## Supplementary material for "Characterization of shared and ancestry-specific signals driving complex traits using multi-ancestry fine-mapping": susiex_nc3.cs80.cs

```
CS_ID	SNP	BP	REF_ALLELE	ALT_ALLELE	REF_FRQ	BETA	SE	-LOG10P	CS_PIP	OVRL_PIP
1	chr1:11982449:T:C	11982449	C,C	T,T	1,1	inf,inf	inf,inf	7.44966,2.93017	0.328666	0.328696
1	chr1:11984107:C:T	11984107	T,T	C,C	1,1	inf,inf	inf,inf	7.41796,2.86318	0.270007	0.270037
1	chr1:11982386:C:T	11982386	T,T	C,C	1,1	inf,inf	inf,inf	7.33974,2.54046	0.141759	0.141795
1	chr1:11982204:A:G	11982204	G,G	A,A	1,1	inf,inf	inf,inf	8.63369,0.643075	0.0805529	0.0806001
2	chr1:11702217:T:C	11702217	C,C	T,T	1,1	-inf,inf	inf,inf	0.0425864,5.87407	0.325198	0.326482
2	chr1:11959678:C:T	11959678	NA,T	NA,C	NA,1	NA,inf	NA,inf	NA,3.6281	0.0155698	0.0394306
2	chr1:12133239:G:A	12133239	NA,A	NA,G	NA,1	NA,inf	NA,inf	NA,3.31452	0.0155272	0.0371867
2	chr1:11703059:T:C	11703059	NA,C	NA,T	NA,1	NA,-inf	NA,inf	NA,3.08829	0.0138447	0.0153564
2	chr1:11703652:G:C	11703652	NA,C	NA,G	NA,1	NA,-inf	NA,inf	NA,3.0657	0.013206	0.0146737
2	chr1:11537843:G:C	11537843	NA,C	NA,G	NA,1	NA,-inf	NA,inf	NA,3.47797	0.0111979	0.063201
2	chr1:11544739:G:A	11544739	NA,A	NA,G	NA,1	NA,-inf	NA,inf	NA,3.38477	0.00957321	0.0572778
2	chr1:11520879:C:T	11520879	NA,T	NA,C	NA,1	NA,-inf	NA,inf	NA,3.20366	0.00685468	0.0385583
2	chr1:11590281:T:C	11590281	NA,C	NA,T	NA,1	NA,inf	NA,inf	NA,2.68056	0.00587481	0.0122049
2	chr1:11985757:C:T	11985757	NA,T	NA,C	NA,1	NA,inf	NA,inf	NA,3.26287	0.00575175	0.0146806
2	chr1:11939914:T:C	11939914	C,C	T,T	1,1	-inf,-inf	inf,inf	1.01905,1.44141	0.00574544	0.0134904
2	chr1:11987572:G:A	11987572	NA,A	NA,G	NA,1	NA,inf	NA,inf	NA,3.26468	0.00572749	0.0146145
2	chr1:11937461:G:A	11937461	A,A	G,G	1,1	-inf,-inf	inf,inf	1.02559,1.42212	0.00561398	0.0131942
2	chr1:11939139:C:T	11939139	T,T	C,C	1,1	-inf,-inf	inf,inf	0.969885,1.38666	0.00443538	0.0104297
2	chr1:11593894:G:A	11593894	NA,A	NA,G	NA,1	NA,inf	NA,inf	NA,2.48987	0.00409323	0.00873762
2	chr1:11948679:G:A	11948679	A,A	G,G	1,1	-inf,-inf	inf,inf	0.909392,1.37708	0.00400852	0.009426
2	chr1:11930227:T:C	11930227	C,C	T,T	1,1	-inf,-inf	inf,inf	0.555946,1.99299	0.00374366	0.00843271
2	chr1:11786753:G:GT	11786753	NA,GT	NA,G	NA,1	NA,inf	NA,inf	NA,2.6817	0.00364383	0.00865015
2	chr1:11595116:C:T	11595116	NA,T	NA,C	NA,1	NA,inf	NA,inf	NA,2.3973	0.00344968	0.00745027
2	chr1:11956900:T:G	11956900	G,G	T,T	1,1	-inf,-inf	inf,inf	0.842717,1.3061	0.00287903	0.00676204
2	chr1:11570842:A:T	11570842	NA,T	NA,A	NA,1	NA,inf	NA,inf	NA,2.32587	0.00276312	0.00598401
2	chr1:11985902:T:A	11985902	NA,A	NA,T	NA,1	NA,inf	NA,inf	NA,1.77487	0.00270874	0.00625093
2	chr1:11983197:C:T	11983197	NA,T	NA,C	NA,1	NA,-inf	NA,inf	NA,3.53658	0.00266874	0.00705835
2	chr1:11712169:T:C	11712169	NA,C	NA,T	NA,1	NA,inf	NA,inf	NA,2.28092	0.00227418	0.00473446
2	chr1:11994615:A:G	11994615	NA,G	NA,A	NA,1	NA,-inf	NA,inf	NA,3.41496	0.00224321	0.0059241
2	chr1:12051262:C:A	12051262	NA,A	NA,C	NA,1	NA,inf	NA,inf	NA,2.83131	0.00222968	0.00516905
2	chr1:11697871:G:A	11697871	NA,A	NA,G	NA,1	NA,-inf	NA,inf	NA,2.06789	0.00214744	0.00331112
2	chr1:11694955:G:A	11694955	NA,A	NA,G	NA,1	NA,inf	NA,inf	NA,2.2454	0.00214447	0.0044531
2	chr1:11986710:C:T	11986710	NA,T	NA,C	NA,1	NA,-inf	NA,inf	NA,3.36263	0.00206555	0.00545152
2	chr1:11773651:T:A	11773651	NA,A	NA,T	NA,1	NA,-inf	NA,inf	NA,2.09403	0.00202985	0.0050903
2	chr1:11714277:G:A	11714277	NA,A	NA,G	NA,1	NA,inf	NA,inf	NA,2.21424	0.00201858	0.00421275
2	chr1:11484512:C:T	11484512	NA,T	NA,C	NA,1	NA,inf	NA,inf	NA,2.07706	0.00201249	0.00434521
2	chr1:11773289:C:T	11773289	NA,T	NA,C	NA,1	NA,-inf	NA,inf	NA,2.08562	0.00200026	0.00501518
2	chr1:11733033:G:A	11733033	NA,A	NA,G	NA,1	NA,inf	NA,inf	NA,2.01591	0.0019663	0.00459753
2	chr1:11979481:G:A	11979481	NA,A	NA,G	NA,1	NA,inf	NA,inf	NA,1.60558	0.00185195	0.00429138
2	chr1:12088923:G:A	12088923	NA,A	NA,G	NA,1	NA,inf	NA,inf	NA,2.4069	0.00183885	0.00396001
2	chr1:11714748:T:A	11714748	NA,A	NA,T	NA,1	NA,inf	NA,inf	NA,2.15002	0.00177466	0.00371882
2	chr1:11819741:A:G	11819741	NA,G	NA,A	NA,1	NA,inf	NA,inf	NA,2.1766	0.00176499	0.00450407
2	chr1:12011869:A:G	12011869	NA,G	NA,A	NA,1	NA,inf	NA,inf	NA,2.57526	0.00174872	0.00442487
2	chr1:11706505:G:A	11706505	NA,A	NA,G	NA,1	NA,inf	NA,inf	NA,2.13099	0.00173039	0.00360984
2	chr1:11801066:A:G	11801066	NA,G	NA,A	NA,1	NA,inf	NA,inf	NA,2.12952	0.00165148	0.00414849
2	chr1:11854094:G:A	11854094	A,A	G,G	1,1	inf,-inf	inf,inf	0.766103,2.76811	0.00164906	0.00295959
2	chr1:11802699:T:C	11802699	NA,C	NA,T	NA,1	NA,inf	NA,inf	NA,2.11993	0.0016219	0.00407424
2	chr1:12162528:C:T	12162528	NA,T	NA,C	NA,1	NA,inf	NA,inf	NA,1.92782	0.00159647	0.00366795
2	chr1:11854139:A:G	11854139	G,G	A,A	1,1	inf,-inf	inf,inf	0.975295,2.44442	0.00158973	0.00335899
2	chr1:11772212:C:A	11772212	NA,A	NA,C	NA,1	NA,-inf	NA,inf	NA,1.95841	0.00155368	0.0038966
2	chr1:12048517:A:G	12048517	NA,G	NA,A	NA,1	NA,inf	NA,inf	NA,2.46618	0.00151705	0.00334464
2	chr1:11495809:G:T	11495809	NA,T	NA,G	NA,1	NA,inf	NA,inf	NA,2.00819	0.0015073	0.00356685
2	chr1:11882045:A:G	11882045	NA,G	NA,A	NA,1	NA,-inf	NA,inf	NA,2.0255	0.00148554	0.00379356
2	chr1:11582538:C:T	11582538	T,T	C,C	1,1	-inf,-inf	inf,inf	0.630417,2.73153	0.00148297	0.00257903
2	chr1:11660515:C:T	11660515	T,T	C,C	1,1	-inf,inf	inf,inf	0.553275,2.56988	0.00146126	0.00306327
2	chr1:11853512:G:A	11853512	A,A	G,G	1,1	inf,-inf	inf,inf	0.821914,2.6645	0.00145605	0.00263984
2	chr1:12046507:C:T	12046507	NA,T	NA,C	NA,1	NA,inf	NA,inf	NA,2.74178	0.00144065	0.00326083
2	chr1:11591510:T:C	11591510	NA,C	NA,T	NA,1	NA,inf	NA,inf	NA,1.99082	0.00141851	0.00296624
2	chr1:12196114:A:G	12196114	NA,G	NA,A	NA,1	NA,inf	NA,inf	NA,1.86437	0.00137874	0.00328187
2	chr1:11703038:C:T	11703038	NA,T	NA,C	NA,1	NA,-inf	NA,inf	NA,1.91117	0.00137669	0.00176329
2	chr1:11787037:A:G	11787037	NA,G	NA,A	NA,1	NA,inf	NA,inf	NA,2.01431	0.00137142	0.00341825
2	chr1:12406045:T:C	12406045	NA,C	NA,T	NA,1	NA,-inf	NA,inf	NA,1.81229	0.00133217	0.00337833
2	chr1:11935158:A:G	11935158	NA,G	NA,A	NA,1	NA,inf	NA,inf	NA,1.97074	0.00132106	0.00289727
2	chr1:11582743:C:T	11582743	T,T	C,C	1,1	-inf,-inf	inf,inf	0.647511,2.65149	0.00130119	0.00227446
2	chr1:11485668:T:C	11485668	NA,C	NA,T	NA,1	NA,inf	NA,inf	NA,1.82764	0.00129264	0.00281366
2	chr1:12103311:C:T	12103311	NA,T	NA,C	NA,1	NA,inf	NA,inf	NA,2.03544	0.00125382	0.0030281
2	chr1:11554252:G:A	11554252	NA,A	NA,G	NA,1	NA,inf	NA,inf	NA,1.9298	0.00124464	0.00292815
2	chr1:11797731:G:A	11797731	A,A	G,G	1,1	-inf,inf	inf,inf	0.615095,2.32854	0.00121638	0.00408028
2	chr1:11800591:G:A	11800591	NA,A	NA,G	NA,1	NA,inf	NA,inf	NA,1.94203	0.00116835	0.00293552
2	chr1:11709841:A:C	11709841	NA,C	NA,A	NA,1	NA,inf	NA,inf	NA,1.92699	0.00115255	0.0024116
2	chr1:12077302:G:A	12077302	NA,A	NA,G	NA,1	NA,-inf	NA,inf	NA,1.58491	0.00113669	0.00291652
2	chr1:11581745:T:A	11581745	A,A	T,T	1,1	-inf,-inf	inf,inf	0.652916,2.57719	0.00113092	0.00198931
2	chr1:12074282:T:C	12074282	NA,C	NA,T	NA,1	NA,-inf	NA,inf	NA,1.68881	0.00112387	0.00297871
2	chr1:11701195:C:T	11701195	T,T	C,C	1,1	inf,inf	inf,inf	0.462455,2.3685	0.00110427	0.00155608
2	chr1:11695990:G:A	11695990	A,A	G,G	1,1	-inf,inf	inf,inf	0.282392,2.48909	0.00106135	0.00137426
2	chr1:11486488:AC:A	11486488	NA,A	NA,AC	NA,1	NA,-inf	NA,inf	NA,2.09958	0.00104994	0.00426143
2	chr1:12028553:G:T	12028553	NA,T	NA,G	NA,1	NA,inf	NA,inf	NA,2.44292	0.00104423	0.00238276
2	chr1:12113981:A:C	12113981	NA,C	NA,A	NA,1	NA,inf	NA,inf	NA,2.01045	0.0010414	0.00244158
2	chr1:11904534:G:A	11904534	NA,A	NA,G	NA,1	NA,inf	NA,inf	NA,1.83429	0.00103633	0.00230734
2	chr1:12050695:C:A	12050695	A,NA	C,NA	1,NA	-inf,NA	inf,NA	2.52152,NA	0.00100795	0.00246126
2	chr1:11701411:A:C	11701411	C,C	A,A	1,1	inf,inf	inf,inf	0.406059,2.34749	0.000980662	0.00138131
2	chr1:12443994:C:T	12443994	NA,T	NA,C	NA,1	NA,-inf	NA,inf	NA,1.58173	0.000974617	0.00252716
2	chr1:12007279:G:C	12007279	NA,C	NA,G	NA,1	NA,inf	NA,inf	NA,1.92456	0.000957109	0.00238004
2	chr1:12370889:T:C	12370889	NA,C	NA,T	NA,1	NA,-inf	NA,inf	NA,1.56124	0.000940936	0.00243125
2	chr1:11972338:G:A	11972338	A,A	G,G	1,1	-inf,-inf	inf,inf	0.647066,0.779857	0.000934511	0.00232959
2	chr1:12288006:C:T	12288006	NA,T	NA,C	NA,1	NA,-inf	NA,inf	NA,1.62656	0.000930599	0.00236198
2	chr1:12012477:C:T	12012477	T,T	C,C	1,1	-inf,-inf	inf,inf	0.554027,0.986352	0.000924891	0.00222693
2	chr1:11591193:A:G	11591193	NA,G	NA,A	NA,1	NA,-inf	NA,inf	NA,1.55665	0.000916346	0.00229196
2	chr1:11697117:G:T	11697117	T,T	G,G	1,1	inf,-inf	inf,inf	1.50357,1.58623	0.000915315	0.00140605
2	chr1:11728706:A:G	11728706	G,G	A,A	1,1	-inf,-inf	inf,inf	0.311827,2.48469	0.000909399	0.00219635
2	chr1:12106442:C:T	12106442	T,NA	C,NA	1,NA	-inf,NA	inf,NA	1.47849,NA	0.000903278	0.00218916
2	chr1:11964812:C:T	11964812	NA,T	NA,C	NA,1	NA,inf	NA,inf	NA,1.87622	0.000901388	0.00221664
2	chr1:12278152:G:A	12278152	NA,A	NA,G	NA,1	NA,-inf	NA,inf	NA,1.60874	0.000897497	0.00227734
2	chr1:12063089:G:A	12063089	NA,A	NA,G	NA,1	NA,inf	NA,inf	NA,1.98374	0.000888113	0.00196427
2	chr1:12107109:TA:T	12107109	NA,T	NA,TA	NA,1	NA,-inf	NA,inf	NA,1.50977	0.000885075	0.00225581
2	chr1:12069367:C:T	12069367	NA,T	NA,C	NA,1	NA,inf	NA,inf	NA,1.97473	0.000883348	0.001956
2	chr1:11694434:G:C	11694434	C,C	G,G	1,1	inf,-inf	inf,inf	1.48117,1.58977	0.000882604	0.00136059
2	chr1:11822185:G:A	11822185	NA,A	NA,G	NA,1	NA,inf	NA,inf	NA,1.77582	0.000861973	0.00216372
2	chr1:11809960:G:A	11809960	NA,A	NA,G	NA,1	NA,inf	NA,inf	NA,1.77246	0.000858098	0.00215458
2	chr1:11816995:AT:A	11816995	NA,A	NA,AT	NA,1	NA,inf	NA,inf	NA,1.77246	0.000858098	0.00215458
2	chr1:11817282:G:A	11817282	NA,A	NA,G	NA,1	NA,inf	NA,inf	NA,1.77235	0.000857937	0.00215416
2	chr1:11887734:T:C	11887734	C,NA	T,NA	1,NA	inf,NA	inf,NA	2.57486,NA	0.000854868	0.00209774
2	chr1:11628728:A:G	11628728	NA,G	NA,A	NA,1	NA,-inf	NA,inf	NA,1.57153	0.000830352	0.00215064
2	chr1:12096980:C:T	12096980	NA,T	NA,C	NA,1	NA,inf	NA,inf	NA,1.95053	0.000825598	0.00186739
2	chr1:11831569:A:G	11831569	G,NA	A,NA	1,NA	inf,NA	inf,NA	2.36608,NA	0.000821307	0.00201583
2	chr1:11701887:C:T	11701887	T,T	C,C	1,1	inf,-inf	inf,inf	1.51535,1.50504	0.000812425	0.00126224
2	chr1:11694961:G:A	11694961	A,A	G,G	1,1	inf,-inf	inf,inf	1.46157,1.55875	0.000801227	0.00123554
2	chr1:11628685:T:C	11628685	NA,C	NA,T	NA,1	NA,-inf	NA,inf	NA,1.53238	0.000798081	0.00205562
2	chr1:11629458:G:A	11629458	NA,A	NA,G	NA,1	NA,-inf	NA,inf	NA,1.52958	0.000778382	0.00200141
2	chr1:11701767:T:C	11701767	C,C	T,T	1,1	inf,inf	inf,inf	0.843584,2.2991	0.000768164	0.000953294
2	chr1:11995706:A:G	11995706	NA,G	NA,A	NA,1	NA,-inf	NA,inf	NA,2.12939	0.000767932	0.00196779
2	chr1:12280989:G:A	12280989	A,NA	G,NA	1,NA	inf,NA	inf,NA	1.56702,NA	0.000753674	0.00184107
2	chr1:11670702:C:T	11670702	T,NA	C,NA	1,NA	-inf,NA	inf,NA	1.60564,NA	0.000753056	0.00181629
2	chr1:12470378:C:T	12470378	NA,T	NA,C	NA,1	NA,-inf	NA,inf	NA,1.59153	0.000751426	0.00192105
2	chr1:11701657:T:C	11701657	C,C	T,T	1,1	inf,inf	inf,inf	0.812227,2.30343	0.000736559	0.000913269
2	chr1:12011796:G:A	12011796	NA,A	NA,G	NA,1	NA,inf	NA,inf	NA,1.76513	0.000733368	0.00179422
2	chr1:12000466:G:A	12000466	NA,A	NA,G	NA,1	NA,inf	NA,inf	NA,1.76995	0.000729813	0.0017902
2	chr1:12172749:T:C	12172749	C,C	T,T	1,1	inf,-inf	inf,inf	2.35405,0.449212	0.000728229	0.00181152
2	chr1:12087353:A:G	12087353	NA,G	NA,A	NA,1	NA,-inf	NA,inf	NA,1.47813	0.000723752	0.00188477
2	chr1:12046511:C:T	12046511	NA,T	NA,C	NA,1	NA,inf	NA,inf	NA,1.94779	0.000712854	0.00174934
2	chr1:12298194:C:T	12298194	NA,T	NA,C	NA,1	NA,-inf	NA,inf	NA,1.48477	0.000710239	0.00180027
2	chr1:12003216:C:T	12003216	NA,T	NA,C	NA,1	NA,inf	NA,inf	NA,1.75691	0.000710206	0.00174132
2	chr1:11695566:C:CA	11695566	CA,CA	C,C	1,1	inf,-inf	inf,inf	1.43406,1.51266	0.000704494	0.00109431
2	chr1:11730527:T:A	11730527	A,A	T,T	1,1	-inf,-inf	inf,inf	0.534116,2.34391	0.000690713	0.00146808
2	chr1:11618325:C:G	11618325	NA,G	NA,C	NA,1	NA,inf	NA,inf	NA,1.49716	0.000690195	0.00159766
2	chr1:11645649:G:A	11645649	NA,A	NA,G	NA,1	NA,-inf	NA,inf	NA,1.70457	0.000688651	0.00205382
2	chr1:11810944:G:A	11810944	A,NA	G,NA	1,NA	inf,NA	inf,NA	1.25895,NA	0.000683917	0.00167092
2	chr1:12008544:G:A	12008544	NA,A	NA,G	NA,1	NA,inf	NA,inf	NA,1.73511	0.000681774	0.0016717
2	chr1:11752782:A:G	11752782	NA,G	NA,A	NA,1	NA,inf	NA,inf	NA,1.48509	0.000676129	0.00152497
2	chr1:11608568:T:C	11608568	NA,C	NA,T	NA,1	NA,-inf	NA,inf	NA,1.41455	0.000670303	0.00175251
2	chr1:11596302:C:G	11596302	G,G	C,C	1,1	-inf,-inf	inf,inf	0.0790613,2.4881	0.000663466	0.00137286
2	chr1:11825834:G:A	11825834	A,NA	G,NA	1,NA	inf,NA	inf,NA	1.24071,NA	0.000659167	0.00161049
2	chr1:11909512:C:G	11909512	G,G	C,C	1,1	-inf,-inf	inf,inf	1.19546,0.0420452	0.000658317	0.00171055
2	chr1:12007778:T:C	12007778	NA,C	NA,T	NA,1	NA,inf	NA,inf	NA,1.7273	0.000654461	0.00160419
2	chr1:11729726:C:T	11729726	T,T	C,C	1,1	-inf,-inf	inf,inf	0.523932,2.32087	0.000651049	0.00138523
2	chr1:12285681:T:C	12285681	C,NA	T,NA	1,NA	inf,NA	inf,NA	1.51007,NA	0.000650001	0.00159799
2	chr1:11732598:T:C	11732598	NA,C	NA,T	NA,1	NA,-inf	NA,inf	NA,1.51289	0.00064997	0.00145618
2	chr1:11631403:C:T	11631403	NA,T	NA,C	NA,1	NA,-inf	NA,inf	NA,1.42396	0.000645856	0.00163883
2	chr1:11836084:A:G	11836084	G,NA	A,NA	1,NA	inf,NA	inf,NA	1.23348,NA	0.000644215	0.00157391
2	chr1:11701446:A:G	11701446	G,G	A,A	1,1	inf,inf	inf,inf	0.782293,2.25182	0.00064397	0.000803964
2	chr1:11690457:C:G	11690457	NA,G	NA,C	NA,1	NA,inf	NA,inf	NA,1.48858	0.000641383	0.00159443
2	chr1:11784463:C:T	11784463	T,NA	C,NA	1,NA	inf,NA	inf,NA	2.17949,NA	0.000633204	0.00155233
2	chr1:11991651:G:A	11991651	A,A	G,G	1,1	-inf,-inf	inf,inf	0.671017,0.401464	0.000630484	0.00156029
2	chr1:12468468:G:A	12468468	A,NA	G,NA	1,NA	-inf,NA	inf,NA	1.61827,NA	0.000615977	0.00150472
2	chr1:11885173:A:G	11885173	NA,G	NA,A	NA,1	NA,inf	NA,inf	NA,1.64924	0.000615954	0.00143513
2	chr1:12076442:T:G	12076442	NA,G	NA,T	NA,1	NA,-inf	NA,inf	NA,1.36252	0.000611435	0.00161833
2	chr1:12397519:A:G	12397519	NA,G	NA,A	NA,1	NA,inf	NA,inf	NA,1.45075	0.000611232	0.00141854
2	chr1:11668107:AAG:A	11668107	A,A	AAG,AAG	1,1	-inf,inf	inf,inf	0.497255,2.15632	0.000610326	0.00122044
2	chr1:12102301:G:A	12102301	NA,A	NA,G	NA,1	NA,inf	NA,inf	NA,1.39188	0.000608788	0.00141166
2	chr1:12447056:C:T	12447056	NA,T	NA,C	NA,1	NA,inf	NA,inf	NA,1.41821	0.00060012	0.00138525
2	chr1:12156171:G:A	12156171	NA,A	NA,G	NA,1	NA,inf	NA,inf	NA,1.41637	0.000599698	0.00139557
2	chr1:11739477:G:A	11739477	NA,A	NA,G	NA,1	NA,inf	NA,inf	NA,1.42305	0.000597112	0.001354
2	chr1:11900693:T:C	11900693	C,NA	T,NA	1,NA	inf,NA	inf,NA	2.34294,NA	0.000591727	0.00145162
2	chr1:12214196:C:T	12214196	NA,T	NA,C	NA,1	NA,inf	NA,inf	NA,1.36153	0.000584288	0.00142098
2	chr1:12371198:G:A	12371198	A,NA	G,NA	1,NA	inf,NA	inf,NA	1.44258,NA	0.000581313	0.00142905
2	chr1:11554024:C:G	11554024	NA,G	NA,C	NA,1	NA,-inf	NA,inf	NA,1.35284	0.000575004	0.00138916
2	chr1:11903530:G:A	11903530	NA,A	NA,G	NA,1	NA,inf	NA,inf	NA,1.60554	0.000573594	0.00133836
2	chr1:12018210:T:C	12018210	NA,C	NA,T	NA,1	NA,-inf	NA,inf	NA,1.72792	0.000567567	0.00144873
2	chr1:11923774:C:G	11923774	G,G	C,C	1,1	-inf,inf	inf,inf	1.12037,0.0216052	0.000567405	0.00146889
2	chr1:11628285:C:T	11628285	NA,T	NA,C	NA,1	NA,-inf	NA,inf	NA,1.34043	0.000561994	0.00151611
2	chr1:11994538:C:G	11994538	G,NA	C,NA	1,NA	-inf,NA	inf,NA	2.20567,NA	0.000557996	0.0013645
2	chr1:11562769:T:C	11562769	NA,C	NA,T	NA,1	NA,inf	NA,inf	NA,1.45194	0.000549521	0.00123636
2	chr1:11808898:G:A	11808898	A,NA	G,NA	1,NA	-inf,NA	inf,NA	0.755581,NA	0.000549293	0.00134415
2	chr1:11526530:A:G	11526530	NA,G	NA,A	NA,1	NA,inf	NA,inf	NA,1.45164	0.000547723	0.00120819
2	chr1:12144551:C:T	12144551	T,NA	C,NA	1,NA	inf,NA	inf,NA	1.27574,NA	0.000536555	0.00131033
2	chr1:12157047:A:G	12157047	NA,G	NA,A	NA,1	NA,inf	NA,inf	NA,1.35492	0.000536025	0.00125006
2	chr1:11985861:A:G	11985861	G,NA	A,NA	1,NA	-inf,NA	inf,NA	2.17728,NA	0.000533249	0.001304
2	chr1:12012599:C:T	12012599	NA,T	NA,C	NA,1	NA,inf	NA,inf	NA,0.996341	0.000531786	0.00126725
2	chr1:11485823:A:C	11485823	NA,C	NA,A	NA,1	NA,inf	NA,inf	NA,1.46397	0.000531186	0.00115285
2	chr1:12085345:G:A	12085345	NA,A	NA,G	NA,1	NA,-inf	NA,inf	NA,1.31079	0.000530624	0.00137471
2	chr1:12353912:A:G	12353912	NA,G	NA,A	NA,1	NA,-inf	NA,inf	NA,1.3719	0.000525151	0.00133509
2	chr1:12019475:A:G	12019475	NA,G	NA,A	NA,1	NA,-inf	NA,inf	NA,1.67789	0.0005235	0.00133503
2	chr1:12156877:C:A	12156877	NA,A	NA,C	NA,1	NA,inf	NA,inf	NA,1.29811	0.000520425	0.00126595
2	chr1:11563006:T:G	11563006	NA,G	NA,T	NA,1	NA,-inf	NA,inf	NA,1.30809	0.000517057	0.00124802
2	chr1:12356912:C:T	12356912	NA,T	NA,C	NA,1	NA,inf	NA,inf	NA,1.36229	0.000515795	0.00117611
2	chr1:11607136:G:A	11607136	NA,A	NA,G	NA,1	NA,-inf	NA,inf	NA,1.27114	0.000512783	0.0013364
2	chr1:11607378:A:T	11607378	NA,T	NA,A	NA,1	NA,-inf	NA,inf	NA,1.42912	0.000502756	0.00134558
2	chr1:11996406:G:C	11996406	NA,C	NA,G	NA,1	NA,-inf	NA,inf	NA,1.64131	0.000502122	0.00126768
2	chr1:11856861:A:G	11856861	G,G	A,A	1,1	inf,-inf	inf,inf	0.771654,2.13233	0.000486604	0.000913436
2	chr1:12409356:G:A	12409356	NA,A	NA,G	NA,1	NA,inf	NA,inf	NA,1.32472	0.000484759	0.00112899
2	chr1:12092941:G:A	12092941	NA,A	NA,G	NA,1	NA,-inf	NA,inf	NA,1.19615	0.000482682	0.00124096
2	chr1:12466255:G:C	12466255	NA,C	NA,G	NA,1	NA,inf	NA,inf	NA,1.36119	0.000482192	0.00112572
2	chr1:11905138:G:A	11905138	NA,A	NA,G	NA,1	NA,inf	NA,inf	NA,1.46342	0.000470196	0.00110197
2	chr1:11872484:T:C	11872484	NA,C	NA,T	NA,1	NA,inf	NA,inf	NA,1.36319	0.000469729	0.00100507
2	chr1:11666158:C:G	11666158	NA,G	NA,C	NA,1	NA,-inf	NA,inf	NA,1.39686	0.000467135	0.00113011
2	chr1:12130078:T:C	12130078	NA,C	NA,T	NA,1	NA,inf	NA,inf	NA,1.39896	0.000466099	0.00106007
2	chr1:11672726:A:G	11672726	NA,G	NA,A	NA,1	NA,inf	NA,inf	NA,1.27898	0.000463604	0.0010297
2	chr1:11573362:C:G	11573362	NA,G	NA,C	NA,1	NA,inf	NA,inf	NA,1.36488	0.000463068	0.00104125
2	chr1:11680882:AG:A	11680882	NA,A	NA,AG	NA,1	NA,inf	NA,inf	NA,1.24633	0.000453784	0.00101159
2	chr1:12370120:C:T	12370120	NA,T	NA,C	NA,1	NA,inf	NA,inf	NA,1.29891	0.000453485	0.00108219
2	chr1:11922523:G:A	11922523	A,A	G,G	1,1	-inf,inf	inf,inf	1.05753,0.0627103	0.000453289	0.00116932
2	chr1:12207498:C:G	12207498	NA,G	NA,C	NA,1	NA,inf	NA,inf	NA,1.26014	0.000452404	0.00102005
2	chr1:12422959:G:A	12422959	NA,A	NA,G	NA,1	NA,-inf	NA,inf	NA,1.31013	0.000451987	0.00113908
2	chr1:11614535:A:G	11614535	NA,G	NA,A	NA,1	NA,-inf	NA,inf	NA,1.21361	0.000450326	0.00116079
2	chr1:11687809:T:C	11687809	NA,C	NA,T	NA,1	NA,inf	NA,inf	NA,1.29196	0.000449983	0.0011176
2	chr1:11687768:A:G	11687768	NA,G	NA,A	NA,1	NA,inf	NA,inf	NA,1.29196	0.000449983	0.0011176
2	chr1:11855692:A:G	11855692	G,G	A,A	1,1	inf,-inf	inf,inf	0.789294,2.069	0.000445992	0.00084102
2	chr1:11632659:G:A	11632659	NA,A	NA,G	NA,1	NA,-inf	NA,inf	NA,1.21505	0.000445634	0.00119569
2	chr1:12079707:ACAGGCTGGCCATCCCAC:A	12079707	NA,A	NA,ACAGGCTGGCCATCCCAC	NA,1	NA,-inf	NA,inf	NA,1.21704	0.000444981	0.00114802
2	chr1:11630608:C:T	11630608	NA,T	NA,C	NA,1	NA,-inf	NA,inf	NA,1.22323	0.000444963	0.00119328
2	chr1:11716927:A:G	11716927	NA,G	NA,A	NA,1	NA,-inf	NA,inf	NA,1.24106	0.000442054	0.00124366
2	chr1:11688980:C:T	11688980	NA,T	NA,C	NA,1	NA,inf	NA,inf	NA,1.23775	0.000434943	0.00099858
2	chr1:12479319:C:T	12479319	NA,T	NA,C	NA,1	NA,inf	NA,inf	NA,1.24481	0.000431416	0.0010025
2	chr1:12441580:C:T	12441580	NA,T	NA,C	NA,1	NA,-inf	NA,inf	NA,1.28164	0.000431075	0.00108508
2	chr1:11572508:G:A	11572508	NA,A	NA,G	NA,1	NA,inf	NA,inf	NA,1.32459	0.000430607	0.000970378
2	chr1:12313208:G:A	12313208	A,NA	G,NA	1,NA	-inf,NA	inf,NA	1.26284,NA	0.000422383	0.00103238
2	chr1:12031043:C:T	12031043	NA,T	NA,C	NA,1	NA,inf	NA,inf	NA,1.84908	0.000419391	0.000955011
2	chr1:11681533:C:T	11681533	NA,T	NA,C	NA,1	NA,inf	NA,inf	NA,1.26087	0.000417468	0.000944749
2	chr1:12091611:G:C	12091611	NA,C	NA,G	NA,1	NA,-inf	NA,inf	NA,1.11938	0.000417228	0.00106769
2	chr1:12443437:T:C	12443437	NA,C	NA,T	NA,1	NA,-inf	NA,inf	NA,1.25703	0.00041705	0.0010549
2	chr1:12050589:G:A	12050589	A,A	G,G	1,1	inf,inf	inf,inf	1.81615,2.00226	0.000416926	0.000920588
2	chr1:12045692:TTTTC:T	12045692	NA,T	NA,TTTTC	NA,1	NA,inf	NA,inf	NA,1.56456	0.000415864	0.000949502
2	chr1:12252041:G:A	12252041	NA,A	NA,G	NA,1	NA,inf	NA,inf	NA,1.23181	0.000415506	0.000961297
2	chr1:12443966:C:T	12443966	NA,T	NA,C	NA,1	NA,-inf	NA,inf	NA,1.25273	0.000413246	0.00104498
2	chr1:12395068:G:A	12395068	NA,A	NA,G	NA,1	NA,-inf	NA,inf	NA,1.16133	0.000411919	0.00104692
2	chr1:11562032:G:A	11562032	NA,A	NA,G	NA,1	NA,inf	NA,inf	NA,1.27982	0.000410318	0.000919339
2	chr1:12067092:C:T	12067092	NA,T	NA,C	NA,1	NA,inf	NA,inf	NA,1.03984	0.000409784	0.000971378
2	chr1:11525921:C:A	11525921	NA,A	NA,C	NA,1	NA,inf	NA,inf	NA,1.22309	0.000409391	0.00104211
2	chr1:12264518:A:G	12264518	NA,G	NA,A	NA,1	NA,inf	NA,inf	NA,1.23684	0.000408717	0.000972544
2	chr1:11572579:C:T	11572579	NA,T	NA,C	NA,1	NA,-inf	NA,inf	NA,1.15109	0.000407366	0.00100367
2	chr1:11611095:C:T	11611095	NA,T	NA,C	NA,1	NA,-inf	NA,inf	NA,1.1661	0.000405669	0.00105689
2	chr1:11560768:T:C	11560768	NA,C	NA,T	NA,1	NA,inf	NA,inf	NA,1.26327	0.000402586	0.000910294
2	chr1:11570173:T:G	11570173	G,G	T,T	1,1	inf,inf	inf,inf	0.830621,1.88726	0.000402193	0.000720937
2	chr1:11750448:C:T	11750448	T,T	C,C	1,1	-inf,-inf	inf,inf	1.23179,1.49259	0.000400524	0.000864923
2	chr1:12376200:T:A	12376200	NA,A	NA,T	NA,1	NA,inf	NA,inf	NA,1.22761	0.00039875	0.000952183
2	chr1:12411080:C:T	12411080	NA,T	NA,C	NA,1	NA,inf	NA,inf	NA,1.22812	0.000397571	0.000941422
2	chr1:11575125:C:A	11575125	NA,A	NA,C	NA,1	NA,-inf	NA,inf	NA,1.12577	0.000393478	0.000974875
2	chr1:12391930:G:A	12391930	NA,A	NA,G	NA,1	NA,inf	NA,inf	NA,1.22437	0.000390731	0.00092796
2	chr1:11859063:A:G	11859063	NA,G	NA,A	NA,1	NA,-inf	NA,inf	NA,1.13201	0.00038949	0.00096536
2	chr1:12066992:C:T	12066992	NA,T	NA,C	NA,1	NA,inf	NA,inf	NA,1.01132	0.000388306	0.000920961
2	chr1:11901408:G:A	11901408	NA,A	NA,G	NA,1	NA,-inf	NA,inf	NA,1.26278	0.000385802	0.000982191
2	chr1:11987302:ACT:A	11987302	A,A	ACT,ACT	1,1	inf,inf	inf,inf	0.222322,2.60993	0.000379751	0.00103212
2	chr1:12281232:C:T	12281232	NA,T	NA,C	NA,1	NA,inf	NA,inf	NA,1.21144	0.000376495	0.000834613
2	chr1:11657108:A:G	11657108	NA,G	NA,A	NA,1	NA,inf	NA,inf	NA,1.16821	0.000374866	0.000855622
2	chr1:11876025:G:A	11876025	NA,A	NA,G	NA,1	NA,-inf	NA,inf	NA,0.963643	0.000373939	0.000954862
2	chr1:11901682:C:T	11901682	T,NA	C,NA	1,NA	-inf,NA	inf,NA	0.501116,NA	0.000370584	0.000940669
2	chr1:11662027:T:G	11662027	NA,G	NA,T	NA,1	NA,-inf	NA,inf	NA,1.26258	0.000369572	0.000892425
2	chr1:12093658:A:G	12093658	NA,G	NA,A	NA,1	NA,-inf	NA,inf	NA,1.15667	0.000367213	0.00096299
2	chr1:11683903:G:A	11683903	NA,A	NA,G	NA,1	NA,inf	NA,inf	NA,1.1262	0.00036716	0.000822814
2	chr1:12474215:C:T	12474215	NA,T	NA,C	NA,1	NA,inf	NA,inf	NA,1.15173	0.000366882	0.00085447
2	chr1:12256336:G:A	12256336	NA,A	NA,G	NA,1	NA,inf	NA,inf	NA,1.2062	0.000366603	0.000821282
2	chr1:12394922:A:G	12394922	NA,G	NA,A	NA,1	NA,-inf	NA,inf	NA,1.07359	0.000365807	0.000904296
2	chr1:11703434:G:T	11703434	NA,T	NA,G	NA,1	NA,inf	NA,inf	NA,1.20043	0.000364647	0.000819782
2	chr1:12130710:C:T	12130710	NA,T	NA,C	NA,1	NA,inf	NA,inf	NA,1.25263	0.000363735	0.000831104
2	chr1:11926801:C:T	11926801	T,NA	C,NA	1,NA	-inf,NA	inf,NA	0.682194,NA	0.000363198	0.000912929
2	chr1:12172951:C:T	12172951	NA,T	NA,C	NA,1	NA,inf	NA,inf	NA,1.11198	0.00036218	0.000852625
2	chr1:11602394:G:A	11602394	NA,A	NA,G	NA,1	NA,-inf	NA,inf	NA,1.27686	0.000359399	0.000988521
2	chr1:11619321:G:A	11619321	NA,A	NA,G	NA,1	NA,-inf	NA,inf	NA,1.10816	0.000358954	0.000916619
2	chr1:11640966:G:A	11640966	NA,A	NA,G	NA,1	NA,-inf	NA,inf	NA,1.12918	0.000358801	0.000865676
2	chr1:11863970:G:A	11863970	A,NA	G,NA	1,NA	inf,NA	inf,NA	1.93681,NA	0.000357225	0.000875813
2	chr1:11703129:C:T	11703129	NA,T	NA,C	NA,1	NA,inf	NA,inf	NA,1.11105	0.000356594	0.000779524
2	chr1:11633488:G:A	11633488	NA,A	NA,G	NA,1	NA,-inf	NA,inf	NA,1.09609	0.000354366	0.000944784
2	chr1:11807831:A:G	11807831	NA,G	NA,A	NA,1	NA,-inf	NA,inf	NA,0.990644	0.000354299	0.000919073
2	chr1:12418585:A:C	12418585	NA,C	NA,A	NA,1	NA,-inf	NA,inf	NA,1.16489	0.00035388	0.000894102
2	chr1:12154595:C:T	12154595	NA,T	NA,C	NA,1	NA,inf	NA,inf	NA,1.11538	0.000353604	0.00082717
2	chr1:11544223:C:T	11544223	T,NA	C,NA	1,NA	-inf,NA	inf,NA	1.23947,NA	0.00035312	0.000861883
2	chr1:11522465:C:T	11522465	NA,T	NA,C	NA,1	NA,inf	NA,inf	NA,1.13473	0.000352795	0.000819425
2	chr1:12211711:G:A	12211711	A,NA	G,NA	1,NA	-inf,NA	inf,NA	1.28881,NA	0.000350292	0.000855684
2	chr1:12233940:T:C	12233940	NA,C	NA,T	NA,1	NA,inf	NA,inf	NA,1.24552	0.000350051	0.000732182
2	chr1:11712246:A:G	11712246	G,G	A,A	1,1	inf,inf	inf,inf	0.559094,2.09019	0.000348912	0.000479117
2	chr1:11674046:T:G	11674046	NA,G	NA,T	NA,1	NA,inf	NA,inf	NA,1.21287	0.000347556	0.000890525
2	chr1:11695617:T:A	11695617	NA,A	NA,T	NA,1	NA,-inf	NA,inf	NA,1.07775	0.000346618	0.00081682
2	chr1:11581524:G:A	11581524	NA,A	NA,G	NA,1	NA,inf	NA,inf	NA,1.16715	0.000346445	0.000764989
2	chr1:11953143:C:T	11953143	T,T	C,C	1,1	-inf,-inf	inf,inf	0.802092,0.0665314	0.000346277	0.000903791
2	chr1:12254721:G:A	12254721	NA,A	NA,G	NA,1	NA,-inf	NA,inf	NA,1.03874	0.000345936	0.000884634
2	chr1:11719947:G:T	11719947	NA,T	NA,G	NA,1	NA,inf	NA,inf	NA,1.18924	0.000341826	0.000748765
2	chr1:12391532:G:A	12391532	NA,A	NA,G	NA,1	NA,inf	NA,inf	NA,1.12694	0.000340885	0.000781727
2	chr1:11560843:C:T	11560843	NA,T	NA,C	NA,1	NA,inf	NA,inf	NA,1.16855	0.000340447	0.000771226
2	chr1:11704378:G:A	11704378	NA,A	NA,G	NA,1	NA,inf	NA,inf	NA,1.08186	0.000339575	0.000744034
2	chr1:11704255:G:A	11704255	NA,A	NA,G	NA,1	NA,inf	NA,inf	NA,1.08056	0.000339397	0.000743629
2	chr1:12244024:C:T	12244024	NA,T	NA,C	NA,1	NA,inf	NA,inf	NA,1.1603	0.000338907	0.000761716
2	chr1:11541306:G:A	11541306	NA,A	NA,G	NA,1	NA,-inf	NA,inf	NA,1.34324	0.000338872	0.00114583
2	chr1:12144388:CCTT:C	12144388	C,NA	CCTT,NA	1,NA	-inf,NA	inf,NA	1.08311,NA	0.00033884	0.000827443
2	chr1:12327709:C:T	12327709	NA,T	NA,C	NA,1	NA,-inf	NA,inf	NA,1.05905	0.000338714	0.000853772
2	chr1:11499306:A:G	11499306	NA,G	NA,A	NA,1	NA,inf	NA,inf	NA,1.09606	0.00033791	0.000793109
2	chr1:12343830:G:T	12343830	NA,T	NA,G	NA,1	NA,-inf	NA,inf	NA,1.13497	0.00033777	0.000856512
2	chr1:11777812:C:T	11777812	NA,T	NA,C	NA,1	NA,-inf	NA,inf	NA,1.15841	0.000337479	0.000840331
2	chr1:11614392:G:A	11614392	NA,A	NA,G	NA,1	NA,-inf	NA,inf	NA,1.05365	0.00033667	0.000866133
2	chr1:11860319:G:A	11860319	NA,A	NA,G	NA,1	NA,-inf	NA,inf	NA,1.05113	0.000335194	0.0008305
2	chr1:11603520:T:C	11603520	NA,C	NA,T	NA,1	NA,inf	NA,inf	NA,1.08979	0.000332783	0.000761224
2	chr1:11858092:C:T	11858092	NA,T	NA,C	NA,1	NA,-inf	NA,inf	NA,1.05145	0.000332203	0.000820435
2	chr1:11955435:TTTACAAAAGG:T	11955435	T,T	TTTACAAAAGG,TTTACAAAAGG	1,1	-inf,-inf	inf,inf	0.779322,0.100414	0.000331545	0.000867125
2	chr1:11559276:C:T	11559276	T,T	C,C	1,1	inf,inf	inf,inf	0.581227,2.03433	0.000328765	0.00056756
2	chr1:12472284:G:A	12472284	NA,A	NA,G	NA,1	NA,inf	NA,inf	NA,1.06674	0.000328499	0.000786169
2	chr1:11940308:C:T	11940308	NA,T	NA,C	NA,1	NA,inf	NA,inf	NA,1.14737	0.000326121	0.000767656
2	chr1:12087867:C:T	12087867	NA,T	NA,C	NA,1	NA,inf	NA,inf	NA,1.2321	0.000326018	0.000763425
2	chr1:12394109:C:T	12394109	NA,T	NA,C	NA,1	NA,inf	NA,inf	NA,1.11076	0.000325718	0.000778635
2	chr1:12454878:ATCCTT:A	12454878	A,NA	ATCCTT,NA	1,NA	-inf,NA	inf,NA	0.996151,NA	0.000325531	0.000796489
2	chr1:12454877:G:GGTA	12454877	GGTA,NA	G,NA	1,NA	-inf,NA	inf,NA	0.995915,NA	0.00032538	0.000796121
2	chr1:11777484:C:G	11777484	NA,G	NA,C	NA,1	NA,-inf	NA,inf	NA,1.09065	0.000321797	0.000800552
2	chr1:12281701:C:T	12281701	NA,T	NA,C	NA,1	NA,inf	NA,inf	NA,1.1208	0.000320955	0.00071554
2	chr1:11676543:C:T	11676543	T,T	C,C	1,1	inf,-inf	inf,inf	1.51529,0.8279	0.00032045	0.00062498
2	chr1:11953516:G:A	11953516	A,A	G,G	1,1	-inf,-inf	inf,inf	0.764431,0.101024	0.000319888	0.00083628
2	chr1:12059769:C:T	12059769	NA,T	NA,C	NA,1	NA,inf	NA,inf	NA,0.900415	0.000317578	0.000756928
2	chr1:12031782:C:T	12031782	NA,T	NA,C	NA,1	NA,-inf	NA,inf	NA,1.54362	0.000315898	0.000805147
2	chr1:12392572:C:G	12392572	NA,G	NA,C	NA,1	NA,inf	NA,inf	NA,1.08473	0.000315708	0.000724269
2	chr1:11901716:C:T	11901716	NA,T	NA,C	NA,1	NA,-inf	NA,inf	NA,0.927977	0.000315649	0.000779825
2	chr1:11919050:G:T	11919050	T,T	G,G	1,1	-inf,inf	inf,inf	0.912934,0.101255	0.000314602	0.000805384
2	chr1:12010231:C:T	12010231	NA,T	NA,C	NA,1	NA,-inf	NA,inf	NA,1.37905	0.000311167	0.000783128
2	chr1:11691675:C:G	11691675	G,NA	C,NA	1,NA	inf,NA	inf,NA	1.10296,NA	0.000309216	0.000749868
2	chr1:11659560:T:G	11659560	NA,G	NA,T	NA,1	NA,-inf	NA,inf	NA,0.978963	0.000304445	0.000804992
2	chr1:12091457:C:G	12091457	NA,G	NA,C	NA,1	NA,-inf	NA,inf	NA,0.914907	0.00030209	0.000757255
2	chr1:12138290:A:G	12138290	NA,G	NA,A	NA,1	NA,inf	NA,inf	NA,1.08474	0.000301808	0.000720773
2	chr1:12031868:G:T	12031868	NA,T	NA,G	NA,1	NA,-inf	NA,inf	NA,1.51233	0.000301453	0.000767775
2	chr1:11957091:G:A	11957091	NA,A	NA,G	NA,1	NA,-inf	NA,inf	NA,1.06469	0.000301335	0.000750356
2	chr1:11888442:CA:C	11888442	NA,C	NA,CA	NA,1	NA,inf	NA,inf	NA,1.22987	0.000301261	0.000702296
2	chr1:11611565:C:T	11611565	NA,T	NA,C	NA,1	NA,-inf	NA,inf	NA,0.999207	0.000301086	0.000779703
2	chr1:11924036:C:T	11924036	NA,T	NA,C	NA,1	NA,inf	NA,inf	NA,1.08527	0.00030091	0.000703509
2	chr1:11699182:C:T	11699182	NA,T	NA,C	NA,1	NA,inf	NA,inf	NA,1.00833	0.000297342	0.00065484
2	chr1:12354830:G:A	12354830	NA,A	NA,G	NA,1	NA,-inf	NA,inf	NA,0.989499	0.000295727	0.000749301
2	chr1:11677825:C:T	11677825	T,T	C,C	1,1	-inf,inf	inf,inf	0.536381,1.73705	0.000295347	0.000606806
2	chr1:11716602:G:A	11716602	NA,A	NA,G	NA,1	NA,inf	NA,inf	NA,1.07528	0.000292868	0.000648784
2	chr1:11689163:G:A	11689163	NA,A	NA,G	NA,1	NA,-inf	NA,inf	NA,1.01593	0.000292549	0.00066924
2	chr1:11860561:C:T	11860561	NA,T	NA,C	NA,1	NA,-inf	NA,inf	NA,0.971035	0.00029234	0.000722785
2	chr1:12412013:G:A	12412013	NA,A	NA,G	NA,1	NA,inf	NA,inf	NA,1.05022	0.000291955	0.000696379
2	chr1:11677206:A:G	11677206	NA,G	NA,A	NA,1	NA,-inf	NA,inf	NA,1.06589	0.00029065	0.00070826
2	chr1:12057337:A:G	12057337	NA,G	NA,A	NA,1	NA,inf	NA,inf	NA,1.21943	0.000289856	0.000639318
2	chr1:11851456:A:G	11851456	NA,G	NA,A	NA,1	NA,-inf	NA,inf	NA,0.993002	0.000289374	0.000736427
2	chr1:11887848:G:A	11887848	NA,A	NA,G	NA,1	NA,-inf	NA,inf	NA,1.3342	0.000288136	0.000722542
2	chr1:11956365:T:C	11956365	C,C	T,T	1,1	-inf,-inf	inf,inf	0.727991,0.118009	0.000287434	0.000751774
2	chr1:12309938:T:G	12309938	NA,G	NA,T	NA,1	NA,inf	NA,inf	NA,1.03105	0.000287328	0.000661683
2	chr1:12008230:C:T	12008230	NA,T	NA,C	NA,1	NA,-inf	NA,inf	NA,1.32715	0.000286223	0.000719554
2	chr1:11940613:T:C	11940613	C,C	T,T	1,1	-inf,-inf	inf,inf	0.759226,0.0610832	0.000285769	0.000749382
2	chr1:12332730:T:C	12332730	NA,C	NA,T	NA,1	NA,inf	NA,inf	NA,1.02723	0.000285546	0.000657582
2	chr1:12268670:C:T	12268670	NA,T	NA,C	NA,1	NA,inf	NA,inf	NA,1.05853	0.000284984	0.000643264
2	chr1:12117777:G:A	12117777	A,NA	G,NA	1,NA	-inf,NA	inf,NA	0.666817,NA	0.00028488	0.0006978
2	chr1:11883735:G:A	11883735	A,A	G,G	1,1	-inf,-inf	inf,inf	0.774996,0.390591	0.000284468	0.000708879
2	chr1:11751727:G:A	11751727	A,A	G,G	1,1	-inf,-inf	inf,inf	1.12246,1.28537	0.000283938	0.000661625
2	chr1:11857372:T:C	11857372	NA,C	NA,T	NA,1	NA,inf	NA,inf	NA,1.13946	0.000283448	0.000634372
2	chr1:11603482:AC:A	11603482	NA,A	NA,AC	NA,1	NA,-inf	NA,inf	NA,0.966267	0.000283372	0.000721586
2	chr1:11849975:C:T	11849975	NA,T	NA,C	NA,1	NA,-inf	NA,inf	NA,0.961906	0.000283335	0.000727185
2	chr1:12067760:C:T	12067760	NA,T	NA,C	NA,1	NA,inf	NA,inf	NA,0.974568	0.000283236	0.000689363
2	chr1:11599566:C:T	11599566	NA,T	NA,C	NA,1	NA,-inf	NA,inf	NA,1.09274	0.000282805	0.000792439
2	chr1:11948967:A:G	11948967	G,G	A,A	1,1	-inf,-inf	inf,inf	0.741395,0.0219099	0.000282456	0.000736103
2	chr1:12467759:A:G	12467759	NA,G	NA,A	NA,1	NA,inf	NA,inf	NA,1.01067	0.000281932	0.000677041
2	chr1:11645269:T:C	11645269	NA,C	NA,T	NA,1	NA,inf	NA,inf	NA,1.08323	0.000281602	0.000614053
2	chr1:12301413:C:T	12301413	NA,T	NA,C	NA,1	NA,inf	NA,inf	NA,1.04447	0.00028155	0.000635811
2	chr1:12009004:C:T	12009004	NA,T	NA,C	NA,1	NA,-inf	NA,inf	NA,1.31478	0.000281438	0.000707914
2	chr1:11862192:A:G	11862192	NA,G	NA,A	NA,1	NA,-inf	NA,inf	NA,0.955152	0.000281025	0.000694642
2	chr1:11948599:A:G	11948599	G,G	A,A	1,1	-inf,-inf	inf,inf	0.741439,0.00563507	0.000280489	0.000729306
2	chr1:11862668:G:A	11862668	NA,A	NA,G	NA,1	NA,-inf	NA,inf	NA,0.953746	0.000280327	0.000692908
2	chr1:11874075:G:A	11874075	NA,A	NA,G	NA,1	NA,-inf	NA,inf	NA,0.787797	0.000279093	0.000710551
2	chr1:11853136:A:G	11853136	NA,G	NA,A	NA,1	NA,inf	NA,inf	NA,1.18431	0.000277851	0.000590621
2	chr1:11669607:T:C	11669607	C,C	T,T	1,1	-inf,inf	inf,inf	1.14361,1.01313	0.000277306	0.000685737
2	chr1:11769980:A:G	11769980	NA,G	NA,A	NA,1	NA,inf	NA,inf	NA,0.866623	0.000277013	0.00063536
2	chr1:12324953:A:C	12324953	NA,C	NA,A	NA,1	NA,inf	NA,inf	NA,1.01602	0.000275816	0.00065123
2	chr1:11681739:T:A	11681739	A,A	T,T	1,1	inf,-inf	inf,inf	1.42767,0.802722	0.000275675	0.0005379
2	chr1:12460017:T:G	12460017	NA,G	NA,T	NA,1	NA,inf	NA,inf	NA,1.00803	0.000275203	0.000632885
2	chr1:12347224:G:T	12347224	NA,T	NA,G	NA,1	NA,-inf	NA,inf	NA,1.01378	0.000275001	0.000693153
2	chr1:11678129:C:T	11678129	NA,T	NA,C	NA,1	NA,-inf	NA,inf	NA,1.03286	0.000274765	0.000670031
2	chr1:11683695:C:T	11683695	T,T	C,C	1,1	inf,-inf	inf,inf	1.56476,0.48804	0.000273009	0.000608148
2	chr1:12059849:A:G	12059849	NA,G	NA,A	NA,1	NA,inf	NA,inf	NA,1.18549	0.000272458	0.000602529
2	chr1:11863663:C:T	11863663	NA,T	NA,C	NA,1	NA,-inf	NA,inf	NA,0.937127	0.000272218	0.000672287
2	chr1:12170465:G:A	12170465	NA,A	NA,G	NA,1	NA,inf	NA,inf	NA,0.939855	0.000271487	0.000657545
2	chr1:11680272:AGGCGTGAGCCAC:A	11680272	A,A	AGGCGTGAGCCAC,AGGCGTGAGCCAC	1,1	inf,-inf	inf,inf	1.44112,0.771525	0.000270786	0.000533129
2	chr1:12104380:C:T	12104380	T,T	C,C	1,1	inf,-inf	inf,inf	0.0533929,1.8718	0.000270573	0.000653635
2	chr1:11851263:G:A	11851263	NA,A	NA,G	NA,1	NA,inf	NA,inf	NA,0.916083	0.000270485	0.000644889
2	chr1:11863738:G:A	11863738	NA,A	NA,G	NA,1	NA,-inf	NA,inf	NA,0.933462	0.000270483	0.000667958
2	chr1:12301069:G:A	12301069	NA,A	NA,G	NA,1	NA,-inf	NA,inf	NA,1.0025	0.000270329	0.000683135
2	chr1:11529973:G:A	11529973	NA,A	NA,G	NA,1	NA,inf	NA,inf	NA,0.972264	0.000268865	0.000663842
2	chr1:11734848:A:G	11734848	NA,G	NA,A	NA,1	NA,inf	NA,inf	NA,0.857693	0.000267744	0.000624525
2	chr1:11948601:G:A	11948601	A,A	G,G	1,1	-inf,inf	inf,inf	0.72722,0.00370434	0.000267494	0.000694315
2	chr1:11759811:G:A	11759811	NA,A	NA,G	NA,1	NA,inf	NA,inf	NA,0.957983	0.000267401	0.000614882
2	chr1:12222722:A:G	12222722	NA,G	NA,A	NA,1	NA,inf	NA,inf	NA,0.985178	0.000267158	0.000633275
2	chr1:12058513:T:C	12058513	NA,C	NA,T	NA,1	NA,inf	NA,inf	NA,1.16979	0.000266992	0.000591138
2	chr1:11753115:G:C	11753115	C,NA	G,NA	1,NA	inf,NA	inf,NA	0.711015,NA	0.000265356	0.000645869
2	chr1:11905703:A:T	11905703	NA,T	NA,A	NA,1	NA,-inf	NA,inf	NA,0.827908	0.000265321	0.000653603
2	chr1:11664655:A:G	11664655	NA,G	NA,A	NA,1	NA,-inf	NA,inf	NA,0.928249	0.000265087	0.000584708
2	chr1:12231720:G:A	12231720	A,NA	G,NA	1,NA	-inf,NA	inf,NA	1.18921,NA	0.000265057	0.000647583
2	chr1:11906648:G:C	11906648	NA,C	NA,G	NA,1	NA,-inf	NA,inf	NA,0.827048	0.000264902	0.000652567
2	chr1:11679136:C:T	11679136	NA,T	NA,C	NA,1	NA,inf	NA,inf	NA,0.995968	0.000264563	0.00059198
2	chr1:12373974:A:C	12373974	C,NA	A,NA	1,NA	-inf,NA	inf,NA	1.17011,NA	0.000263887	0.000645162
2	chr1:12134409:C:A	12134409	NA,A	NA,C	NA,1	NA,inf	NA,inf	NA,1.05875	0.000263259	0.000606653
2	chr1:12056838:C:T	12056838	NA,T	NA,C	NA,1	NA,inf	NA,inf	NA,0.883884	0.000262934	0.000656315
2	chr1:12364480:A:G	12364480	NA,G	NA,A	NA,1	NA,-inf	NA,inf	NA,0.986077	0.000262661	0.000661165
2	chr1:12347331:C:T	12347331	NA,T	NA,C	NA,1	NA,-inf	NA,inf	NA,0.985631	0.000262353	0.000661547
2	chr1:12376652:A:G	12376652	NA,G	NA,A	NA,1	NA,-inf	NA,inf	NA,0.984936	0.000262161	0.000659878
2	chr1:12059512:A:T	12059512	NA,T	NA,A	NA,1	NA,inf	NA,inf	NA,1.16014	0.000261775	0.000579932
2	chr1:12350790:T:C	12350790	NA,C	NA,T	NA,1	NA,-inf	NA,inf	NA,0.983416	0.00026146	0.000658109
2	chr1:12066823:T:C	12066823	NA,C	NA,T	NA,1	NA,inf	NA,inf	NA,0.926325	0.000260737	0.000635138
2	chr1:11779130:C:T	11779130	NA,T	NA,C	NA,1	NA,-inf	NA,inf	NA,1.00817	0.000259771	0.00064656
2	chr1:11508089:CAT:C	11508089	NA,C	NA,CAT	NA,1	NA,inf	NA,inf	NA,0.929743	0.000258504	0.000610387
2	chr1:12397370:C:T	12397370	NA,T	NA,C	NA,1	NA,-inf	NA,inf	NA,0.974386	0.000258038	0.000651722
2	chr1:11937143:C:T	11937143	NA,T	NA,C	NA,1	NA,inf	NA,inf	NA,1.02524	0.000257314	0.000625647
2	chr1:11589411:T:G	11589411	G,G	T,T	1,1	-inf,-inf	inf,inf	0.00225949,1.92536	0.000256371	0.000571081
2	chr1:12125470:C:T	12125470	NA,T	NA,C	NA,1	NA,-inf	NA,inf	NA,0.922407	0.000256069	0.000668125
2	chr1:11889610:C:T	11889610	NA,T	NA,C	NA,1	NA,-inf	NA,inf	NA,1.04296	0.000255215	0.000672307
2	chr1:12098546:T:C	12098546	NA,C	NA,T	NA,1	NA,-inf	NA,inf	NA,0.892967	0.000254967	0.000659257
2	chr1:11570159:TTTCCTAGCAAATGTCATAATAAGAGA:T	11570159	NA,T	NA,TTTCCTAGCAAATGTCATAATAAGAGA	NA,1	NA,-inf	NA,inf	NA,0.886776	0.000254796	0.000618747
2	chr1:11581097:A:T	11581097	NA,T	NA,A	NA,1	NA,-inf	NA,inf	NA,0.912966	0.000254771	0.00061509
2	chr1:11982241:C:T	11982241	T,T	C,C	1,1	inf,inf	inf,inf	0.261597,2.38967	0.000254016	0.000688318
2	chr1:11761284:G:C	11761284	C,C	G,G	1,1	-inf,-inf	inf,inf	1.29647,1.07547	0.000253571	0.000619633
2	chr1:11705956:C:G	11705956	NA,G	NA,C	NA,1	NA,-inf	NA,inf	NA,0.939169	0.000253477	0.000441443
2	chr1:11945193:G:A	11945193	A,A	G,G	1,1	-inf,inf	inf,inf	0.695886,0.17657	0.000253284	0.000644097
2	chr1:11555611:A:G	11555611	NA,G	NA,A	NA,1	NA,-inf	NA,inf	NA,0.90185	0.000252875	0.000610628
2	chr1:11783862:A:G	11783862	NA,G	NA,A	NA,1	NA,-inf	NA,inf	NA,0.969639	0.000252436	0.000584671
2	chr1:12090536:C:T	12090536	NA,T	NA,C	NA,1	NA,-inf	NA,inf	NA,0.812533	0.000251681	0.000629856
2	chr1:11952352:A:G	11952352	G,G	A,A	1,1	-inf,-inf	inf,inf	0.69532,0.0709817	0.000249859	0.000650199
2	chr1:12001773:C:T	12001773	NA,T	NA,C	NA,1	NA,-inf	NA,inf	NA,1.23443	0.000249476	0.000626407
2	chr1:11876972:ACT:A	11876972	A,NA	ACT,NA	1,NA	-inf,NA	inf,NA	1.43222,NA	0.000247391	0.000604116
2	chr1:11987370:C:T	11987370	T,T	C,C	1,1	inf,inf	inf,inf	0.228984,2.34008	0.000244793	0.000661142
2	chr1:11759095:G:A	11759095	NA,A	NA,G	NA,1	NA,inf	NA,inf	NA,0.907596	0.000244426	0.000562954
2	chr1:11937036:C:T	11937036	T,T	C,C	1,1	-inf,-inf	inf,inf	0.705037,0.0798033	0.00024074	0.000630585
2	chr1:11986772:G:A	11986772	A,A	G,G	1,1	inf,inf	inf,inf	0.210815,2.31105	0.0002404	0.000648877
2	chr1:12178619:TC:T	12178619	NA,T	NA,TC	NA,1	NA,inf	NA,inf	NA,0.854218	0.000240055	0.000587603
2	chr1:11552433:T:G	11552433	NA,G	NA,T	NA,1	NA,inf	NA,inf	NA,0.972315	0.000239796	0.000566602
2	chr1:11786706:A:G	11786706	NA,G	NA,A	NA,1	NA,-inf	NA,inf	NA,0.941939	0.000236597	0.000589112
2	chr1:11757047:C:G	11757047	NA,G	NA,C	NA,1	NA,-inf	NA,inf	NA,1.00478	0.000235736	0.000508646
2	chr1:12202858:C:T	12202858	NA,T	NA,C	NA,1	NA,inf	NA,inf	NA,0.886904	0.000235594	0.000561969
2	chr1:11535146:A:G	11535146	G,G	A,A	1,1	inf,-inf	inf,inf	1.30051,0.818202	0.000234986	0.000545579
2	chr1:11781938:T:G	11781938	NA,G	NA,T	NA,1	NA,-inf	NA,inf	NA,0.991377	0.000233692	0.000563964
2	chr1:12169382:G:A	12169382	NA,A	NA,G	NA,1	NA,inf	NA,inf	NA,0.849825	0.000233649	0.000565661
2	chr1:11640810:T:C	11640810	NA,C	NA,T	NA,1	NA,-inf	NA,inf	NA,1.02264	0.000233247	0.000639644
2	chr1:11615838:C:A	11615838	NA,A	NA,C	NA,1	NA,-inf	NA,inf	NA,0.847332	0.000233173	0.000595325
2	chr1:12437640:C:G	12437640	NA,G	NA,C	NA,1	NA,-inf	NA,inf	NA,0.844284	0.000232511	0.000575581
2	chr1:12460850:T:A	12460850	NA,A	NA,T	NA,1	NA,-inf	NA,inf	NA,0.833043	0.000231982	0.000604334
2	chr1:11785459:C:T	11785459	NA,T	NA,C	NA,1	NA,-inf	NA,inf	NA,0.985011	0.000231489	0.000558435
2	chr1:12233887:AAAT:A	12233887	NA,A	NA,AAAT	NA,1	NA,inf	NA,inf	NA,0.931981	0.000231471	0.00052233
2	chr1:12471029:T:C	12471029	C,C	T,T	1,1	inf,inf	inf,inf	0.0462448,1.90561	0.000231188	0.000530148
2	chr1:11897985:C:T	11897985	NA,T	NA,C	NA,1	NA,-inf	NA,inf	NA,0.781967	0.000231102	0.000566148
2	chr1:12382835:A:T	12382835	T,NA	A,NA	1,NA	inf,NA	inf,NA	0.877307,NA	0.00022787	0.000556678
2	chr1:12254502:A:C	12254502	NA,C	NA,A	NA,1	NA,-inf	NA,inf	NA,0.86541	0.000227435	0.000569896
2	chr1:11618067:A:G	11618067	NA,G	NA,A	NA,1	NA,-inf	NA,inf	NA,1.00337	0.000227173	0.000622413
2	chr1:12020913:T:G	12020913	NA,G	NA,T	NA,1	NA,inf	NA,inf	NA,1.18666	0.000226547	0.000524164
2	chr1:11889594:C:T	11889594	NA,T	NA,C	NA,1	NA,inf	NA,inf	NA,1.03063	0.000226518	0.000541391
2	chr1:12255884:G:A	12255884	NA,A	NA,G	NA,1	NA,-inf	NA,inf	NA,0.862116	0.000225958	0.00056683
2	chr1:11901354:G:A	11901354	NA,A	NA,G	NA,1	NA,-inf	NA,inf	NA,0.943	0.000225368	0.000570427
2	chr1:11922490:G:A	11922490	NA,A	NA,G	NA,1	NA,-inf	NA,inf	NA,0.808177	0.000225068	0.000581197
2	chr1:12474205:G:A	12474205	NA,A	NA,G	NA,1	NA,inf	NA,inf	NA,0.902405	0.00022473	0.000544063
2	chr1:12124653:C:T	12124653	NA,T	NA,C	NA,1	NA,-inf	NA,inf	NA,0.913204	0.000223497	0.000555317
2	chr1:12082584:C:A	12082584	NA,A	NA,C	NA,1	NA,-inf	NA,inf	NA,0.741652	0.000222976	0.000565604
2	chr1:12056260:C:A	12056260	NA,A	NA,C	NA,1	NA,inf	NA,inf	NA,0.79531	0.000222789	0.000556005
2	chr1:11528129:A:C	11528129	NA,C	NA,A	NA,1	NA,inf	NA,inf	NA,0.808829	0.000222116	0.000564943
2	chr1:11985725:C:T	11985725	T,T	C,C	1,1	inf,inf	inf,inf	0.265487,2.31361	0.000222029	0.00059963
2	chr1:11617807:C:A	11617807	NA,A	NA,C	NA,1	NA,-inf	NA,inf	NA,0.819382	0.000222001	0.000566657
2	chr1:11960228:C:T	11960228	NA,T	NA,C	NA,1	NA,inf	NA,inf	NA,0.78672	0.000221885	0.000534789
2	chr1:11606077:A:AT	11606077	NA,AT	NA,A	NA,1	NA,-inf	NA,inf	NA,0.986755	0.0002215	0.000613183
2	chr1:11983412:T:C	11983412	C,C	T,T	1,1	inf,inf	inf,inf	0.252521,2.29958	0.000221096	0.000596601
2	chr1:11670654:G:A	11670654	A,NA	G,NA	1,NA	-inf,NA	inf,NA	0.979163,NA	0.000221064	0.000539132
2	chr1:12192870:G:A	12192870	NA,A	NA,G	NA,1	NA,inf	NA,inf	NA,0.926763	0.000220669	0.000528753
2	chr1:11552051:G:C	11552051	NA,C	NA,G	NA,1	NA,inf	NA,inf	NA,0.909349	0.000220442	0.000521746
2	chr1:11604154:G:A	11604154	NA,A	NA,G	NA,1	NA,-inf	NA,inf	NA,0.815767	0.00021985	0.000560949
2	chr1:11620979:T:C	11620979	NA,C	NA,T	NA,1	NA,inf	NA,inf	NA,0.865856	0.000219661	0.000545116
2	chr1:12188974:A:G	12188974	G,G	A,A	1,1	-inf,inf	inf,inf	1.84281,0.218531	0.000218414	0.000533091
2	chr1:11697438:C:T	11697438	T,T	C,C	1,1	inf,-inf	inf,inf	1.12992,1.02614	0.000218173	0.000485311
2	chr1:12085614:T:C	12085614	NA,C	NA,T	NA,1	NA,-inf	NA,inf	NA,0.753756	0.000217814	0.000544888
2	chr1:12105340:C:T	12105340	T,NA	C,NA	1,NA	-inf,NA	inf,NA	1.27201,NA	0.000217697	0.000532579
2	chr1:12236424:A:G	12236424	NA,G	NA,A	NA,1	NA,inf	NA,inf	NA,0.860505	0.00021755	0.000512181
2	chr1:11625911:G:A	11625911	NA,A	NA,G	NA,1	NA,-inf	NA,inf	NA,0.7986	0.000216209	0.000557989
2	chr1:11742913:C:T	11742913	NA,T	NA,C	NA,1	NA,-inf	NA,inf	NA,0.774286	0.000215796	0.000558113
2	chr1:12129204:T:A	12129204	NA,A	NA,T	NA,1	NA,-inf	NA,inf	NA,0.814711	0.000214488	0.000546072
2	chr1:12006021:C:CCT	12006021	NA,CCT	NA,C	NA,1	NA,-inf	NA,inf	NA,1.06933	0.0002144	0.00056338
2	chr1:11585194:TTTTG:T	11585194	NA,T	NA,TTTTG	NA,1	NA,inf	NA,inf	NA,0.905545	0.000213928	0.000500199
2	chr1:12318403:A:G	12318403	NA,G	NA,A	NA,1	NA,-inf	NA,inf	NA,0.867352	0.000213551	0.00053506
2	chr1:11529122:T:C	11529122	NA,C	NA,T	NA,1	NA,inf	NA,inf	NA,0.845958	0.000213238	0.000519416
2	chr1:12120320:A:G	12120320	NA,G	NA,A	NA,1	NA,inf	NA,inf	NA,0.940034	0.000212235	0.000504153
2	chr1:11682551:C:T	11682551	T,NA	C,NA	1,NA	-inf,NA	inf,NA	0.968469,NA	0.000211839	0.000515826
2	chr1:12273748:C:T	12273748	NA,T	NA,C	NA,1	NA,-inf	NA,inf	NA,0.797495	0.000211659	0.000532509
2	chr1:11947039:C:T	11947039	NA,T	NA,C	NA,1	NA,inf	NA,inf	NA,0.499178	0.000211658	0.000500757
2	chr1:11708581:AGCCCT:A	11708581	NA,A	NA,AGCCCT	NA,1	NA,inf	NA,inf	NA,0.839863	0.000211286	0.000461765
2	chr1:11555594:A:G	11555594	NA,G	NA,A	NA,1	NA,inf	NA,inf	NA,0.882706	0.000210702	0.000499205
2	chr1:12017733:C:T	12017733	NA,T	NA,C	NA,1	NA,inf	NA,inf	NA,1.05579	0.000210048	0.000485142
2	chr1:12392128:C:T	12392128	NA,T	NA,C	NA,1	NA,inf	NA,inf	NA,0.83481	0.000210032	0.000504716
2	chr1:11980715:C:T	11980715	NA,T	NA,C	NA,1	NA,-inf	NA,inf	NA,1.5434	0.000209419	0.000539959
2	chr1:12217564:G:A	12217564	NA,A	NA,G	NA,1	NA,-inf	NA,inf	NA,0.741661	0.000209183	0.000515975
2	chr1:11499034:T:C	11499034	NA,C	NA,T	NA,1	NA,inf	NA,inf	NA,0.879434	0.000209166	0.000474597
2	chr1:12333278:G:A	12333278	NA,A	NA,G	NA,1	NA,inf	NA,inf	NA,0.882057	0.000208569	0.000470725
2	chr1:12006056:C:T	12006056	NA,T	NA,C	NA,1	NA,-inf	NA,inf	NA,1.0486	0.000208032	0.000545998
2	chr1:11550477:A:G	11550477	NA,G	NA,A	NA,1	NA,inf	NA,inf	NA,0.872598	0.000207673	0.000492364
2	chr1:11503840:C:T	11503840	NA,T	NA,C	NA,1	NA,inf	NA,inf	NA,0.876469	0.00020701	0.00047
2	chr1:12056448:C:T	12056448	NA,T	NA,C	NA,1	NA,-inf	NA,inf	NA,0.733892	0.000206579	0.000526578
2	chr1:12072663:T:C	12072663	NA,C	NA,T	NA,1	NA,inf	NA,inf	NA,0.863723	0.000206424	0.000505353
2	chr1:11508666:G:A	11508666	NA,A	NA,G	NA,1	NA,inf	NA,inf	NA,0.872632	0.000205781	0.000467205
2	chr1:12084355:C:A	12084355	NA,A	NA,C	NA,1	NA,-inf	NA,inf	NA,0.723098	0.000205766	0.000514414
2	chr1:11917188:T:A	11917188	NA,A	NA,T	NA,1	NA,-inf	NA,inf	NA,0.700824	0.000204936	0.000504829
2	chr1:12397014:A:G	12397014	G,NA	A,NA	1,NA	-inf,NA	inf,NA	0.882992,NA	0.00020487	0.000501428
2	chr1:11867638:A:G	11867638	NA,G	NA,A	NA,1	NA,-inf	NA,inf	NA,0.783	0.000203781	0.000514681
2	chr1:11906935:G:C	11906935	NA,C	NA,G	NA,1	NA,-inf	NA,inf	NA,0.709147	0.000203567	0.000511042
2	chr1:12179526:A:G	12179526	NA,G	NA,A	NA,1	NA,inf	NA,inf	NA,0.7763	0.000203539	0.000497463
2	chr1:12014621:G:C	12014621	NA,C	NA,G	NA,1	NA,inf	NA,inf	NA,1.01876	0.000202217	0.000466886
2	chr1:12469052:C:A	12469052	A,NA	C,NA	1,NA	-inf,NA	inf,NA	1.00561,NA	0.000201944	0.00049366
2	chr1:12306367:A:G	12306367	NA,G	NA,A	NA,1	NA,inf	NA,inf	NA,0.816784	0.000201574	0.000479621
2	chr1:11727635:A:G	11727635	G,G	A,A	1,1	-inf,-inf	inf,inf	0.239692,1.8708	0.000201048	0.000435119
2	chr1:11871017:G:A	11871017	A,NA	G,NA	1,NA	-inf,NA	inf,NA	0.556083,NA	0.000200896	0.000488369
2	chr1:12354802:T:C	12354802	C,NA	T,NA	1,NA	inf,NA	inf,NA	0.818469,NA	0.000200529	0.000489872
2	chr1:11594047:A:G	11594047	G,NA	A,NA	1,NA	-inf,NA	inf,NA	0.901184,NA	0.000200053	0.00048806
2	chr1:11530510:G:A	11530510	NA,A	NA,G	NA,1	NA,inf	NA,inf	NA,0.779129	0.000199983	0.000469391
2	chr1:12030958:G:A	12030958	NA,A	NA,G	NA,1	NA,-inf	NA,inf	NA,1.1333	0.00019902	0.000498963
2	chr1:12060831:A:C	12060831	NA,C	NA,A	NA,1	NA,inf	NA,inf	NA,0.727491	0.000198342	0.00049407
2	chr1:12085256:A:G	12085256	NA,G	NA,A	NA,1	NA,-inf	NA,inf	NA,0.699302	0.000198194	0.000495009
2	chr1:11921750:G:A	11921750	A,A	G,G	1,1	-inf,-inf	inf,inf	0.864853,0.242057	0.000197603	0.000493277
2	chr1:12189027:C:G	12189027	NA,G	NA,C	NA,1	NA,inf	NA,inf	NA,0.785303	0.000197571	0.000468769
2	chr1:12083884:G:A	12083884	NA,A	NA,G	NA,1	NA,-inf	NA,inf	NA,0.696772	0.000197313	0.000492923
2	chr1:12193958:T:C	12193958	NA,C	NA,T	NA,1	NA,inf	NA,inf	NA,0.836726	0.00019698	0.000468981
2	chr1:12389950:T:G	12389950	NA,G	NA,T	NA,1	NA,inf	NA,inf	NA,0.821799	0.000196864	0.000474544
2	chr1:11787875:T:C	11787875	NA,C	NA,T	NA,1	NA,inf	NA,inf	NA,0.740082	0.000196543	0.000474271
2	chr1:12025917:C:T	12025917	NA,T	NA,C	NA,1	NA,inf	NA,inf	NA,1.56981	0.000196288	0.000479881
2	chr1:12249421:A:G	12249421	G,NA	A,NA	1,NA	-inf,NA	inf,NA	0.972731,NA	0.000195985	0.000478799
2	chr1:11860487:C:A	11860487	NA,A	NA,C	NA,1	NA,inf	NA,inf	NA,0.918372	0.000194953	0.00046973
2	chr1:12131943:G:A	12131943	A,NA	G,NA	1,NA	inf,NA	inf,NA	0.896169,NA	0.0001947	0.000475216
2	chr1:11583428:A:C	11583428	NA,C	NA,A	NA,1	NA,inf	NA,inf	NA,0.749231	0.000194215	0.000461514
2	chr1:11503633:T:C	11503633	NA,C	NA,T	NA,1	NA,-inf	NA,inf	NA,0.744526	0.000194155	0.000495997
2	chr1:11934495:G:A	11934495	NA,A	NA,G	NA,1	NA,inf	NA,inf	NA,0.530378	0.000194003	0.000449354
2	chr1:11582487:G:A	11582487	A,A	G,G	1,1	-inf,-inf	inf,inf	0.0904077,1.97579	0.000192661	0.000337534
2	chr1:12018186:A:G	12018186	NA,G	NA,A	NA,1	NA,inf	NA,inf	NA,0.785864	0.000192598	0.000457572
2	chr1:11716235:G:A	11716235	NA,A	NA,G	NA,1	NA,inf	NA,inf	NA,0.782849	0.000192125	0.000437788
2	chr1:12076931:A:G	12076931	NA,G	NA,A	NA,1	NA,-inf	NA,inf	NA,0.64669	0.0001916	0.000475376
2	chr1:12081332:A:C	12081332	NA,C	NA,A	NA,1	NA,-inf	NA,inf	NA,0.680165	0.000191519	0.000478585
2	chr1:11849457:G:A	11849457	A,A	G,G	1,1	inf,-inf	inf,inf	0.961993,1.28024	0.000191495	0.000460169
2	chr1:11538121:G:A	11538121	A,NA	G,NA	1,NA	-inf,NA	inf,NA	0.893967,NA	0.000191248	0.000467088
2	chr1:11639875:G:C	11639875	NA,C	NA,G	NA,1	NA,-inf	NA,inf	NA,0.905599	0.000191012	0.000524923
2	chr1:11577131:G:A	11577131	NA,A	NA,G	NA,1	NA,inf	NA,inf	NA,0.79701	0.000190841	0.000449582
2	chr1:11747639:C:T	11747639	NA,T	NA,C	NA,1	NA,inf	NA,inf	NA,0.876598	0.000190586	0.000437649
2	chr1:11586304:T:C	11586304	C,NA	T,NA	1,NA	inf,NA	inf,NA	0.860982,NA	0.000189905	0.000463542
2	chr1:11641481:C:T	11641481	NA,T	NA,C	NA,1	NA,-inf	NA,inf	NA,0.725857	0.000189596	0.000498892
2	chr1:11967504:G:A	11967504	NA,A	NA,G	NA,1	NA,-inf	NA,inf	NA,1.09628	0.000189349	0.000476706
2	chr1:12319001:A:G	12319001	G,NA	A,NA	1,NA	-inf,NA	inf,NA	0.717835,NA	0.000189011	0.000462333
2	chr1:11491979:G:A	11491979	NA,A	NA,G	NA,1	NA,-inf	NA,inf	NA,0.683375	0.000188965	0.000466057
2	chr1:11526256:A:G	11526256	NA,G	NA,A	NA,1	NA,-inf	NA,inf	NA,0.720502	0.000188943	0.000467809
2	chr1:11620250:G:A	11620250	NA,A	NA,G	NA,1	NA,-inf	NA,inf	NA,0.895456	0.000187212	0.00051381
2	chr1:12136474:C:G	12136474	NA,G	NA,C	NA,1	NA,inf	NA,inf	NA,0.76117	0.000187056	0.000449266
2	chr1:11578843:A:G	11578843	G,NA	A,NA	1,NA	-inf,NA	inf,NA	0.780825,NA	0.000186727	0.000455162
2	chr1:12078359:T:C	12078359	NA,C	NA,T	NA,1	NA,-inf	NA,inf	NA,0.661811	0.000185989	0.000466186
2	chr1:12187453:C:T	12187453	NA,T	NA,C	NA,1	NA,-inf	NA,inf	NA,0.76456	0.000185296	0.00046736
2	chr1:12078626:C:T	12078626	NA,T	NA,C	NA,1	NA,inf	NA,inf	NA,0.779382	0.000184751	0.00043224
2	chr1:11975889:G:A	11975889	NA,A	NA,G	NA,1	NA,-inf	NA,inf	NA,1.07189	0.000184448	0.000458546
2	chr1:12075319:T:C	12075319	NA,C	NA,T	NA,1	NA,-inf	NA,inf	NA,0.624058	0.000184191	0.00045687
2	chr1:11554158:T:C	11554158	NA,C	NA,T	NA,1	NA,inf	NA,inf	NA,0.806303	0.000183764	0.000436392
2	chr1:11625370:C:T	11625370	NA,T	NA,C	NA,1	NA,-inf	NA,inf	NA,0.702309	0.000183394	0.000464821
2	chr1:12280531:C:G	12280531	NA,G	NA,C	NA,1	NA,inf	NA,inf	NA,0.778105	0.000183315	0.000438216
2	chr1:11549788:A:G	11549788	NA,G	NA,A	NA,1	NA,inf	NA,inf	NA,0.80579	0.000183242	0.000435867
2	chr1:12315549:C:T	12315549	NA,T	NA,C	NA,1	NA,inf	NA,inf	NA,0.777464	0.000183002	0.000437889
2	chr1:12186118:C:T	12186118	T,T	C,C	1,1	-inf,inf	inf,inf	1.63413,0.30333	0.000182552	0.000465231
2	chr1:12073417:A:G	12073417	NA,G	NA,A	NA,1	NA,-inf	NA,inf	NA,0.620131	0.000182415	0.000452818
2	chr1:12335082:T:C	12335082	NA,C	NA,T	NA,1	NA,-inf	NA,inf	NA,0.766965	0.000182306	0.000454635
2	chr1:12289313:A:G	12289313	NA,G	NA,A	NA,1	NA,inf	NA,inf	NA,0.768182	0.000180962	0.000433142
2	chr1:11743639:C:T	11743639	NA,T	NA,C	NA,1	NA,-inf	NA,inf	NA,0.756422	0.000180707	0.000399759
2	chr1:11835376:G:A	11835376	NA,A	NA,G	NA,1	NA,inf	NA,inf	NA,0.831504	0.00018068	0.000431664
2	chr1:11842958:C:T	11842958	T,NA	C,NA	1,NA	inf,NA	inf,NA	0.455193,NA	0.000180224	0.000442265
2	chr1:11919179:T:C	11919179	NA,C	NA,T	NA,1	NA,inf	NA,inf	NA,0.915034	0.000180059	0.000429651
2	chr1:11918961:T:A	11918961	NA,A	NA,T	NA,1	NA,inf	NA,inf	NA,0.915034	0.000180059	0.000429651
2	chr1:12150549:G:T	12150549	NA,T	NA,G	NA,1	NA,inf	NA,inf	NA,0.707744	0.000179986	0.000422571
2	chr1:12148732:ACTGTAGCCTCAACTTCCTGGGCTCACGTGATCCTCCTGCTTCAGCCTCCCGAGTAGCTGGGATCACAGGCACGT:A	12148732	NA,A	NA,ACTGTAGCCTCAACTTCCTGGGCTCACGTGATCCTCCTGCTTCAGCCTCCCGAGTAGCTGGGATCACAGGCACGT	NA,1	NA,inf	NA,inf	NA,0.707714	0.000179757	0.000422341
2	chr1:12074217:A:G	12074217	NA,G	NA,A	NA,1	NA,-inf	NA,inf	NA,0.609746	0.000179723	0.000445822
2	chr1:11798527:T:C	11798527	C,NA	T,NA	1,NA	inf,NA	inf,NA	0.452615,NA	0.000179658	0.000440888
2	chr1:12082943:C:A	12082943	NA,A	NA,C	NA,1	NA,-inf	NA,inf	NA,0.643956	0.000179563	0.000447733
2	chr1:12372163:C:T	12372163	T,NA	C,NA	1,NA	inf,NA	inf,NA	0.742189,NA	0.000179148	0.000437717
2	chr1:12017560:G:A	12017560	NA,A	NA,G	NA,1	NA,-inf	NA,inf	NA,1.05091	0.000179095	0.000446615
2	chr1:11900786:G:A	11900786	NA,A	NA,G	NA,1	NA,inf	NA,inf	NA,0.906325	0.000178801	0.000422658
2	chr1:12126994:G:C	12126994	C,C	G,G	1,1	inf,inf	inf,inf	1.82938,0.531808	0.000178697	0.000416639
2	chr1:12082596:C:T	12082596	NA,T	NA,C	NA,1	NA,-inf	NA,inf	NA,0.683126	0.000178691	0.000463673
2	chr1:12077640:G:A	12077640	NA,A	NA,G	NA,1	NA,inf	NA,inf	NA,0.744242	0.00017838	0.000418157
2	chr1:12075300:G:A	12075300	NA,A	NA,G	NA,1	NA,-inf	NA,inf	NA,0.605304	0.000178361	0.000442219
2	chr1:12074479:T:C	12074479	NA,C	NA,T	NA,1	NA,-inf	NA,inf	NA,0.604473	0.000178295	0.000441954
2	chr1:11899044:C:A	11899044	NA,A	NA,C	NA,1	NA,inf	NA,inf	NA,0.903939	0.0001782	0.000421266
2	chr1:11648863:G:A	11648863	NA,A	NA,G	NA,1	NA,-inf	NA,inf	NA,0.755764	0.000177915	0.000383758
2	chr1:11635445:G:A	11635445	NA,A	NA,G	NA,1	NA,inf	NA,inf	NA,0.775002	0.000177805	0.000399445
2	chr1:11535274:G:A	11535274	A,A	G,G	1,1	inf,-inf	inf,inf	1.32562,0.59072	0.000177739	0.000408958
2	chr1:12074163:TGCTAAAACGGACTC:T	12074163	NA,T	NA,TGCTAAAACGGACTC	NA,1	NA,-inf	NA,inf	NA,0.602866	0.000177684	0.000440672
2	chr1:12306653:A:G	12306653	NA,G	NA,A	NA,1	NA,-inf	NA,inf	NA,0.748726	0.000177575	0.000442765
2	chr1:12075362:G:A	12075362	NA,A	NA,G	NA,1	NA,-inf	NA,inf	NA,0.602098	0.000177363	0.000439808
2	chr1:12259937:G:T	12259937	NA,T	NA,G	NA,1	NA,inf	NA,inf	NA,0.822891	0.00017709	0.000376401
2	chr1:11713714:C:G	11713714	NA,G	NA,C	NA,1	NA,-inf	NA,inf	NA,0.679624	0.000176742	0.000364932
2	chr1:11625445:T:C	11625445	NA,C	NA,T	NA,1	NA,-inf	NA,inf	NA,0.684076	0.000176282	0.000429119
2	chr1:12253402:C:T	12253402	NA,T	NA,C	NA,1	NA,inf	NA,inf	NA,0.753576	0.000175575	0.000419919
2	chr1:12270231:C:T	12270231	NA,T	NA,C	NA,1	NA,inf	NA,inf	NA,0.699256	0.000175491	0.000426766
2	chr1:12075352:C:T	12075352	NA,T	NA,C	NA,1	NA,-inf	NA,inf	NA,0.595326	0.000175279	0.000434578
2	chr1:12008367:G:A	12008367	A,NA	G,NA	1,NA	inf,NA	inf,NA	1.7008,NA	0.00017487	0.000428364
2	chr1:12264678:C:T	12264678	NA,T	NA,C	NA,1	NA,-inf	NA,inf	NA,0.673398	0.000174737	0.00043066
2	chr1:12264361:G:A	12264361	A,NA	G,NA	1,NA	-inf,NA	inf,NA	0.808868,NA	0.000173615	0.000424588
2	chr1:12075341:T:C	12075341	NA,C	NA,T	NA,1	NA,-inf	NA,inf	NA,0.589304	0.000173521	0.000430219
2	chr1:12073929:G:A	12073929	NA,A	NA,G	NA,1	NA,-inf	NA,inf	NA,0.599974	0.000173488	0.000429323
2	chr1:12462889:G:A	12462889	NA,A	NA,G	NA,1	NA,-inf	NA,inf	NA,0.678789	0.000173276	0.000428691
2	chr1:12163252:G:A	12163252	A,NA	G,NA	1,NA	inf,NA	inf,NA	0.888426,NA	0.000173166	0.000422735
2	chr1:11487407:G:A	11487407	A,A	G,G	1,1	inf,-inf	inf,inf	1.39346,0.492231	0.000172921	0.000385472
2	chr1:11630377:C:A	11630377	NA,A	NA,C	NA,1	NA,-inf	NA,inf	NA,0.680844	0.000172724	0.000435224
2	chr1:11665904:C:G	11665904	NA,G	NA,C	NA,1	NA,-inf	NA,inf	NA,0.641843	0.000172597	0.000446041
2	chr1:12075739:C:T	12075739	NA,T	NA,C	NA,1	NA,-inf	NA,inf	NA,0.586694	0.000172568	0.000427411
2	chr1:12479286:C:T	12479286	T,NA	C,NA	1,NA	-inf,NA	inf,NA	0.810048,NA	0.000172239	0.000421127
2	chr1:12076196:G:A	12076196	NA,A	NA,G	NA,1	NA,-inf	NA,inf	NA,0.584159	0.000171891	0.000426011
2	chr1:12257970:A:G	12257970	NA,G	NA,A	NA,1	NA,-inf	NA,inf	NA,0.653706	0.000171519	0.000423617
2	chr1:12257968:T:C	12257968	NA,C	NA,T	NA,1	NA,-inf	NA,inf	NA,0.65119	0.000170808	0.000421844
2	chr1:12075574:C:T	12075574	NA,T	NA,C	NA,1	NA,-inf	NA,inf	NA,0.580356	0.000170761	0.000423166
2	chr1:12089684:G:A	12089684	NA,A	NA,G	NA,1	NA,-inf	NA,inf	NA,0.657135	0.000170757	0.000427319
2	chr1:11742688:A:G	11742688	NA,G	NA,A	NA,1	NA,-inf	NA,inf	NA,0.718421	0.000170282	0.000378107
2	chr1:11710000:C:T	11710000	NA,T	NA,C	NA,1	NA,-inf	NA,inf	NA,0.616923	0.000170273	0.000437494
2	chr1:11799549:T:G	11799549	G,NA	T,NA	1,NA	inf,NA	inf,NA	0.429725,NA	0.000170187	0.000417593
2	chr1:12477031:A:G	12477031	NA,G	NA,A	NA,1	NA,-inf	NA,inf	NA,0.657336	0.000170096	0.000424458
2	chr1:12053021:G:A	12053021	NA,A	NA,G	NA,1	NA,inf	NA,inf	NA,0.848679	0.000169846	0.000405051
2	chr1:11587882:C:T	11587882	T,T	C,C	1,1	-inf,-inf	inf,inf	0.41419,1.76315	0.000169526	0.000312449
2	chr1:12180751:C:T	12180751	NA,T	NA,C	NA,1	NA,-inf	NA,inf	NA,0.672227	0.00016951	0.000417558
2	chr1:11819046:T:C	11819046	C,NA	T,NA	1,NA	inf,NA	inf,NA	0.426713,NA	0.000169492	0.00041588
2	chr1:12303202:C:T	12303202	NA,T	NA,C	NA,1	NA,-inf	NA,inf	NA,0.674071	0.000169331	0.000418975
2	chr1:11655697:G:GAGGT	11655697	NA,GAGGT	NA,G	NA,1	NA,inf	NA,inf	NA,0.727022	0.000169219	0.000399321
2	chr1:11799579:G:A	11799579	A,NA	G,NA	1,NA	inf,NA	inf,NA	0.42678,NA	0.000169031	0.000414733
2	chr1:12153346:A:G	12153346	G,NA	A,NA	1,NA	inf,NA	inf,NA	1.0023,NA	0.000168997	0.000412072
2	chr1:11720497:G:A	11720497	NA,A	NA,G	NA,1	NA,-inf	NA,inf	NA,0.644521	0.000168874	0.000441001
2	chr1:12324315:T:C	12324315	NA,C	NA,T	NA,1	NA,-inf	NA,inf	NA,0.650007	0.000168848	0.000416579
2	chr1:12135054:G:A	12135054	NA,A	NA,G	NA,1	NA,-inf	NA,inf	NA,0.697529	0.000168452	0.000423432
2	chr1:11799333:T:C	11799333	C,NA	T,NA	1,NA	inf,NA	inf,NA	0.424887,NA	0.000168443	0.000413303
2	chr1:12440961:T:A	12440961	A,NA	T,NA	1,NA	inf,NA	inf,NA	0.679302,NA	0.000168369	0.000412131
2	chr1:11694530:A:G	11694530	G,G	A,A	1,1	inf,-inf	inf,inf	1.29099,0.780021	0.000168272	0.000390476
2	chr1:11710580:A:G	11710580	NA,G	NA,A	NA,1	NA,-inf	NA,inf	NA,0.622777	0.000168163	0.000362809
2	chr1:12070641:T:C	12070641	NA,C	NA,T	NA,1	NA,-inf	NA,inf	NA,0.575519	0.00016814	0.000431983
2	chr1:11819009:C:G	11819009	G,NA	C,NA	1,NA	inf,NA	inf,NA	0.421591,NA	0.000167615	0.000411263
2	chr1:11874125:C:G	11874125	NA,G	NA,C	NA,1	NA,-inf	NA,inf	NA,0.505512	0.000167588	0.000427538
2	chr1:12073801:G:A	12073801	NA,A	NA,G	NA,1	NA,-inf	NA,inf	NA,0.568494	0.0001675	0.000415277
2	chr1:11823518:C:G	11823518	G,NA	C,NA	1,NA	inf,NA	inf,NA	0.421038,NA	0.000167387	0.000410703
2	chr1:11908657:T:C	11908657	NA,C	NA,T	NA,1	NA,-inf	NA,inf	NA,0.58197	0.000166595	0.000409675
2	chr1:11665749:C:T	11665749	NA,T	NA,C	NA,1	NA,-inf	NA,inf	NA,0.620632	0.000166568	0.000429807
2	chr1:11837935:G:A	11837935	A,NA	G,NA	1,NA	inf,NA	inf,NA	0.418589,NA	0.000166369	0.000408207
2	chr1:11660260:C:A	11660260	A,NA	C,NA	1,NA	-inf,NA	inf,NA	0.795109,NA	0.00016632	0.000405912
2	chr1:11824562:G:A	11824562	A,NA	G,NA	1,NA	inf,NA	inf,NA	0.417728,NA	0.000166227	0.000407838
2	chr1:11817074:A:T	11817074	T,NA	A,NA	1,NA	inf,NA	inf,NA	0.417221,NA	0.000165936	0.000407133
2	chr1:12030611:G:A	12030611	NA,A	NA,G	NA,1	NA,-inf	NA,inf	NA,0.858107	0.000165931	0.000414422
2	chr1:12345123:C:T	12345123	NA,T	NA,C	NA,1	NA,inf	NA,inf	NA,0.710733	0.000165906	0.000379267
2	chr1:12402417:A:T	12402417	T,NA	A,NA	1,NA	-inf,NA	inf,NA	0.818775,NA	0.000165748	0.000405101
2	chr1:12174461:T:A	12174461	NA,A	NA,T	NA,1	NA,-inf	NA,inf	NA,0.649995	0.000165642	0.000421589
2	chr1:11842092:A:G	11842092	G,NA	A,NA	1,NA	inf,NA	inf,NA	0.418022,NA	0.000165621	0.000406364
2	chr1:12073887:C:T	12073887	NA,T	NA,C	NA,1	NA,-inf	NA,inf	NA,0.561055	0.000165485	0.000410409
2	chr1:12075913:T:C	12075913	NA,C	NA,T	NA,1	NA,-inf	NA,inf	NA,0.561359	0.000165411	0.000409805
2	chr1:11687800:C:T	11687800	NA,T	NA,C	NA,1	NA,inf	NA,inf	NA,0.749678	0.000165247	0.000360219
2	chr1:12182453:G:A	12182453	NA,A	NA,G	NA,1	NA,-inf	NA,inf	NA,0.668405	0.000165221	0.000408547
2	chr1:11630670:G:A	11630670	A,NA	G,NA	1,NA	inf,NA	inf,NA	0.664078,NA	0.000165168	0.000402269
2	chr1:11817005:C:A	11817005	A,NA	C,NA	1,NA	inf,NA	inf,NA	0.414806,NA	0.00016507	0.000405005
2	chr1:11550052:C:T	11550052	NA,T	NA,C	NA,1	NA,inf	NA,inf	NA,0.735275	0.000164811	0.000392648
2	chr1:12086198:G:A	12086198	NA,A	NA,G	NA,1	NA,-inf	NA,inf	NA,0.634449	0.000164734	0.000425626
2	chr1:11542452:G:T	11542452	NA,T	NA,G	NA,1	NA,-inf	NA,inf	NA,0.634586	0.000164598	0.00039767
2	chr1:11800408:C:G	11800408	G,NA	C,NA	1,NA	inf,NA	inf,NA	0.414402,NA	0.00016459	0.000403825
2	chr1:11906364:G:A	11906364	A,NA	G,NA	1,NA	-inf,NA	inf,NA	1.19096,NA	0.000164589	0.000402551
2	chr1:11549879:G:A	11549879	NA,A	NA,G	NA,1	NA,inf	NA,inf	NA,0.735287	0.000164577	0.000392196
2	chr1:12078545:C:T	12078545	NA,T	NA,C	NA,1	NA,-inf	NA,inf	NA,0.590396	0.000164571	0.000411565
2	chr1:11830048:G:A	11830048	A,NA	G,NA	1,NA	inf,NA	inf,NA	0.412704,NA	0.000164316	0.00040315
2	chr1:11839413:C:T	11839413	T,NA	C,NA	1,NA	inf,NA	inf,NA	0.411038,NA	0.000163802	0.000401893
2	chr1:11587612:C:T	11587612	T,T	C,C	1,1	-inf,inf	inf,inf	0.063732,1.8706	0.000163745	0.000336147
2	chr1:11830857:G:A	11830857	NA,A	NA,G	NA,1	NA,-inf	NA,inf	NA,0.649585	0.000163723	0.000402498
2	chr1:11832700:A:G	11832700	G,NA	A,NA	1,NA	inf,NA	inf,NA	0.410527,NA	0.000163688	0.000401612
2	chr1:12206396:T:C	12206396	NA,C	NA,T	NA,1	NA,-inf	NA,inf	NA,0.651036	0.000163683	0.000413994
2	chr1:11817922:A:C	11817922	C,NA	A,NA	1,NA	inf,NA	inf,NA	0.410571,NA	0.000163675	0.000401574
2	chr1:12001941:C:G	12001941	NA,G	NA,C	NA,1	NA,-inf	NA,inf	NA,1.26511	0.00016366	0.000415046
2	chr1:11755658:G:A	11755658	NA,A	NA,G	NA,1	NA,inf	NA,inf	NA,0.66099	0.000163566	0.000380728
2	chr1:11831898:C:T	11831898	T,NA	C,NA	1,NA	inf,NA	inf,NA	0.410188,NA	0.00016355	0.000401274
2	chr1:11668895:C:T	11668895	T,T	C,C	1,1	-inf,inf	inf,inf	0.486537,1.47827	0.000163156	0.000346298
2	chr1:11980974:G:C	11980974	NA,C	NA,G	NA,1	NA,inf	NA,inf	NA,0.856569	0.000162938	0.000385819
2	chr1:11818169:G:A	11818169	A,NA	G,NA	1,NA	inf,NA	inf,NA	0.408146,NA	0.000162815	0.000399446
2	chr1:11930063:T:A	11930063	NA,A	NA,T	NA,1	NA,-inf	NA,inf	NA,0.568977	0.000162745	0.000400276
2	chr1:11803000:G:A	11803000	A,A	G,G	1,1	-inf,-inf	inf,inf	0.479462,1.20542	0.00016267	0.000378491
2	chr1:12324418:CGATT:TGATT	12324418	NA,TGATT	NA,CGATT	NA,1	NA,-inf	NA,inf	NA,0.692429	0.000162475	0.000404609
2	chr1:11798985:A:G	11798985	G,NA	A,NA	1,NA	inf,NA	inf,NA	0.408073,NA	0.000162184	0.00039791
2	chr1:12011483:C:A	12011483	NA,A	NA,C	NA,1	NA,-inf	NA,inf	NA,1.25678	0.000162127	0.000410878
2	chr1:11843992:C:G	11843992	G,NA	C,NA	1,NA	inf,NA	inf,NA	0.408019,NA	0.000162073	0.000397637
2	chr1:12007749:A:T	12007749	NA,T	NA,A	NA,1	NA,-inf	NA,inf	NA,1.2566	0.000162017	0.000410753
2	chr1:12073438:CT:C	12073438	NA,C	NA,CT	NA,1	NA,-inf	NA,inf	NA,0.549742	0.000161873	0.000401507
2	chr1:11819306:TG:T	11819306	T,NA	TG,NA	1,NA	inf,NA	inf,NA	0.40523,NA	0.00016176	0.000396863
2	chr1:12148968:G:A	12148968	NA,A	NA,G	NA,1	NA,-inf	NA,inf	NA,0.63128	0.000161731	0.000409648
2	chr1:12075198:T:C	12075198	NA,C	NA,T	NA,1	NA,-inf	NA,inf	NA,0.546939	0.000161584	0.000400511
2	chr1:11521335:G:C	11521335	NA,C	NA,G	NA,1	NA,inf	NA,inf	NA,0.695927	0.000161536	0.000369966
2	chr1:11840085:C:T	11840085	T,NA	C,NA	1,NA	inf,NA	inf,NA	0.404224,NA	0.000161407	0.000396002
2	chr1:11715685:A:C	11715685	NA,C	NA,A	NA,1	NA,-inf	NA,inf	NA,0.581197	0.000161024	0.000409751
2	chr1:11831274:A:G	11831274	G,NA	A,NA	1,NA	inf,NA	inf,NA	0.40332,NA	0.000161002	0.000395
2	chr1:11938121:T:G	11938121	G,NA	T,NA	1,NA	-inf,NA	inf,NA	0.149334,NA	0.000160984	0.000404839
2	chr1:11815652:C:G	11815652	G,NA	C,NA	1,NA	inf,NA	inf,NA	0.403572,NA	0.000160965	0.000394906
2	chr1:11750297:G:A	11750297	NA,A	NA,G	NA,1	NA,inf	NA,inf	NA,0.727989	0.000160962	0.000365208
2	chr1:12083318:G:A	12083318	NA,A	NA,G	NA,1	NA,-inf	NA,inf	NA,0.577742	0.000160847	0.000401586
2	chr1:12113304:A:G	12113304	G,G	A,A	1,1	inf,inf	inf,inf	2.07075,0.934158	0.000160844	0.000347726
2	chr1:11819231:TC:T	11819231	T,NA	TC,NA	1,NA	inf,NA	inf,NA	0.402016,NA	0.000160629	0.000394083
2	chr1:12102778:G:A	12102778	A,A	G,G	1,1	-inf,-inf	inf,inf	0.0200144,1.55462	0.000160517	0.000366288
2	chr1:11724580:AGGTG:A	11724580	NA,A	NA,AGGTG	NA,1	NA,-inf	NA,inf	NA,0.619333	0.000160237	0.000412462
2	chr1:12079898:A:G	12079898	NA,G	NA,A	NA,1	NA,-inf	NA,inf	NA,0.574092	0.00016007	0.000399866
2	chr1:11827068:C:T	11827068	T,NA	C,NA	1,NA	inf,NA	inf,NA	0.400443,NA	0.000160042	0.000392639
2	chr1:11525675:G:A	11525675	NA,A	NA,G	NA,1	NA,inf	NA,inf	NA,0.633214	0.000159844	0.000375754
2	chr1:11819411:C:T	11819411	T,NA	C,NA	1,NA	inf,NA	inf,NA	0.399352,NA	0.000159706	0.000391811
2	chr1:12224083:G:T	12224083	NA,T	NA,G	NA,1	NA,-inf	NA,inf	NA,0.603148	0.0001596	0.000392709
2	chr1:11914434:A:G	11914434	NA,G	NA,A	NA,1	NA,-inf	NA,inf	NA,0.555718	0.00015952	0.000392321
2	chr1:12272946:A:G	12272946	NA,G	NA,A	NA,1	NA,-inf	NA,inf	NA,0.610106	0.000159401	0.000405904
2	chr1:11688376:A:G	11688376	G,NA	A,NA	1,NA	inf,NA	inf,NA	0.852528,NA	0.000159318	0.000389836
2	chr1:11913888:C:T	11913888	NA,T	NA,C	NA,1	NA,-inf	NA,inf	NA,0.554801	0.000159275	0.000391721
2	chr1:11834682:C:T	11834682	NA,T	NA,C	NA,1	NA,inf	NA,inf	NA,0.798484	0.000159253	0.00035914
2	chr1:11836650:A:AG	11836650	AG,NA	A,NA	1,NA	inf,NA	inf,NA	0.397827,NA	0.000159035	0.000390165
2	chr1:11914612:C:G	11914612	NA,G	NA,C	NA,1	NA,-inf	NA,inf	NA,0.553748	0.000158992	0.00039102
2	chr1:11516897:A:G	11516897	NA,G	NA,A	NA,1	NA,-inf	NA,inf	NA,0.619702	0.000158833	0.000392753
2	chr1:11763466:G:A	11763466	A,NA	G,NA	1,NA	-inf,NA	inf,NA	0.753935,NA	0.000158795	0.000387988
2	chr1:11911199:C:G	11911199	NA,G	NA,C	NA,1	NA,-inf	NA,inf	NA,0.552915	0.000158777	0.00039049
2	chr1:11885491:G:A	11885491	NA,A	NA,G	NA,1	NA,inf	NA,inf	NA,0.793493	0.000158775	0.000381154
2	chr1:11675212:G:A	11675212	A,A	G,G	1,1	-inf,inf	inf,inf	0.513034,1.43741	0.000158764	0.000338905
2	chr1:11970310:G:A	11970310	NA,A	NA,G	NA,1	NA,-inf	NA,inf	NA,0.483412	0.000158739	0.000393055
2	chr1:12212306:A:G	12212306	NA,G	NA,A	NA,1	NA,inf	NA,inf	NA,0.626685	0.00015817	0.000377226
2	chr1:11738225:T:G	11738225	NA,G	NA,T	NA,1	NA,-inf	NA,inf	NA,0.639891	0.000158142	0.000402404
2	chr1:11839746:C:T	11839746	T,NA	C,NA	1,NA	inf,NA	inf,NA	0.396415,NA	0.000157901	0.000387362
2	chr1:11669253:C:G	11669253	G,G	C,C	1,1	-inf,inf	inf,inf	0.499607,1.43771	0.00015781	0.000337383
2	chr1:12102535:G:A	12102535	NA,A	NA,G	NA,1	NA,inf	NA,inf	NA,0.659317	0.000157661	0.000371291
2	chr1:11670747:G:A	11670747	A,NA	G,NA	1,NA	inf,NA	inf,NA	0.812828,NA	0.000157638	0.000384988
2	chr1:11817589:G:A	11817589	A,NA	G,NA	1,NA	inf,NA	inf,NA	0.392629,NA	0.000157367	0.00038606
2	chr1:12098431:A:G	12098431	G,NA	A,NA	1,NA	inf,NA	inf,NA	0.87591,NA	0.000157028	0.000383438
2	chr1:11665924:C:T	11665924	NA,T	NA,C	NA,1	NA,-inf	NA,inf	NA,0.599016	0.000156696	0.000398955
2	chr1:11948857:G:A	11948857	NA,A	NA,G	NA,1	NA,-inf	NA,inf	NA,0.535699	0.000155804	0.000389044
2	chr1:11835385:C:T	11835385	NA,T	NA,C	NA,1	NA,-inf	NA,inf	NA,0.55113	0.000155636	0.000389698
2	chr1:11580998:C:T	11580998	T,T	C,C	1,1	inf,inf	inf,inf	1.04316,0.819406	0.000155379	0.000387895
2	chr1:11964624:G:A	11964624	NA,A	NA,G	NA,1	NA,-inf	NA,inf	NA,0.301635	0.000155144	0.000395072
2	chr1:11538162:G:A	11538162	NA,A	NA,G	NA,1	NA,-inf	NA,inf	NA,0.583525	0.00015513	0.000378755
2	chr1:12232056:A:T	12232056	NA,T	NA,A	NA,1	NA,inf	NA,inf	NA,0.599582	0.000155057	0.000376205
2	chr1:11829511:G:C	11829511	C,NA	G,NA	1,NA	inf,NA	inf,NA	0.386467,NA	0.000154905	0.000379999
2	chr1:11704594:G:A	11704594	A,A	G,G	1,1	inf,inf	inf,inf	0.119012,1.55378	0.000154775	0.000324924
2	chr1:11537626:C:T	11537626	NA,T	NA,C	NA,1	NA,-inf	NA,inf	NA,0.581558	0.00015453	0.000377211
2	chr1:12031998:G:C	12031998	NA,C	NA,G	NA,1	NA,-inf	NA,inf	NA,0.799963	0.000154107	0.000384263
2	chr1:12032086:G:A	12032086	NA,A	NA,G	NA,1	NA,-inf	NA,inf	NA,0.798775	0.000153856	0.000383627
2	chr1:11971936:C:T	11971936	NA,T	NA,C	NA,1	NA,inf	NA,inf	NA,0.817684	0.000153804	0.000364428
2	chr1:11913196:AAG:A	11913196	NA,A	NA,AAG	NA,1	NA,-inf	NA,inf	NA,0.587596	0.000153415	0.000388165
2	chr1:11867417:T:C	11867417	NA,C	NA,T	NA,1	NA,inf	NA,inf	NA,0.538676	0.00015341	0.000364645
2	chr1:12124616:G:A	12124616	NA,A	NA,G	NA,1	NA,-inf	NA,inf	NA,0.615582	0.000153104	0.000390441
2	chr1:11933796:C:T	11933796	NA,T	NA,C	NA,1	NA,inf	NA,inf	NA,0.546715	0.000152993	0.000348356
2	chr1:11599459:G:C	11599459	NA,C	NA,G	NA,1	NA,inf	NA,inf	NA,0.624803	0.000152816	0.000376619
2	chr1:12005968:G:C	12005968	NA,C	NA,G	NA,1	NA,inf	NA,inf	NA,0.923138	0.00015257	0.000357076
2	chr1:11853487:C:T	11853487	NA,T	NA,C	NA,1	NA,-inf	NA,inf	NA,0.705967	0.000152505	0.000387368
2	chr1:11624542:T:C	11624542	NA,C	NA,T	NA,1	NA,inf	NA,inf	NA,0.683245	0.000152474	0.000345333
2	chr1:11754206:C:G	11754206	NA,G	NA,C	NA,1	NA,-inf	NA,inf	NA,0.618229	0.000152403	0.000387459
2	chr1:12475323:T:C	12475323	NA,C	NA,T	NA,1	NA,-inf	NA,inf	NA,0.599827	0.000151971	0.000376195
2	chr1:11935354:G:A	11935354	A,A	G,G	1,1	-inf,inf	inf,inf	0.174343,1.04649	0.000151964	0.000385581
2	chr1:12084586:G:A	12084586	A,NA	G,NA	1,NA	-inf,NA	inf,NA	1.27508,NA	0.000151857	0.000371305
2	chr1:11835909:G:C	11835909	C,NA	G,NA	1,NA	inf,NA	inf,NA	0.375922,NA	0.000151674	0.000372062
2	chr1:12395487:T:C	12395487	NA,C	NA,T	NA,1	NA,inf	NA,inf	NA,0.655375	0.00015164	0.000364104
2	chr1:11504687:C:T	11504687	NA,T	NA,C	NA,1	NA,-inf	NA,inf	NA,0.790688	0.000151568	0.000448459
2	chr1:12029983:C:A	12029983	NA,A	NA,C	NA,1	NA,inf	NA,inf	NA,0.640261	0.000151457	0.00036206
2	chr1:12360410:G:A	12360410	A,NA	G,NA	1,NA	inf,NA	inf,NA	0.650309,NA	0.000151235	0.000369505
2	chr1:12212496:C:T	12212496	T,NA	C,NA	1,NA	inf,NA	inf,NA	0.811049,NA	0.000151138	0.000368617
2	chr1:11760234:T:C	11760234	NA,C	NA,T	NA,1	NA,inf	NA,inf	NA,0.595437	0.00015103	0.000372152
2	chr1:12206599:G:T	12206599	T,NA	G,NA	1,NA	-inf,NA	inf,NA	0.639091,NA	0.000150994	0.000368704
2	chr1:12017386:A:G	12017386	NA,G	NA,A	NA,1	NA,inf	NA,inf	NA,0.773438	0.000150888	0.000356744
2	chr1:12078043:T:C	12078043	NA,C	NA,T	NA,1	NA,-inf	NA,inf	NA,0.547087	0.000150623	0.000373797
2	chr1:12078696:C:T	12078696	NA,T	NA,C	NA,1	NA,-inf	NA,inf	NA,0.535766	0.000150513	0.000375767
2	chr1:11688423:T:C	11688423	NA,C	NA,T	NA,1	NA,inf	NA,inf	NA,0.630742	0.000150194	0.000348387
2	chr1:12059227:G:C	12059227	NA,C	NA,G	NA,1	NA,inf	NA,inf	NA,0.649504	0.000149957	0.00036692
2	chr1:11559070:C:T	11559070	NA,T	NA,C	NA,1	NA,inf	NA,inf	NA,0.625714	0.000149935	0.000355445
2	chr1:12107359:C:T	12107359	NA,T	NA,C	NA,1	NA,-inf	NA,inf	NA,0.47374	0.000149789	0.000395219
2	chr1:11771359:C:T	11771359	NA,T	NA,C	NA,1	NA,-inf	NA,inf	NA,0.572168	0.000149691	0.000372572
2	chr1:12201053:GA:G	12201053	NA,G	NA,GA	NA,1	NA,inf	NA,inf	NA,0.626339	0.000149649	0.000362399
2	chr1:12078294:T:A	12078294	NA,A	NA,T	NA,1	NA,inf	NA,inf	NA,0.877054	0.000149602	0.000343417
2	chr1:11960986:T:C	11960986	NA,C	NA,T	NA,1	NA,inf	NA,inf	NA,0.523118	0.000149549	0.000353797
2	chr1:12013141:C:T	12013141	NA,T	NA,C	NA,1	NA,-inf	NA,inf	NA,0.270025	0.0001491	0.000388587
2	chr1:11950593:G:A	11950593	NA,A	NA,G	NA,1	NA,inf	NA,inf	NA,0.680203	0.000148783	0.000350232
2	chr1:12108128:G:A	12108128	NA,A	NA,G	NA,1	NA,inf	NA,inf	NA,0.576267	0.000148478	0.000359273
2	chr1:12051311:C:G	12051311	NA,G	NA,C	NA,1	NA,inf	NA,inf	NA,0.45985	0.000148357	0.000350197
2	chr1:11667785:G:A	11667785	NA,A	NA,G	NA,1	NA,inf	NA,inf	NA,0.57939	0.000148343	0.000349826
2	chr1:11609116:C:T	11609116	NA,T	NA,C	NA,1	NA,-inf	NA,inf	NA,0.52686	0.000148324	0.000373666
2	chr1:11972305:G:A	11972305	NA,A	NA,G	NA,1	NA,inf	NA,inf	NA,0.246411	0.000148156	0.000368761
2	chr1:12107179:G:A	12107179	NA,A	NA,G	NA,1	NA,-inf	NA,inf	NA,0.466043	0.000147831	0.000389814
2	chr1:11498213:C:T	11498213	NA,T	NA,C	NA,1	NA,inf	NA,inf	NA,0.585846	0.000147577	0.000349479
2	chr1:11532958:G:A	11532958	A,NA	G,NA	1,NA	-inf,NA	inf,NA	0.716247,NA	0.000147563	0.000360594
2	chr1:11804070:A:G	11804070	NA,G	NA,A	NA,1	NA,inf	NA,inf	NA,0.589457	0.000147496	0.00034951
2	chr1:12362207:C:A	12362207	NA,A	NA,C	NA,1	NA,inf	NA,inf	NA,0.635785	0.000147432	0.0003381
2	chr1:11947281:C:T	11947281	NA,T	NA,C	NA,1	NA,-inf	NA,inf	NA,0.329939	0.000147353	0.000387248
2	chr1:11535175:A:G	11535175	NA,G	NA,A	NA,1	NA,-inf	NA,inf	NA,0.551826	0.000147144	0.000357383
2	chr1:11970066:C:A	11970066	NA,A	NA,C	NA,1	NA,inf	NA,inf	NA,0.784971	0.000147112	0.000348921
2	chr1:12087022:G:A	12087022	NA,A	NA,G	NA,1	NA,-inf	NA,inf	NA,0.543373	0.000147017	0.000365343
2	chr1:11677321:C:T	11677321	NA,T	NA,C	NA,1	NA,inf	NA,inf	NA,0.571987	0.000146891	0.000346684
2	chr1:11899028:G:A	11899028	A,A	G,G	1,1	-inf,-inf	inf,inf	0.564891,0.339707	0.000146527	0.000364298
2	chr1:11666677:C:T	11666677	NA,T	NA,C	NA,1	NA,-inf	NA,inf	NA,0.550807	0.000146268	0.000348634
2	chr1:11913724:A:G	11913724	NA,G	NA,A	NA,1	NA,-inf	NA,inf	NA,0.431804	0.000145523	0.000363274
2	chr1:11931100:C:A	11931100	NA,A	NA,C	NA,1	NA,inf	NA,inf	NA,0.519963	0.000145428	0.000331614
2	chr1:12231277:T:G	12231277	NA,G	NA,T	NA,1	NA,-inf	NA,inf	NA,0.549914	0.000145252	0.000370802
2	chr1:11971829:C:T	11971829	NA,T	NA,C	NA,1	NA,inf	NA,inf	NA,0.776141	0.000145201	0.000344474
2	chr1:11877543:C:T	11877543	NA,T	NA,C	NA,1	NA,inf	NA,inf	NA,0.725045	0.000144836	0.000348347
2	chr1:12478346:A:G	12478346	NA,G	NA,A	NA,1	NA,inf	NA,inf	NA,0.627039	0.000144796	0.000347749
2	chr1:11609196:AGGAGAACCTTTATGTCTAGCTCAGGGATTGTAAATACACCAATCAGCATCCTGTGTCTAGCTCAGGGTTTGTGAATGCACCGATCGACACTCTGTATCTAGCTACTCTGGTGGGGCCTTGGAGAACCTTTGTGTGGACACTCTGTATCTAGCTAATCTGGTGGGGACGT:A	11609196	NA,A	NA,AGGAGAACCTTTATGTCTAGCTCAGGGATTGTAAATACACCAATCAGCATCCTGTGTCTAGCTCAGGGTTTGTGAATGCACCGATCGACACTCTGTATCTAGCTACTCTGGTGGGGCCTTGGAGAACCTTTGTGTGGACACTCTGTATCTAGCTAATCTGGTGGGGACGT	NA,1	NA,-inf	NA,inf	NA,0.694891	0.000144769	0.000388952
2	chr1:12170574:G:C	12170574	NA,C	NA,G	NA,1	NA,inf	NA,inf	NA,0.61279	0.000144622	0.000334839
2	chr1:12226072:C:T	12226072	T,NA	C,NA	1,NA	-inf,NA	inf,NA	0.738279,NA	0.000144458	0.000352847
2	chr1:12077254:T:C	12077254	NA,C	NA,T	NA,1	NA,-inf	NA,inf	NA,0.507363	0.000144355	0.000359599
2	chr1:12478359:G:A	12478359	NA,A	NA,G	NA,1	NA,inf	NA,inf	NA,0.621508	0.000144329	0.00034656
2	chr1:12077261:A:G	12077261	NA,G	NA,A	NA,1	NA,-inf	NA,inf	NA,0.50478	0.000143798	0.000358292
2	chr1:12034015:T:C	12034015	NA,C	NA,T	NA,1	NA,-inf	NA,inf	NA,0.749467	0.000143785	0.000358164
2	chr1:11927162:A:G	11927162	G,NA	A,NA	1,NA	inf,NA	inf,NA	1.17121,NA	0.000143721	0.000351373
2	chr1:12036475:G:A	12036475	A,NA	G,NA	1,NA	inf,NA	inf,NA	1.03334,NA	0.000143446	0.000351071
2	chr1:12096715:C:T	12096715	NA,T	NA,C	NA,1	NA,-inf	NA,inf	NA,0.48363	0.000143254	0.000373975
2	chr1:11730352:A:G	11730352	NA,G	NA,A	NA,1	NA,-inf	NA,inf	NA,0.577862	0.000143245	0.00036374
2	chr1:11931089:G:A	11931089	NA,A	NA,G	NA,1	NA,inf	NA,inf	NA,0.510452	0.000143221	0.000326879
2	chr1:12104394:A:G	12104394	NA,G	NA,A	NA,1	NA,inf	NA,inf	NA,0.663568	0.000143203	0.000344006
2	chr1:11773795:C:T	11773795	NA,T	NA,C	NA,1	NA,-inf	NA,inf	NA,0.542577	0.000143026	0.000355738
2	chr1:11532072:C:T	11532072	NA,T	NA,C	NA,1	NA,inf	NA,inf	NA,0.565807	0.000142919	0.000338519
2	chr1:11996404:A:C	11996404	NA,C	NA,A	NA,1	NA,-inf	NA,inf	NA,0.326366	0.000142725	0.000360369
2	chr1:11905043:G:A	11905043	A,A	G,G	1,1	-inf,-inf	inf,inf	0.568275,0.314783	0.000142654	0.000355149
2	chr1:12207208:A:G	12207208	G,G	A,A	1,1	inf,-inf	inf,inf	0.751924,1.1399	0.000142615	0.000317599
2	chr1:12256375:G:A	12256375	NA,A	NA,G	NA,1	NA,inf	NA,inf	NA,0.55796	0.000142136	0.000342416
2	chr1:12413173:G:T	12413173	T,T	G,G	1,1	inf,-inf	inf,inf	0.039799,1.62137	0.000142106	0.000369215
2	chr1:12430800:G:T	12430800	NA,T	NA,G	NA,1	NA,-inf	NA,inf	NA,0.524386	0.00014208	0.000357321
2	chr1:11900337:T:C	11900337	C,C	T,T	1,1	-inf,-inf	inf,inf	0.553606,0.339723	0.000141965	0.000352845
2	chr1:11686373:G:A	11686373	A,NA	G,NA	1,NA	-inf,NA	inf,NA	0.652146,NA	0.000141719	0.000344379
2	chr1:11944762:G:A	11944762	A,NA	G,NA	1,NA	-inf,NA	inf,NA	0.330952,NA	0.000140706	0.000348656
2	chr1:11912007:ACATGGCGAGG:A	11912007	NA,A	NA,ACATGGCGAGG	NA,1	NA,-inf	NA,inf	NA,0.412065	0.000140702	0.000350999
2	chr1:11709187:G:A	11709187	NA,A	NA,G	NA,1	NA,inf	NA,inf	NA,0.547165	0.000140347	0.000330788
2	chr1:11530225:A:G	11530225	NA,G	NA,A	NA,1	NA,inf	NA,inf	NA,0.630506	0.000140337	0.0003532
2	chr1:11773344:T:C	11773344	NA,C	NA,T	NA,1	NA,inf	NA,inf	NA,0.540039	0.000140304	0.00034067
2	chr1:12116999:C:T	12116999	NA,T	NA,C	NA,1	NA,-inf	NA,inf	NA,0.527454	0.000140098	0.000350677
2	chr1:11863116:G:A	11863116	NA,A	NA,G	NA,1	NA,-inf	NA,inf	NA,0.532646	0.000139929	0.000343364
2	chr1:11614552:G:A	11614552	NA,A	NA,G	NA,1	NA,inf	NA,inf	NA,0.622169	0.00013992	0.000318807
2	chr1:11583143:C:G	11583143	NA,G	NA,C	NA,1	NA,-inf	NA,inf	NA,0.522844	0.000139653	0.000341648
2	chr1:12102422:C:T	12102422	NA,T	NA,C	NA,1	NA,inf	NA,inf	NA,0.502225	0.000139624	0.000332738
2	chr1:11947223:T:G	11947223	NA,G	NA,T	NA,1	NA,-inf	NA,inf	NA,0.301652	0.000139331	0.000364724
2	chr1:11591196:A:G	11591196	G,G	A,A	1,1	-inf,-inf	inf,inf	0.0325699,1.63001	0.00013933	0.000311011
2	chr1:11763123:C:T	11763123	NA,T	NA,C	NA,1	NA,-inf	NA,inf	NA,0.517547	0.000139326	0.000350581
2	chr1:11931123:C:A	11931123	NA,A	NA,C	NA,1	NA,inf	NA,inf	NA,0.491805	0.000139099	0.000318029
2	chr1:12308878:C:T	12308878	NA,T	NA,C	NA,1	NA,-inf	NA,inf	NA,0.586961	0.000139092	0.000345605
2	chr1:11500278:A:T	11500278	T,NA	A,NA	1,NA	inf,NA	inf,NA	0.676481,NA	0.000138809	0.000338243
2	chr1:11666250:A:C	11666250	NA,C	NA,A	NA,1	NA,-inf	NA,inf	NA,0.536093	0.00013877	0.000351154
2	chr1:11973905:G:A	11973905	NA,A	NA,G	NA,1	NA,inf	NA,inf	NA,0.739604	0.0001386	0.000329422
2	chr1:11972537:G:A	11972537	NA,A	NA,G	NA,1	NA,inf	NA,inf	NA,0.739118	0.000138506	0.000329213
2	chr1:11605370:G:A	11605370	NA,A	NA,G	NA,1	NA,inf	NA,inf	NA,0.614089	0.00013842	0.000317104
2	chr1:12290071:C:A	12290071	NA,A	NA,C	NA,1	NA,inf	NA,inf	NA,0.515599	0.000138297	0.000337903
2	chr1:11956723:A:C	11956723	NA,C	NA,A	NA,1	NA,inf	NA,inf	NA,0.529808	0.000138289	0.000335684
2	chr1:12286651:AG:A	12286651	NA,A	NA,AG	NA,1	NA,-inf	NA,inf	NA,0.571516	0.000138099	0.000342921
2	chr1:12187309:A:G	12187309	NA,G	NA,A	NA,1	NA,inf	NA,inf	NA,0.551651	0.000137956	0.00033126
2	chr1:12177520:C:T	12177520	NA,T	NA,C	NA,1	NA,-inf	NA,inf	NA,0.548645	0.000137906	0.000355702
2	chr1:11933772:G:A	11933772	NA,A	NA,G	NA,1	NA,-inf	NA,inf	NA,0.407177	0.000137848	0.00034477
2	chr1:11973487:G:A	11973487	NA,A	NA,G	NA,1	NA,inf	NA,inf	NA,0.733804	0.00013774	0.00032749
2	chr1:11728067:C:G	11728067	NA,G	NA,C	NA,1	NA,-inf	NA,inf	NA,0.525322	0.000137582	0.000352042
2	chr1:11668433:G:C	11668433	NA,C	NA,G	NA,1	NA,-inf	NA,inf	NA,0.577425	0.000137155	0.000326341
2	chr1:12114133:C:T	12114133	NA,T	NA,C	NA,1	NA,inf	NA,inf	NA,0.543842	0.000137049	0.000327771
2	chr1:12050035:C:T	12050035	NA,T	NA,C	NA,1	NA,inf	NA,inf	NA,0.411547	0.000136997	0.000323887
2	chr1:12182485:T:TC	12182485	TC,NA	T,NA	1,NA	-inf,NA	inf,NA	0.527835,NA	0.000136829	0.000334521
2	chr1:11682246:C:T	11682246	T,NA	C,NA	1,NA	-inf,NA	inf,NA	0.733905,NA	0.000136668	0.000333055
2	chr1:12036274:G:T	12036274	NA,T	NA,G	NA,1	NA,-inf	NA,inf	NA,0.694795	0.000136651	0.000341171
2	chr1:12387570:G:A	12387570	A,A	G,G	1,1	inf,-inf	inf,inf	0.179341,1.53303	0.000136587	0.000352357
2	chr1:11527353:T:G	11527353	G,G	T,T	1,1	inf,inf	inf,inf	0.0862941,1.76135	0.000136524	0.000280725
2	chr1:12028919:G:A	12028919	NA,A	NA,G	NA,1	NA,-inf	NA,inf	NA,0.708943	0.000136514	0.000339591
2	chr1:12162584:C:T	12162584	T,NA	C,NA	1,NA	-inf,NA	inf,NA	0.822961,NA	0.000136434	0.000333312
2	chr1:11788822:A:G	11788822	NA,G	NA,A	NA,1	NA,-inf	NA,inf	NA,0.727687	0.000136232	0.000306695
2	chr1:11896501:C:G	11896501	NA,G	NA,C	NA,1	NA,-inf	NA,inf	NA,0.407534	0.000136094	0.000340897
2	chr1:11601332:G:A	11601332	NA,A	NA,G	NA,1	NA,inf	NA,inf	NA,0.602051	0.000135999	0.000311852
2	chr1:12025221:A:G	12025221	NA,G	NA,A	NA,1	NA,-inf	NA,inf	NA,0.415249	0.000135992	0.000334272
2	chr1:11667867:C:T	11667867	T,T	C,C	1,1	-inf,-inf	inf,inf	0.164813,1.47766	0.000135695	0.000314931
2	chr1:11880728:C:T	11880728	NA,T	NA,C	NA,1	NA,-inf	NA,inf	NA,0.385325	0.000135609	0.000338124
2	chr1:12166848:C:T	12166848	NA,T	NA,C	NA,1	NA,inf	NA,inf	NA,0.544353	0.000135511	0.000325429
2	chr1:11675370:G:A	11675370	NA,A	NA,G	NA,1	NA,-inf	NA,inf	NA,0.552585	0.000135496	0.000366904
2	chr1:11607028:AT:A	11607028	NA,A	NA,AT	NA,1	NA,inf	NA,inf	NA,0.598736	0.000135444	0.000310662
2	chr1:12005677:T:C	12005677	NA,C	NA,T	NA,1	NA,-inf	NA,inf	NA,0.297456	0.000135418	0.000341403
2	chr1:11931153:C:T	11931153	NA,T	NA,C	NA,1	NA,inf	NA,inf	NA,0.473223	0.00013523	0.000309738
2	chr1:12186126:C:A	12186126	NA,A	NA,C	NA,1	NA,inf	NA,inf	NA,0.556333	0.000134629	0.000319215
2	chr1:11993005:A:G	11993005	NA,G	NA,A	NA,1	NA,inf	NA,inf	NA,0.719355	0.000134453	0.000319777
2	chr1:12112068:C:T	12112068	NA,T	NA,C	NA,1	NA,inf	NA,inf	NA,0.649366	0.00013419	0.000321665
2	chr1:12072877:G:A	12072877	NA,A	NA,G	NA,1	NA,-inf	NA,inf	NA,0.489296	0.000134175	0.000335181
2	chr1:12477297:T:G	12477297	G,G	T,T	1,1	inf,inf	inf,inf	0.104582,1.33303	0.000134164	0.000363102
2	chr1:11793542:G:C	11793542	NA,C	NA,G	NA,1	NA,-inf	NA,inf	NA,0.715367	0.000134116	0.000302087
2	chr1:12155044:C:T	12155044	NA,T	NA,C	NA,1	NA,inf	NA,inf	NA,0.590787	0.000134052	0.000321273
2	chr1:12450429:A:G	12450429	G,NA	A,NA	1,NA	-inf,NA	inf,NA	0.643553,NA	0.000133845	0.000326239
2	chr1:12323203:G:T	12323203	NA,T	NA,G	NA,1	NA,-inf	NA,inf	NA,0.560846	0.000133768	0.000331947
2	chr1:12031554:A:G	12031554	NA,G	NA,A	NA,1	NA,-inf	NA,inf	NA,0.405079	0.000133734	0.000328736
2	chr1:11974167:C:G	11974167	NA,G	NA,C	NA,1	NA,inf	NA,inf	NA,0.711332	0.000133684	0.000318209
2	chr1:12405445:A:G	12405445	G,NA	A,NA	1,NA	-inf,NA	inf,NA	0.630665,NA	0.000133374	0.000326307
2	chr1:12103662:C:T	12103662	T,T	C,C	1,1	inf,-inf	inf,inf	0.00792713,1.53315	0.000133085	0.000319757
2	chr1:11842046:T:C	11842046	NA,C	NA,T	NA,1	NA,-inf	NA,inf	NA,0.450928	0.0001329	0.000331641
2	chr1:12036476:C:T	12036476	NA,T	NA,C	NA,1	NA,-inf	NA,inf	NA,0.675643	0.000132757	0.000330327
2	chr1:11746546:C:T	11746546	NA,T	NA,C	NA,1	NA,inf	NA,inf	NA,0.561787	0.000132583	0.000306669
2	chr1:12184443:A:G	12184443	NA,G	NA,A	NA,1	NA,inf	NA,inf	NA,0.524713	0.000132493	0.000318348
2	chr1:11608381:A:G	11608381	NA,G	NA,A	NA,1	NA,inf	NA,inf	NA,0.58226	0.000132228	0.000303785
2	chr1:12318614:T:C	12318614	NA,C	NA,T	NA,1	NA,inf	NA,inf	NA,0.485719	0.000132191	0.000322671
2	chr1:11565822:G:A	11565822	NA,A	NA,G	NA,1	NA,inf	NA,inf	NA,0.538384	0.000132145	0.000314168
2	chr1:11685402:A:G	11685402	G,G	A,A	1,1	inf,-inf	inf,inf	1.59069,0.051462	0.000132128	0.000320268
2	chr1:12382410:T:C	12382410	C,NA	T,NA	1,NA	-inf,NA	inf,NA	0.671806,NA	0.000131978	0.00032253
2	chr1:12281966:T:C	12281966	NA,C	NA,T	NA,1	NA,inf	NA,inf	NA,0.58434	0.000131971	0.000294417
2	chr1:11890074:T:C	11890074	NA,C	NA,T	NA,1	NA,inf	NA,inf	NA,0.630743	0.000131764	0.000300839
2	chr1:12387817:A:G	12387817	G,G	A,A	1,1	inf,-inf	inf,inf	0.183581,1.51074	0.000131629	0.000339378
2	chr1:11734749:G:T	11734749	NA,T	NA,G	NA,1	NA,inf	NA,inf	NA,0.480236	0.00013156	0.000326811
2	chr1:12444240:T:C	12444240	C,C	T,T	1,1	inf,-inf	inf,inf	0.642626,1.08535	0.000131426	0.000330153
2	chr1:11665006:G:A	11665006	NA,A	NA,G	NA,1	NA,inf	NA,inf	NA,0.549555	0.00013139	0.000311665
2	chr1:11834084:G:A	11834084	NA,A	NA,G	NA,1	NA,-inf	NA,inf	NA,0.63904	0.000131309	0.000329027
2	chr1:11943908:G:A	11943908	NA,A	NA,G	NA,1	NA,-inf	NA,inf	NA,0.273258	0.00013129	0.000342094
2	chr1:11729724:C:T	11729724	NA,T	NA,C	NA,1	NA,inf	NA,inf	NA,0.572091	0.000131232	0.000302376
2	chr1:11504450:G:A	11504450	A,A	G,G	1,1	-inf,inf	inf,inf	1.28888,0.380497	0.000131196	0.000314657
2	chr1:11865675:C:T	11865675	T,NA	C,NA	1,NA	inf,NA	inf,NA	1.30871,NA	0.000131085	0.000320354
2	chr1:11984953:C:T	11984953	NA,T	NA,C	NA,1	NA,inf	NA,inf	NA,0.680749	0.00013108	0.000313646
2	chr1:12072362:G:A	12072362	NA,A	NA,G	NA,1	NA,inf	NA,inf	NA,0.465709	0.000130879	0.000310311
2	chr1:11652954:A:G	11652954	NA,G	NA,A	NA,1	NA,-inf	NA,inf	NA,0.491503	0.00013087	0.00031809
2	chr1:11621967:C:T	11621967	NA,T	NA,C	NA,1	NA,-inf	NA,inf	NA,0.485403	0.000130677	0.00033375
2	chr1:11621615:C:T	11621615	NA,T	NA,C	NA,1	NA,-inf	NA,inf	NA,0.485403	0.000130677	0.00033375
2	chr1:12415825:C:T	12415825	T,NA	C,NA	1,NA	-inf,NA	inf,NA	0.608901,NA	0.000130466	0.000318774
2	chr1:11626403:G:A	11626403	NA,A	NA,G	NA,1	NA,-inf	NA,inf	NA,0.469441	0.000130395	0.000324708
2	chr1:11551714:G:A	11551714	NA,A	NA,G	NA,1	NA,inf	NA,inf	NA,0.538428	0.000130099	0.000310403
2	chr1:12135177:T:A	12135177	NA,A	NA,T	NA,1	NA,inf	NA,inf	NA,0.618641	0.000130047	0.000306085
2	chr1:12271896:C:T	12271896	NA,T	NA,C	NA,1	NA,inf	NA,inf	NA,0.515154	0.000130016	0.000304823
2	chr1:11954400:C:T	11954400	NA,T	NA,C	NA,1	NA,inf	NA,inf	NA,0.487247	0.000129922	0.000315449
2	chr1:12362048:A:C	12362048	NA,C	NA,A	NA,1	NA,-inf	NA,inf	NA,0.459598	0.000129825	0.00031876
2	chr1:12030426:C:T	12030426	NA,T	NA,C	NA,1	NA,inf	NA,inf	NA,0.550768	0.00012952	0.000309639
2	chr1:12432559:G:A	12432559	NA,A	NA,G	NA,1	NA,-inf	NA,inf	NA,0.475719	0.000129474	0.000327785
2	chr1:11752597:C:T	11752597	NA,T	NA,C	NA,1	NA,inf	NA,inf	NA,0.578644	0.000129415	0.000300868
2	chr1:11620857:G:T	11620857	NA,T	NA,G	NA,1	NA,-inf	NA,inf	NA,0.478901	0.000129413	0.000330398
2	chr1:12188501:G:A	12188501	NA,A	NA,G	NA,1	NA,-inf	NA,inf	NA,0.516177	0.000129402	0.000324457
2	chr1:12422134:C:T	12422134	NA,T	NA,C	NA,1	NA,-inf	NA,inf	NA,0.467074	0.000129127	0.000318546
2	chr1:11902327:CTT:C	11902327	NA,C	NA,CTT	NA,1	NA,inf	NA,inf	NA,0.718703	0.00012911	0.000299062
2	chr1:12105007:C:T	12105007	NA,T	NA,C	NA,1	NA,inf	NA,inf	NA,0.536458	0.000129084	0.000316611
2	chr1:11524052:C:G	11524052	NA,G	NA,C	NA,1	NA,inf	NA,inf	NA,0.545884	0.000129017	0.000299068
2	chr1:12008081:C:G	12008081	NA,G	NA,C	NA,1	NA,-inf	NA,inf	NA,0.271183	0.000129014	0.000324729
2	chr1:11791797:T:G	11791797	NA,G	NA,T	NA,1	NA,-inf	NA,inf	NA,0.410133	0.000128731	0.000320495
2	chr1:12148071:T:C	12148071	NA,C	NA,T	NA,1	NA,-inf	NA,inf	NA,0.397266	0.000128488	0.000333854
2	chr1:12130651:C:T	12130651	NA,T	NA,C	NA,1	NA,inf	NA,inf	NA,0.59958	0.000128312	0.00030123
2	chr1:11687342:C:T	11687342	T,NA	C,NA	1,NA	-inf,NA	inf,NA	0.66927,NA	0.00012788	0.000311844
2	chr1:12128557:G:A	12128557	A,NA	G,NA	1,NA	inf,NA	inf,NA	1.07895,NA	0.000127872	0.000312479
2	chr1:11980812:G:A	11980812	NA,A	NA,G	NA,1	NA,-inf	NA,inf	NA,0.688076	0.00012778	0.000320817
2	chr1:12280746:C:A	12280746	NA,A	NA,C	NA,1	NA,inf	NA,inf	NA,0.461689	0.000127499	0.000311446
2	chr1:12082268:G:A	12082268	NA,A	NA,G	NA,1	NA,inf	NA,inf	NA,0.589939	0.000127492	0.000302794
2	chr1:12285224:T:G	12285224	NA,G	NA,T	NA,1	NA,inf	NA,inf	NA,0.461642	0.000127484	0.000311413
2	chr1:11942857:T:C	11942857	NA,C	NA,T	NA,1	NA,inf	NA,inf	NA,0.427203	0.000127445	0.000298879
2	chr1:12029600:G:A	12029600	NA,A	NA,G	NA,1	NA,-inf	NA,inf	NA,0.376937	0.000127404	0.000312842
2	chr1:12134359:G:T	12134359	NA,T	NA,G	NA,1	NA,inf	NA,inf	NA,0.652775	0.000127298	0.000294539
2	chr1:11976278:C:T	11976278	NA,T	NA,C	NA,1	NA,inf	NA,inf	NA,0.672257	0.000127155	0.000303139
2	chr1:11865232:G:A	11865232	NA,A	NA,G	NA,1	NA,-inf	NA,inf	NA,0.399222	0.000126995	0.000316343
2	chr1:11736451:G:T	11736451	NA,T	NA,G	NA,1	NA,-inf	NA,inf	NA,0.457568	0.000126994	0.000322866
2	chr1:12040604:T:C	12040604	NA,C	NA,T	NA,1	NA,-inf	NA,inf	NA,0.265154	0.000126853	0.000327553
2	chr1:11764519:C:A	11764519	NA,A	NA,C	NA,1	NA,inf	NA,inf	NA,0.576078	0.000126657	0.000300327
2	chr1:11493255:A:G	11493255	NA,G	NA,A	NA,1	NA,-inf	NA,inf	NA,0.475977	0.000126625	0.000319198
2	chr1:11805528:C:T	11805528	NA,T	NA,C	NA,1	NA,-inf	NA,inf	NA,0.572241	0.000126514	0.000316952
2	chr1:11868429:C:T	11868429	NA,T	NA,C	NA,1	NA,inf	NA,inf	NA,0.435963	0.000126459	0.000304049
2	chr1:11988247:G:A	11988247	NA,A	NA,G	NA,1	NA,-inf	NA,inf	NA,0.789062	0.00012643	0.000312874
2	chr1:11866211:C:T	11866211	NA,T	NA,C	NA,1	NA,-inf	NA,inf	NA,0.462784	0.000126221	0.000309474
2	chr1:11981505:C:T	11981505	NA,T	NA,C	NA,1	NA,inf	NA,inf	NA,0.668854	0.000126209	0.000300719
2	chr1:11789390:A:G	11789390	NA,G	NA,A	NA,1	NA,-inf	NA,inf	NA,0.662662	0.000126207	0.000285848
2	chr1:11855031:G:GC	11855031	NA,GC	NA,G	NA,1	NA,-inf	NA,inf	NA,0.425399	0.000126127	0.000307002
2	chr1:11978281:G:A	11978281	NA,A	NA,G	NA,1	NA,inf	NA,inf	NA,0.667453	0.000126117	0.000300711
2	chr1:12028079:C:T	12028079	NA,T	NA,C	NA,1	NA,-inf	NA,inf	NA,0.368357	0.000126021	0.000309617
2	chr1:12235239:C:T	12235239	NA,T	NA,C	NA,1	NA,-inf	NA,inf	NA,0.466505	0.000125905	0.000313042
2	chr1:11643534:TAA:T	11643534	NA,T	NA,TAA	NA,1	NA,-inf	NA,inf	NA,0.521345	0.00012579	0.000294847
2	chr1:11623828:G:T	11623828	T,NA	G,NA	1,NA	-inf,NA	inf,NA	0.648195,NA	0.000125758	0.000306946
2	chr1:11558068:CCAAATAT:C	11558068	NA,C	NA,CCAAATAT	NA,1	NA,inf	NA,inf	NA,0.53374	0.000125658	0.000302014
2	chr1:11909844:T:C	11909844	NA,C	NA,T	NA,1	NA,inf	NA,inf	NA,0.544452	0.000125587	0.000304116
2	chr1:12024123:C:T	12024123	T,NA	C,NA	1,NA	-inf,NA	inf,NA	0.282171,NA	0.000125531	0.00031045
2	chr1:11849107:C:T	11849107	NA,T	NA,C	NA,1	NA,inf	NA,inf	NA,0.600091	0.000125405	0.000297632
2	chr1:11642569:AC:A	11642569	NA,A	NA,AC	NA,1	NA,-inf	NA,inf	NA,0.517128	0.000125065	0.000293229
2	chr1:11685378:T:G	11685378	NA,G	NA,T	NA,1	NA,-inf	NA,inf	NA,0.403442	0.000125054	0.000333289
2	chr1:12131310:C:A	12131310	NA,A	NA,C	NA,1	NA,inf	NA,inf	NA,0.581129	0.000125005	0.000293875
2	chr1:11586533:C:T	11586533	T,T	C,C	1,1	-inf,-inf	inf,inf	0.357384,1.62951	0.000124952	0.00023342
2	chr1:12111487:C:G	12111487	G,NA	C,NA	1,NA	-inf,NA	inf,NA	0.439367,NA	0.000124884	0.000305032
2	chr1:11591104:C:T	11591104	NA,T	NA,C	NA,1	NA,inf	NA,inf	NA,0.519795	0.000124877	0.000292073
2	chr1:12302783:T:C	12302783	NA,C	NA,T	NA,1	NA,inf	NA,inf	NA,0.459128	0.000124833	0.000302588
2	chr1:11581115:A:G	11581115	NA,G	NA,A	NA,1	NA,-inf	NA,inf	NA,0.452582	0.000124797	0.000309321
2	chr1:11785056:G:A	11785056	NA,A	NA,G	NA,1	NA,-inf	NA,inf	NA,0.656086	0.000124702	0.000282649
2	chr1:12130671:G:A	12130671	NA,A	NA,G	NA,1	NA,-inf	NA,inf	NA,0.398383	0.000124658	0.000320211
2	chr1:11518381:C:A	11518381	NA,A	NA,C	NA,1	NA,-inf	NA,inf	NA,0.440833	0.000124499	0.00029621
2	chr1:12022008:A:T	12022008	NA,T	NA,A	NA,1	NA,-inf	NA,inf	NA,0.360057	0.000124469	0.000305622
2	chr1:11591078:A:G	11591078	NA,G	NA,A	NA,1	NA,inf	NA,inf	NA,0.516273	0.00012429	0.000290761
2	chr1:12014458:A:C	12014458	NA,C	NA,A	NA,1	NA,inf	NA,inf	NA,0.663552	0.000124174	0.000300426
2	chr1:11933728:G:A	11933728	NA,A	NA,G	NA,1	NA,inf	NA,inf	NA,0.246646	0.000124057	0.000291794
2	chr1:12099214:AAT:A	12099214	NA,A	NA,AAT	NA,1	NA,inf	NA,inf	NA,0.383548	0.00012403	0.000295457
2	chr1:12298111:G:A	12298111	NA,A	NA,G	NA,1	NA,inf	NA,inf	NA,0.459622	0.000124027	0.000299735
2	chr1:11929138:T:C	11929138	NA,C	NA,T	NA,1	NA,-inf	NA,inf	NA,0.341622	0.000124017	0.000309396
2	chr1:12131342:C:T	12131342	NA,T	NA,C	NA,1	NA,-inf	NA,inf	NA,0.478221	0.000123948	0.000314649
2	chr1:11761940:G:C	11761940	NA,C	NA,G	NA,1	NA,-inf	NA,inf	NA,0.420451	0.000123637	0.000306268
2	chr1:11652151:C:T	11652151	NA,T	NA,C	NA,1	NA,inf	NA,inf	NA,0.420026	0.00012343	0.000347022
2	chr1:11599872:G:A	11599872	NA,A	NA,G	NA,1	NA,inf	NA,inf	NA,0.467658	0.000123401	0.000293143
2	chr1:11966540:AG:A	11966540	NA,A	NA,AG	NA,1	NA,inf	NA,inf	NA,0.647588	0.000123369	0.000294153
2	chr1:12232414:G:A	12232414	A,A	G,G	1,1	inf,-inf	inf,inf	0.149333,1.4849	0.000123359	0.000319213
2	chr1:11538401:G:A	11538401	NA,A	NA,G	NA,1	NA,inf	NA,inf	NA,0.470236	0.00012332	0.000303801
2	chr1:11746943:C:T	11746943	NA,T	NA,C	NA,1	NA,-inf	NA,inf	NA,0.403721	0.000123305	0.000310215
2	chr1:11744535:C:T	11744535	NA,T	NA,C	NA,1	NA,-inf	NA,inf	NA,0.403545	0.000123271	0.000310122
2	chr1:12078280:T:A	12078280	NA,A	NA,T	NA,1	NA,-inf	NA,inf	NA,0.406762	0.000123069	0.000306942
2	chr1:11670546:A:G	11670546	NA,G	NA,A	NA,1	NA,-inf	NA,inf	NA,0.379055	0.000122928	0.000327972
2	chr1:11776384:T:C	11776384	NA,C	NA,T	NA,1	NA,-inf	NA,inf	NA,0.640793	0.000122716	0.000278761
2	chr1:12301719:G:A	12301719	NA,A	NA,G	NA,1	NA,-inf	NA,inf	NA,0.428296	0.000122555	0.000301798
2	chr1:11965982:C:T	11965982	NA,T	NA,C	NA,1	NA,inf	NA,inf	NA,0.639648	0.000122517	0.000291766
2	chr1:11673938:C:T	11673938	NA,T	NA,C	NA,1	NA,-inf	NA,inf	NA,0.482539	0.000122497	0.000328168
2	chr1:12179473:G:A	12179473	A,A	G,G	1,1	inf,-inf	inf,inf	1.37416,0.172321	0.000122489	0.000308348
2	chr1:12045886:A:G	12045886	NA,G	NA,A	NA,1	NA,-inf	NA,inf	NA,0.3479	0.000122308	0.000300561
2	chr1:12031794:C:T	12031794	NA,T	NA,C	NA,1	NA,-inf	NA,inf	NA,0.350338	0.000122128	0.000300156
2	chr1:11942671:G:A	11942671	NA,A	NA,G	NA,1	NA,inf	NA,inf	NA,0.439953	0.000121951	0.000297325
2	chr1:11500237:G:T	11500237	NA,T	NA,G	NA,1	NA,inf	NA,inf	NA,0.466694	0.000121885	0.000305015
2	chr1:12199316:T:C	12199316	NA,C	NA,T	NA,1	NA,inf	NA,inf	NA,0.454824	0.000121738	0.000288118
2	chr1:12067236:C:T	12067236	NA,T	NA,C	NA,1	NA,-inf	NA,inf	NA,0.422872	0.000121612	0.000309054
2	chr1:12022481:C:A	12022481	A,NA	C,NA	1,NA	inf,NA	inf,NA	1.02134,NA	0.000121425	0.000297129
2	chr1:12008718:C:T	12008718	NA,T	NA,C	NA,1	NA,-inf	NA,inf	NA,0.34114	0.000121407	0.000298385
2	chr1:12040233:C:G	12040233	NA,G	NA,C	NA,1	NA,-inf	NA,inf	NA,0.238239	0.000121405	0.000312715
2	chr1:12259675:G:A	12259675	NA,A	NA,G	NA,1	NA,-inf	NA,inf	NA,0.428124	0.000121342	0.000301423
2	chr1:12124691:G:A	12124691	NA,A	NA,G	NA,1	NA,inf	NA,inf	NA,0.517492	0.000121188	0.000287928
2	chr1:11538213:CAGA:C	11538213	NA,C	NA,CAGA	NA,1	NA,inf	NA,inf	NA,0.450281	0.000121152	0.000287382
2	chr1:12089238:C:T	12089238	T,NA	C,NA	1,NA	-inf,NA	inf,NA	0.736976,NA	0.000121077	0.000295499
2	chr1:12067713:C:T	12067713	NA,T	NA,C	NA,1	NA,-inf	NA,inf	NA,0.419048	0.000121062	0.000307615
2	chr1:11677313:C:A	11677313	NA,A	NA,C	NA,1	NA,-inf	NA,inf	NA,0.393844	0.000121055	0.000304445
2	chr1:11831085:G:A	11831085	NA,A	NA,G	NA,1	NA,-inf	NA,inf	NA,0.368782	0.000120974	0.000308964
2	chr1:11784770:A:G	11784770	NA,G	NA,A	NA,1	NA,-inf	NA,inf	NA,0.630875	0.000120946	0.000274984
2	chr1:12037285:G:A	12037285	A,A	G,G	1,1	inf,inf	inf,inf	1.01285,1.77728	0.000120861	0.000334729
2	chr1:11770112:T:C	11770112	C,C	T,T	1,1	-inf,-inf	inf,inf	0.479498,0.989466	0.000120853	0.00027691
2	chr1:11507207:C:T	11507207	NA,T	NA,C	NA,1	NA,inf	NA,inf	NA,0.449505	0.000120757	0.000288438
2	chr1:11635234:A:C	11635234	NA,C	NA,A	NA,1	NA,-inf	NA,inf	NA,0.432353	0.00012068	0.000313058
2	chr1:12389743:T:G	12389743	G,G	T,T	1,1	inf,-inf	inf,inf	0.218508,1.43854	0.000120607	0.00031164
2	chr1:11511340:T:A	11511340	NA,A	NA,T	NA,1	NA,-inf	NA,inf	NA,0.425443	0.000120582	0.000300731
2	chr1:11723271:T:C	11723271	NA,C	NA,T	NA,1	NA,-inf	NA,inf	NA,0.3819	0.000120359	0.000302811
2	chr1:11752784:C:T	11752784	NA,T	NA,C	NA,1	NA,inf	NA,inf	NA,0.466498	0.000120317	0.000284282
2	chr1:12233329:A:G	12233329	G,NA	A,NA	1,NA	-inf,NA	inf,NA	0.559709,NA	0.0001203	0.000293238
2	chr1:11650977:G:A	11650977	NA,A	NA,G	NA,1	NA,-inf	NA,inf	NA,0.404107	0.000120274	0.000317671
2	chr1:11506532:G:T	11506532	T,T	G,G	1,1	-inf,inf	inf,inf	1.27865,0.331998	0.000120264	0.000285675
2	chr1:12287330:T:C	12287330	NA,C	NA,T	NA,1	NA,inf	NA,inf	NA,0.529372	0.000120234	0.000269054
2	chr1:12287331:T:C	12287331	NA,C	NA,T	NA,1	NA,inf	NA,inf	NA,0.528584	0.000120111	0.000268811
2	chr1:11964981:G:A	11964981	NA,A	NA,G	NA,1	NA,inf	NA,inf	NA,0.572022	0.000120093	0.000287222
2	chr1:12017126:G:A	12017126	NA,A	NA,G	NA,1	NA,-inf	NA,inf	NA,0.350024	0.000119918	0.000295235
2	chr1:12461032:T:A	12461032	NA,A	NA,T	NA,1	NA,-inf	NA,inf	NA,0.420199	0.000119872	0.000304655
2	chr1:11901892:C:T	11901892	NA,T	NA,C	NA,1	NA,inf	NA,inf	NA,0.450702	0.000119682	0.000286702
2	chr1:11786390:G:A	11786390	NA,A	NA,G	NA,1	NA,-inf	NA,inf	NA,0.620985	0.000119589	0.000272141
2	chr1:11910602:G:A	11910602	NA,A	NA,G	NA,1	NA,-inf	NA,inf	NA,0.365291	0.000119553	0.000292915
2	chr1:12036984:G:A	12036984	NA,A	NA,G	NA,1	NA,-inf	NA,inf	NA,0.331324	0.000119439	0.000293286
2	chr1:11868920:A:G	11868920	NA,G	NA,A	NA,1	NA,inf	NA,inf	NA,0.396571	0.000118915	0.000286005
2	chr1:12188628:G:A	12188628	NA,A	NA,G	NA,1	NA,-inf	NA,inf	NA,0.451754	0.000118852	0.000297065
2	chr1:12071265:C:T	12071265	NA,T	NA,C	NA,1	NA,inf	NA,inf	NA,0.419799	0.000118847	0.000288101
2	chr1:11509028:A:G	11509028	G,G	A,A	1,1	-inf,inf	inf,inf	1.26939,0.336687	0.000118702	0.000281877
2	chr1:11498436:GAC:G	11498436	NA,G	NA,GAC	NA,1	NA,-inf	NA,inf	NA,0.418804	0.000118531	0.000298837
2	chr1:11691167:G:C	11691167	C,NA	G,NA	1,NA	-inf,NA	inf,NA	0.602616,NA	0.000118421	0.000288781
2	chr1:11573790:C:T	11573790	NA,T	NA,C	NA,1	NA,inf	NA,inf	NA,0.489003	0.000118216	0.000279491
2	chr1:11855335:A:T	11855335	NA,T	NA,A	NA,1	NA,-inf	NA,inf	NA,0.379189	0.000118174	0.000285337
2	chr1:11930708:A:G	11930708	NA,G	NA,A	NA,1	NA,inf	NA,inf	NA,0.244173	0.000118116	0.000277782
2	chr1:11861424:G:A	11861424	NA,A	NA,G	NA,1	NA,-inf	NA,inf	NA,0.370812	0.000118032	0.00028569
2	chr1:11611285:T:G	11611285	G,G	T,T	1,1	inf,inf	inf,inf	0.0908133,1.42132	0.000117919	0.000307145
2	chr1:12075291:G:A	12075291	NA,A	NA,G	NA,1	NA,inf	NA,inf	NA,0.456907	0.000117901	0.000280705
2	chr1:12442371:T:C	12442371	C,C	T,T	1,1	inf,-inf	inf,inf	0.50578,1.32592	0.000117746	0.000254955
2	chr1:11966395:G:A	11966395	NA,A	NA,G	NA,1	NA,-inf	NA,inf	NA,0.891735	0.000117724	0.00029526
2	chr1:12126737:C:A	12126737	NA,A	NA,C	NA,1	NA,inf	NA,inf	NA,0.466031	0.000117539	0.000280844
2	chr1:12344272:C:T	12344272	T,NA	C,NA	1,NA	-inf,NA	inf,NA	0.471632,NA	0.00011746	0.000287132
2	chr1:12396934:T:C	12396934	C,C	T,T	1,1	inf,-inf	inf,inf	0.220006,1.42236	0.000117428	0.000303295
2	chr1:11511137:C:T	11511137	NA,T	NA,C	NA,1	NA,inf	NA,inf	NA,0.439485	0.000117297	0.000293243
2	chr1:12235131:T:C	12235131	C,C	T,T	1,1	inf,-inf	inf,inf	0.278396,1.41935	0.000117281	0.000269845
2	chr1:12331304:A:G	12331304	G,NA	A,NA	1,NA	inf,NA	inf,NA	0.507995,NA	0.00011724	0.000286217
2	chr1:11653338:G:A	11653338	NA,A	NA,G	NA,1	NA,inf	NA,inf	NA,0.389042	0.000117122	0.000325107
2	chr1:12294250:C:T	12294250	NA,T	NA,C	NA,1	NA,-inf	NA,inf	NA,0.389653	0.000117095	0.000296018
2	chr1:12404318:G:A	12404318	NA,A	NA,G	NA,1	NA,-inf	NA,inf	NA,0.395792	0.000117092	0.0002917
2	chr1:11652701:C:T	11652701	NA,T	NA,C	NA,1	NA,inf	NA,inf	NA,0.444582	0.000116979	0.000279378
2	chr1:11587244:G:C	11587244	NA,C	NA,G	NA,1	NA,-inf	NA,inf	NA,0.406346	0.000116842	0.000289643
2	chr1:11623738:G:A	11623738	NA,A	NA,G	NA,1	NA,inf	NA,inf	NA,0.496047	0.00011684	0.000272529
2	chr1:11735270:A:G	11735270	G,NA	A,NA	1,NA	inf,NA	inf,NA	0.544035,NA	0.000116713	0.000284014
2	chr1:11881926:T:C	11881926	NA,C	NA,T	NA,1	NA,-inf	NA,inf	NA,0.285046	0.000116697	0.00028998
2	chr1:11508948:C:T	11508948	T,T	C,C	1,1	-inf,inf	inf,inf	1.27328,0.317974	0.000116693	0.000277435
2	chr1:11644005:A:G	11644005	NA,G	NA,A	NA,1	NA,inf	NA,inf	NA,0.504808	0.000116669	0.000268056
2	chr1:12068183:A:T	12068183	NA,T	NA,A	NA,1	NA,inf	NA,inf	NA,0.416011	0.000116596	0.000281835
2	chr1:11540426:G:A	11540426	NA,A	NA,G	NA,1	NA,inf	NA,inf	NA,0.494875	0.00011655	0.000291848
2	chr1:12062267:T:TCCAG	12062267	NA,TCCAG	NA,T	NA,1	NA,-inf	NA,inf	NA,0.260342	0.000116509	0.000297944
2	chr1:12394844:A:C	12394844	C,C	A,A	1,1	inf,-inf	inf,inf	0.209789,1.42645	0.000116474	0.000300706
2	chr1:12143718:G:C	12143718	NA,C	NA,G	NA,1	NA,inf	NA,inf	NA,0.412965	0.000116455	0.000278051
2	chr1:11931319:G:A	11931319	NA,A	NA,G	NA,1	NA,-inf	NA,inf	NA,0.346806	0.000116305	0.000284936
2	chr1:12006361:T:C	12006361	NA,C	NA,T	NA,1	NA,-inf	NA,inf	NA,0.101187	0.000116243	0.000298333
2	chr1:12008635:TCA:T	12008635	NA,T	NA,TCA	NA,1	NA,inf	NA,inf	NA,0.0747415	0.000116133	0.000277772
2	chr1:11873085:A:G	11873085	NA,G	NA,A	NA,1	NA,-inf	NA,inf	NA,0.547762	0.000116118	0.000291377
2	chr1:11935790:A:G	11935790	NA,G	NA,A	NA,1	NA,-inf	NA,inf	NA,0.255669	0.000116029	0.000292133
2	chr1:11857985:A:G	11857985	NA,G	NA,A	NA,1	NA,-inf	NA,inf	NA,0.357996	0.000115971	0.000279788
2	chr1:11997530:A:G	11997530	NA,G	NA,A	NA,1	NA,inf	NA,inf	NA,0.578649	0.000115912	0.000278326
2	chr1:11858106:C:A	11858106	NA,A	NA,C	NA,1	NA,-inf	NA,inf	NA,0.357407	0.000115874	0.000279557
2	chr1:11777242:A:C	11777242	NA,C	NA,A	NA,1	NA,-inf	NA,inf	NA,0.592696	0.000115859	0.00026465
2	chr1:11566026:T:C	11566026	NA,C	NA,T	NA,1	NA,inf	NA,inf	NA,0.480026	0.000115855	0.000274765
2	chr1:12362930:G:A	12362930	A,NA	G,NA	1,NA	-inf,NA	inf,NA	0.581423,NA	0.000115731	0.000282707
2	chr1:11891541:T:C	11891541	NA,C	NA,T	NA,1	NA,-inf	NA,inf	NA,0.281304	0.000115613	0.000293369
2	chr1:12350310:A:G	12350310	G,G	A,A	1,1	inf,-inf	inf,inf	0.184474,1.44067	0.000115515	0.000297666
2	chr1:12188682:A:T	12188682	NA,T	NA,A	NA,1	NA,-inf	NA,inf	NA,0.39386	0.000115466	0.000292232
2	chr1:11619510:C:T	11619510	NA,T	NA,C	NA,1	NA,inf	NA,inf	NA,0.486474	0.000115462	0.000269266
2	chr1:11863340:A:G	11863340	NA,G	NA,A	NA,1	NA,-inf	NA,inf	NA,0.410175	0.000115458	0.000285229
2	chr1:12064090:C:G	12064090	NA,G	NA,C	NA,1	NA,-inf	NA,inf	NA,0.487692	0.000115347	0.000289093
2	chr1:11647448:G:T	11647448	NA,T	NA,G	NA,1	NA,-inf	NA,inf	NA,0.385436	0.000115324	0.000283031
2	chr1:11525738:G:A	11525738	NA,A	NA,G	NA,1	NA,inf	NA,inf	NA,0.51138	0.000115315	0.000270711
3	chr1:11537843:G:C	11537843	NA,C	NA,G	NA,1	NA,-inf	NA,inf	NA,3.47797	0.0525914	0.063201
3	chr1:11544739:G:A	11544739	NA,A	NA,G	NA,1	NA,-inf	NA,inf	NA,3.38477	0.0481651	0.0572778
3	chr1:11520879:C:T	11520879	NA,T	NA,C	NA,1	NA,-inf	NA,inf	NA,3.20366	0.031922	0.0385583
3	chr1:11959678:C:T	11959678	NA,T	NA,C	NA,1	NA,inf	NA,inf	NA,3.6281	0.0242368	0.0394306
3	chr1:12133239:G:A	12133239	NA,A	NA,G	NA,1	NA,inf	NA,inf	NA,3.31452	0.0220001	0.0371867
3	chr1:11985757:C:T	11985757	NA,T	NA,C	NA,1	NA,inf	NA,inf	NA,3.26287	0.00897966	0.0146806
3	chr1:11987572:G:A	11987572	NA,A	NA,G	NA,1	NA,inf	NA,inf	NA,3.26468	0.00893741	0.0146145
3	chr1:11939914:T:C	11939914	C,C	T,T	1,1	-inf,-inf	inf,inf	1.01905,1.44141	0.00778974	0.0134904
3	chr1:11937461:G:A	11937461	A,A	G,G	1,1	-inf,-inf	inf,inf	1.02559,1.42212	0.00762296	0.0131942
3	chr1:11590281:T:C	11590281	NA,C	NA,T	NA,1	NA,inf	NA,inf	NA,2.68056	0.00636716	0.0122049
3	chr1:11939139:C:T	11939139	T,T	C,C	1,1	-inf,-inf	inf,inf	0.969885,1.38666	0.00602106	0.0104297
3	chr1:11948679:G:A	11948679	A,A	G,G	1,1	-inf,-inf	inf,inf	0.909392,1.37708	0.00543927	0.009426
3	chr1:11786753:G:GT	11786753	NA,GT	NA,G	NA,1	NA,inf	NA,inf	NA,2.6817	0.00502432	0.00865015
3	chr1:11930227:T:C	11930227	C,C	T,T	1,1	-inf,-inf	inf,inf	0.555946,1.99299	0.00470666	0.00843271
3	chr1:11593894:G:A	11593894	NA,A	NA,G	NA,1	NA,inf	NA,inf	NA,2.48987	0.00466323	0.00873762
3	chr1:11983197:C:T	11983197	NA,T	NA,C	NA,1	NA,-inf	NA,inf	NA,3.53658	0.00439837	0.00705835
3	chr1:11595116:C:T	11595116	NA,T	NA,C	NA,1	NA,inf	NA,inf	NA,2.3973	0.00401422	0.00745027
3	chr1:11956900:T:G	11956900	G,G	T,T	1,1	-inf,-inf	inf,inf	0.842717,1.3061	0.00389421	0.00676204
3	chr1:11994615:A:G	11994615	NA,G	NA,A	NA,1	NA,-inf	NA,inf	NA,3.41496	0.00368682	0.0059241
3	chr1:11985902:T:A	11985902	NA,A	NA,T	NA,1	NA,inf	NA,inf	NA,1.77487	0.00355173	0.00625093
3	chr1:11986710:C:T	11986710	NA,T	NA,C	NA,1	NA,-inf	NA,inf	NA,3.36263	0.00339087	0.00545152
3	chr1:11570842:A:T	11570842	NA,T	NA,A	NA,1	NA,inf	NA,inf	NA,2.32587	0.00322962	0.00598401
3	chr1:11486488:AC:A	11486488	NA,A	NA,AC	NA,1	NA,-inf	NA,inf	NA,2.09958	0.00321479	0.00426143
3	chr1:11773651:T:A	11773651	NA,A	NA,T	NA,1	NA,-inf	NA,inf	NA,2.09403	0.00306652	0.0050903
3	chr1:11773289:C:T	11773289	NA,T	NA,C	NA,1	NA,-inf	NA,inf	NA,2.08562	0.0030208	0.00501518
3	chr1:12051262:C:A	12051262	NA,A	NA,C	NA,1	NA,inf	NA,inf	NA,2.83131	0.0029455	0.00516905
3	chr1:11797731:G:A	11797731	A,A	G,G	1,1	-inf,inf	inf,inf	0.615095,2.32854	0.00286725	0.00408028
3	chr1:11819741:A:G	11819741	NA,G	NA,A	NA,1	NA,inf	NA,inf	NA,2.1766	0.00274374	0.00450407
3	chr1:12011869:A:G	12011869	NA,G	NA,A	NA,1	NA,inf	NA,inf	NA,2.57526	0.00268062	0.00442487
3	chr1:11733033:G:A	11733033	NA,A	NA,G	NA,1	NA,inf	NA,inf	NA,2.01591	0.00263628	0.00459753
3	chr1:11801066:A:G	11801066	NA,G	NA,A	NA,1	NA,inf	NA,inf	NA,2.12952	0.00250098	0.00414849
3	chr1:11712169:T:C	11712169	NA,C	NA,T	NA,1	NA,inf	NA,inf	NA,2.28092	0.00246574	0.00473446
3	chr1:11802699:T:C	11802699	NA,C	NA,T	NA,1	NA,inf	NA,inf	NA,2.11993	0.00245617	0.00407424
3	chr1:11979481:G:A	11979481	NA,A	NA,G	NA,1	NA,inf	NA,inf	NA,1.60558	0.00244389	0.00429138
3	chr1:11772212:C:A	11772212	NA,A	NA,C	NA,1	NA,-inf	NA,inf	NA,1.95841	0.00234644	0.0038966
3	chr1:11484512:C:T	11484512	NA,T	NA,C	NA,1	NA,inf	NA,inf	NA,2.07706	0.0023373	0.00434521
3	chr1:11694955:G:A	11694955	NA,A	NA,G	NA,1	NA,inf	NA,inf	NA,2.2454	0.00231346	0.0044531
3	chr1:11882045:A:G	11882045	NA,G	NA,A	NA,1	NA,-inf	NA,inf	NA,2.0255	0.00231127	0.00379356
3	chr1:11714277:G:A	11714277	NA,A	NA,G	NA,1	NA,inf	NA,inf	NA,2.21424	0.00219848	0.00421275
3	chr1:12088923:G:A	12088923	NA,A	NA,G	NA,1	NA,inf	NA,inf	NA,2.4069	0.00212486	0.00396001
3	chr1:12162528:C:T	12162528	NA,T	NA,C	NA,1	NA,inf	NA,inf	NA,1.92782	0.00207468	0.00366795
3	chr1:11495809:G:T	11495809	NA,T	NA,G	NA,1	NA,inf	NA,inf	NA,2.00819	0.00206254	0.00356685
3	chr1:11787037:A:G	11787037	NA,G	NA,A	NA,1	NA,inf	NA,inf	NA,2.01431	0.00204951	0.00341825
3	chr1:12406045:T:C	12406045	NA,C	NA,T	NA,1	NA,-inf	NA,inf	NA,1.81229	0.00204877	0.00337833
3	chr1:11714748:T:A	11714748	NA,A	NA,T	NA,1	NA,inf	NA,inf	NA,2.15002	0.0019475	0.00371882
3	chr1:12196114:A:G	12196114	NA,G	NA,A	NA,1	NA,inf	NA,inf	NA,1.86437	0.00190564	0.00328187
3	chr1:11702217:T:C	11702217	C,C	T,T	1,1	-inf,inf	inf,inf	0.0425864,5.87407	0.00190392	0.326482
3	chr1:11706505:G:A	11706505	NA,A	NA,G	NA,1	NA,inf	NA,inf	NA,2.13099	0.00188259	0.00360984
3	chr1:12074282:T:C	12074282	NA,C	NA,T	NA,1	NA,-inf	NA,inf	NA,1.68881	0.00185683	0.00297871
3	chr1:12048517:A:G	12048517	NA,G	NA,A	NA,1	NA,inf	NA,inf	NA,2.46618	0.00183016	0.00334464
3	chr1:12046507:C:T	12046507	NA,T	NA,C	NA,1	NA,inf	NA,inf	NA,2.74178	0.00182243	0.00326083
3	chr1:12077302:G:A	12077302	NA,A	NA,G	NA,1	NA,-inf	NA,inf	NA,1.58491	0.00178178	0.00291652
3	chr1:12103311:C:T	12103311	NA,T	NA,C	NA,1	NA,inf	NA,inf	NA,2.03544	0.0017764	0.0030281
3	chr1:11854139:A:G	11854139	G,G	A,A	1,1	inf,-inf	inf,inf	0.975295,2.44442	0.00177196	0.00335899
3	chr1:11800591:G:A	11800591	NA,A	NA,G	NA,1	NA,inf	NA,inf	NA,1.94203	0.00176912	0.00293552
3	chr1:11554252:G:A	11554252	NA,A	NA,G	NA,1	NA,inf	NA,inf	NA,1.9298	0.0016855	0.00292815
3	chr1:11660515:C:T	11660515	T,T	C,C	1,1	-inf,inf	inf,inf	0.553275,2.56988	0.00160427	0.00306327
3	chr1:11935158:A:G	11935158	NA,G	NA,A	NA,1	NA,inf	NA,inf	NA,1.97074	0.0015782	0.00289727
3	chr1:12443994:C:T	12443994	NA,T	NA,C	NA,1	NA,-inf	NA,inf	NA,1.58173	0.00155399	0.00252716
3	chr1:11591510:T:C	11591510	NA,C	NA,T	NA,1	NA,inf	NA,inf	NA,1.99082	0.00154984	0.00296624
3	chr1:11703059:T:C	11703059	NA,C	NA,T	NA,1	NA,-inf	NA,inf	NA,3.08829	0.00153279	0.0153564
3	chr1:11485668:T:C	11485668	NA,C	NA,T	NA,1	NA,inf	NA,inf	NA,1.82764	0.00152291	0.00281366
3	chr1:12370889:T:C	12370889	NA,C	NA,T	NA,1	NA,-inf	NA,inf	NA,1.56124	0.00149165	0.00243125
3	chr1:11703652:G:C	11703652	NA,C	NA,G	NA,1	NA,-inf	NA,inf	NA,3.0657	0.00148726	0.0146737
3	chr1:12050695:C:A	12050695	A,NA	C,NA	1,NA	-inf,NA	inf,NA	2.52152,NA	0.00145439	0.00246126
3	chr1:12288006:C:T	12288006	NA,T	NA,C	NA,1	NA,-inf	NA,inf	NA,1.62656	0.00143263	0.00236198
3	chr1:12007279:G:C	12007279	NA,C	NA,G	NA,1	NA,inf	NA,inf	NA,1.92456	0.00142422	0.00238004
3	chr1:12113981:A:C	12113981	NA,C	NA,A	NA,1	NA,inf	NA,inf	NA,2.01045	0.00140154	0.00244158
3	chr1:11972338:G:A	11972338	A,A	G,G	1,1	-inf,-inf	inf,inf	0.647066,0.779857	0.00139638	0.00232959
3	chr1:12278152:G:A	12278152	NA,A	NA,G	NA,1	NA,-inf	NA,inf	NA,1.60874	0.00138101	0.00227734
3	chr1:11591193:A:G	11591193	NA,G	NA,A	NA,1	NA,-inf	NA,inf	NA,1.55665	0.0013768	0.00229196
3	chr1:12107109:TA:T	12107109	NA,T	NA,TA	NA,1	NA,-inf	NA,inf	NA,1.50977	0.00137189	0.00225581
3	chr1:11645649:G:A	11645649	NA,A	NA,G	NA,1	NA,-inf	NA,inf	NA,1.70457	0.00136606	0.00205382
3	chr1:12028553:G:T	12028553	NA,T	NA,G	NA,1	NA,inf	NA,inf	NA,2.44292	0.00133972	0.00238276
3	chr1:11628728:A:G	11628728	NA,G	NA,A	NA,1	NA,-inf	NA,inf	NA,1.57153	0.00132132	0.00215064
3	chr1:11964812:C:T	11964812	NA,T	NA,C	NA,1	NA,inf	NA,inf	NA,1.87622	0.00131637	0.00221664
3	chr1:11854094:G:A	11854094	A,A	G,G	1,1	inf,-inf	inf,inf	0.766103,2.76811	0.00131256	0.00295959
3	chr1:12012477:C:T	12012477	T,T	C,C	1,1	-inf,-inf	inf,inf	0.554027,0.986352	0.00130324	0.00222693
3	chr1:11822185:G:A	11822185	NA,A	NA,G	NA,1	NA,inf	NA,inf	NA,1.77582	0.00130279	0.00216372
3	chr1:11816995:AT:A	11816995	NA,A	NA,AT	NA,1	NA,inf	NA,inf	NA,1.77246	0.00129752	0.00215458
3	chr1:11809960:G:A	11809960	NA,A	NA,G	NA,1	NA,inf	NA,inf	NA,1.77246	0.00129752	0.00215458
3	chr1:11817282:G:A	11817282	NA,A	NA,G	NA,1	NA,inf	NA,inf	NA,1.77235	0.00129725	0.00215416
3	chr1:11728706:A:G	11728706	G,G	A,A	1,1	-inf,-inf	inf,inf	0.311827,2.48469	0.00128805	0.00219635
3	chr1:12106442:C:T	12106442	T,NA	C,NA	1,NA	-inf,NA	inf,NA	1.47849,NA	0.001287	0.00218916
3	chr1:11904534:G:A	11904534	NA,A	NA,G	NA,1	NA,inf	NA,inf	NA,1.83429	0.00127226	0.00230734
3	chr1:11709841:A:C	11709841	NA,C	NA,A	NA,1	NA,inf	NA,inf	NA,1.92699	0.00126043	0.0024116
3	chr1:11628685:T:C	11628685	NA,C	NA,T	NA,1	NA,-inf	NA,inf	NA,1.53238	0.00125848	0.00205562
3	chr1:11887734:T:C	11887734	C,NA	T,NA	1,NA	inf,NA	inf,NA	2.57486,NA	0.00124353	0.00209774
3	chr1:11629458:G:A	11629458	NA,A	NA,G	NA,1	NA,-inf	NA,inf	NA,1.52958	0.00122392	0.00200141
3	chr1:11995706:A:G	11995706	NA,G	NA,A	NA,1	NA,-inf	NA,inf	NA,2.12939	0.00120059	0.00196779
3	chr1:11831569:A:G	11831569	G,NA	A,NA	1,NA	inf,NA	inf,NA	2.36608,NA	0.00119524	0.00201583
3	chr1:11853512:G:A	11853512	A,A	G,G	1,1	inf,-inf	inf,inf	0.821914,2.6645	0.00118539	0.00263984
3	chr1:12470378:C:T	12470378	NA,T	NA,C	NA,1	NA,-inf	NA,inf	NA,1.59153	0.00117043	0.00192105
3	chr1:11697871:G:A	11697871	NA,A	NA,G	NA,1	NA,-inf	NA,inf	NA,2.06789	0.00116612	0.00331112
3	chr1:12087353:A:G	12087353	NA,G	NA,A	NA,1	NA,-inf	NA,inf	NA,1.47813	0.0011618	0.00188477
3	chr1:11582538:C:T	11582538	T,T	C,C	1,1	-inf,-inf	inf,inf	0.630417,2.73153	0.00109759	0.00257903
3	chr1:12298194:C:T	12298194	NA,T	NA,C	NA,1	NA,-inf	NA,inf	NA,1.48477	0.00109075	0.00180027
3	chr1:12280989:G:A	12280989	A,NA	G,NA	1,NA	inf,NA	inf,NA	1.56702,NA	0.00108815	0.00184107
3	chr1:12172749:T:C	12172749	C,C	T,T	1,1	inf,-inf	inf,inf	2.35405,0.449212	0.001084	0.00181152
3	chr1:11608568:T:C	11608568	NA,C	NA,T	NA,1	NA,-inf	NA,inf	NA,1.41455	0.00108288	0.00175251
3	chr1:12063089:G:A	12063089	NA,A	NA,G	NA,1	NA,inf	NA,inf	NA,1.98374	0.00107702	0.00196427
3	chr1:12069367:C:T	12069367	NA,T	NA,C	NA,1	NA,inf	NA,inf	NA,1.97473	0.00107351	0.001956
3	chr1:11670702:C:T	11670702	T,NA	C,NA	1,NA	-inf,NA	inf,NA	1.60564,NA	0.00106398	0.00181629
3	chr1:12011796:G:A	12011796	NA,A	NA,G	NA,1	NA,inf	NA,inf	NA,1.76513	0.00106157	0.00179422
3	chr1:12000466:G:A	12000466	NA,A	NA,G	NA,1	NA,inf	NA,inf	NA,1.76995	0.0010611	0.0017902
3	chr1:11909512:C:G	11909512	G,G	C,C	1,1	-inf,-inf	inf,inf	1.19546,0.0420452	0.00105292	0.00171055
3	chr1:12096980:C:T	12096980	NA,T	NA,C	NA,1	NA,inf	NA,inf	NA,1.95053	0.00104256	0.00186739
3	chr1:12046511:C:T	12046511	NA,T	NA,C	NA,1	NA,inf	NA,inf	NA,1.94779	0.00103715	0.00174934
3	chr1:12003216:C:T	12003216	NA,T	NA,C	NA,1	NA,inf	NA,inf	NA,1.75691	0.00103179	0.00174132
3	chr1:12076442:T:G	12076442	NA,G	NA,T	NA,1	NA,-inf	NA,inf	NA,1.36252	0.00100746	0.00161833
3	chr1:11631403:C:T	11631403	NA,T	NA,C	NA,1	NA,-inf	NA,inf	NA,1.42396	0.000993564	0.00163883
3	chr1:12008544:G:A	12008544	NA,A	NA,G	NA,1	NA,inf	NA,inf	NA,1.73511	0.000990543	0.0016717
3	chr1:11810944:G:A	11810944	A,NA	G,NA	1,NA	inf,NA	inf,NA	1.25895,NA	0.000987651	0.00167092
3	chr1:11582743:C:T	11582743	T,T	C,C	1,1	-inf,-inf	inf,inf	0.647511,2.65149	0.000974455	0.00227446
3	chr1:11628285:C:T	11628285	NA,T	NA,C	NA,1	NA,-inf	NA,inf	NA,1.34043	0.000954607	0.00151611
3	chr1:11690457:C:G	11690457	NA,G	NA,C	NA,1	NA,inf	NA,inf	NA,1.48858	0.000953601	0.00159443
3	chr1:11825834:G:A	11825834	A,NA	G,NA	1,NA	inf,NA	inf,NA	1.24071,NA	0.000951924	0.00161049
3	chr1:12007778:T:C	12007778	NA,C	NA,T	NA,1	NA,inf	NA,inf	NA,1.7273	0.000950293	0.00160419
3	chr1:12285681:T:C	12285681	C,NA	T,NA	1,NA	inf,NA	inf,NA	1.51007,NA	0.000948553	0.00159799
3	chr1:11991651:G:A	11991651	A,A	G,G	1,1	-inf,-inf	inf,inf	0.671017,0.401464	0.000930393	0.00156029
3	chr1:11836084:A:G	11836084	G,NA	A,NA	1,NA	inf,NA	inf,NA	1.23348,NA	0.000930268	0.00157391
3	chr1:11784463:C:T	11784463	T,NA	C,NA	1,NA	inf,NA	inf,NA	2.17949,NA	0.000919528	0.00155233
3	chr1:11618325:C:G	11618325	NA,G	NA,C	NA,1	NA,inf	NA,inf	NA,1.49716	0.000908039	0.00159766
3	chr1:11923774:C:G	11923774	G,G	C,C	1,1	-inf,inf	inf,inf	1.12037,0.0216052	0.000901997	0.00146889
3	chr1:12468468:G:A	12468468	A,NA	G,NA	1,NA	-inf,NA	inf,NA	1.61827,NA	0.000889227	0.00150472
3	chr1:12018210:T:C	12018210	NA,C	NA,T	NA,1	NA,-inf	NA,inf	NA,1.72792	0.000881567	0.00144873
3	chr1:11900693:T:C	11900693	C,NA	T,NA	1,NA	inf,NA	inf,NA	2.34294,NA	0.000860152	0.00145162
3	chr1:11581745:T:A	11581745	A,A	T,T	1,1	-inf,-inf	inf,inf	0.652916,2.57719	0.000859278	0.00198931
3	chr1:11752782:A:G	11752782	NA,G	NA,A	NA,1	NA,inf	NA,inf	NA,1.48509	0.000849358	0.00152497
3	chr1:12371198:G:A	12371198	A,NA	G,NA	1,NA	inf,NA	inf,NA	1.44258,NA	0.000848187	0.00142905
3	chr1:12085345:G:A	12085345	NA,A	NA,G	NA,1	NA,-inf	NA,inf	NA,1.31079	0.00084449	0.00137471
3	chr1:11607378:A:T	11607378	NA,T	NA,A	NA,1	NA,-inf	NA,inf	NA,1.42912	0.000843218	0.00134558
3	chr1:12214196:C:T	12214196	NA,T	NA,C	NA,1	NA,inf	NA,inf	NA,1.36153	0.00083713	0.00142098
3	chr1:11607136:G:A	11607136	NA,A	NA,G	NA,1	NA,-inf	NA,inf	NA,1.27114	0.000823997	0.0013364
3	chr1:11885173:A:G	11885173	NA,G	NA,A	NA,1	NA,inf	NA,inf	NA,1.64924	0.00081961	0.00143513
3	chr1:11554024:C:G	11554024	NA,G	NA,C	NA,1	NA,-inf	NA,inf	NA,1.35284	0.000814582	0.00138916
3	chr1:12019475:A:G	12019475	NA,G	NA,A	NA,1	NA,-inf	NA,inf	NA,1.67789	0.000811872	0.00133503
3	chr1:12353912:A:G	12353912	NA,G	NA,A	NA,1	NA,-inf	NA,inf	NA,1.3719	0.000810317	0.00133509
3	chr1:12397519:A:G	12397519	NA,G	NA,A	NA,1	NA,inf	NA,inf	NA,1.45075	0.000807752	0.00141854
3	chr1:11541306:G:A	11541306	NA,A	NA,G	NA,1	NA,-inf	NA,inf	NA,1.34324	0.000807203	0.00114583
3	chr1:11994538:C:G	11994538	G,NA	C,NA	1,NA	-inf,NA	inf,NA	2.20567,NA	0.000806746	0.0013645
3	chr1:11732598:T:C	11732598	NA,C	NA,T	NA,1	NA,-inf	NA,inf	NA,1.51289	0.000806687	0.00145618
3	chr1:12102301:G:A	12102301	NA,A	NA,G	NA,1	NA,inf	NA,inf	NA,1.39188	0.000803327	0.00141166
3	chr1:11716927:A:G	11716927	NA,G	NA,A	NA,1	NA,-inf	NA,inf	NA,1.24106	0.000801915	0.00124366
3	chr1:12156171:G:A	12156171	NA,A	NA,G	NA,1	NA,inf	NA,inf	NA,1.41637	0.000796307	0.00139557
3	chr1:11808898:G:A	11808898	A,NA	G,NA	1,NA	-inf,NA	inf,NA	0.755581,NA	0.000795285	0.00134415
3	chr1:12447056:C:T	12447056	NA,T	NA,C	NA,1	NA,inf	NA,inf	NA,1.41821	0.000785562	0.00138525
3	chr1:11730527:T:A	11730527	A,A	T,T	1,1	-inf,-inf	inf,inf	0.534116,2.34391	0.000777844	0.00146808
3	chr1:12144551:C:T	12144551	T,NA	C,NA	1,NA	inf,NA	inf,NA	1.27574,NA	0.000774163	0.00131033
3	chr1:11985861:A:G	11985861	G,NA	A,NA	1,NA	-inf,NA	inf,NA	2.17728,NA	0.000770968	0.001304
3	chr1:11996406:G:C	11996406	NA,C	NA,G	NA,1	NA,-inf	NA,inf	NA,1.64131	0.000765864	0.00126768
3	chr1:11903530:G:A	11903530	NA,A	NA,G	NA,1	NA,inf	NA,inf	NA,1.60554	0.000765137	0.00133836
3	chr1:12092941:G:A	12092941	NA,A	NA,G	NA,1	NA,-inf	NA,inf	NA,1.19615	0.000758607	0.00124096
3	chr1:11739477:G:A	11739477	NA,A	NA,G	NA,1	NA,inf	NA,inf	NA,1.42305	0.000757298	0.001354
3	chr1:11632659:G:A	11632659	NA,A	NA,G	NA,1	NA,-inf	NA,inf	NA,1.21505	0.000750358	0.00119569
3	chr1:11630608:C:T	11630608	NA,T	NA,C	NA,1	NA,-inf	NA,inf	NA,1.22323	0.000748616	0.00119328
3	chr1:12156877:C:A	12156877	NA,A	NA,C	NA,1	NA,inf	NA,inf	NA,1.29811	0.00074587	0.00126595
3	chr1:12012599:C:T	12012599	NA,T	NA,C	NA,1	NA,inf	NA,inf	NA,0.996341	0.000735836	0.00126725
3	chr1:11729726:C:T	11729726	T,T	C,C	1,1	-inf,-inf	inf,inf	0.523932,2.32087	0.000734603	0.00138523
3	chr1:11563006:T:G	11563006	NA,G	NA,T	NA,1	NA,-inf	NA,inf	NA,1.30809	0.000731301	0.00124802
3	chr1:11922523:G:A	11922523	A,A	G,G	1,1	-inf,inf	inf,inf	1.05753,0.0627103	0.000716352	0.00116932
3	chr1:12157047:A:G	12157047	NA,G	NA,A	NA,1	NA,inf	NA,inf	NA,1.35492	0.000714381	0.00125006
3	chr1:11614535:A:G	11614535	NA,G	NA,A	NA,1	NA,-inf	NA,inf	NA,1.21361	0.000710749	0.00116079
3	chr1:11596302:C:G	11596302	G,G	C,C	1,1	-inf,-inf	inf,inf	0.0790613,2.4881	0.000709818	0.00137286
3	chr1:12079707:ACAGGCTGGCCATCCCAC:A	12079707	NA,A	NA,ACAGGCTGGCCATCCCAC	NA,1	NA,-inf	NA,inf	NA,1.21704	0.000703314	0.00114802
3	chr1:12422959:G:A	12422959	NA,A	NA,G	NA,1	NA,-inf	NA,inf	NA,1.31013	0.00068736	0.00113908
3	chr1:11562769:T:C	11562769	NA,C	NA,T	NA,1	NA,inf	NA,inf	NA,1.45194	0.00068718	0.00123636
3	chr1:11687809:T:C	11687809	NA,C	NA,T	NA,1	NA,inf	NA,inf	NA,1.29196	0.000667873	0.0011176
3	chr1:11687768:A:G	11687768	NA,G	NA,A	NA,1	NA,inf	NA,inf	NA,1.29196	0.000667873	0.0011176
3	chr1:11666158:C:G	11666158	NA,G	NA,C	NA,1	NA,-inf	NA,inf	NA,1.39686	0.000663252	0.00113011
3	chr1:11526530:A:G	11526530	NA,G	NA,A	NA,1	NA,inf	NA,inf	NA,1.45164	0.000660792	0.00120819
3	chr1:12356912:C:T	12356912	NA,T	NA,C	NA,1	NA,inf	NA,inf	NA,1.36229	0.000660613	0.00117611
3	chr1:12441580:C:T	12441580	NA,T	NA,C	NA,1	NA,-inf	NA,inf	NA,1.28164	0.000654246	0.00108508
3	chr1:11987302:ACT:A	11987302	A,A	ACT,ACT	1,1	inf,inf	inf,inf	0.222322,2.60993	0.000652554	0.00103212
3	chr1:11611095:C:T	11611095	NA,T	NA,C	NA,1	NA,-inf	NA,inf	NA,1.1661	0.00065145	0.00105689
3	chr1:12091611:G:C	12091611	NA,C	NA,G	NA,1	NA,-inf	NA,inf	NA,1.11938	0.000650701	0.00106769
3	chr1:12409356:G:A	12409356	NA,A	NA,G	NA,1	NA,inf	NA,inf	NA,1.32472	0.000644502	0.00112899
3	chr1:12466255:G:C	12466255	NA,C	NA,G	NA,1	NA,inf	NA,inf	NA,1.36119	0.000643801	0.00112572
3	chr1:12443437:T:C	12443437	NA,C	NA,T	NA,1	NA,-inf	NA,inf	NA,1.25703	0.000638081	0.0010549
3	chr1:12395068:G:A	12395068	NA,A	NA,G	NA,1	NA,-inf	NA,inf	NA,1.16133	0.000635229	0.00104692
3	chr1:11525921:C:A	11525921	NA,A	NA,C	NA,1	NA,inf	NA,inf	NA,1.22309	0.000632944	0.00104211
3	chr1:11905138:G:A	11905138	NA,A	NA,G	NA,1	NA,inf	NA,inf	NA,1.46342	0.000632022	0.00110197
3	chr1:12443966:C:T	12443966	NA,T	NA,C	NA,1	NA,-inf	NA,inf	NA,1.25273	0.000631964	0.00104498
3	chr1:11602394:G:A	11602394	NA,A	NA,G	NA,1	NA,-inf	NA,inf	NA,1.27686	0.000629322	0.000988521
3	chr1:12370120:C:T	12370120	NA,T	NA,C	NA,1	NA,inf	NA,inf	NA,1.29891	0.000628948	0.00108219
3	chr1:11485823:A:C	11485823	NA,C	NA,A	NA,1	NA,inf	NA,inf	NA,1.46397	0.00062196	0.00115285
3	chr1:11668107:AAG:A	11668107	A,A	AAG,AAG	1,1	-inf,inf	inf,inf	0.497255,2.15632	0.000610447	0.00122044
3	chr1:12313208:G:A	12313208	A,NA	G,NA	1,NA	-inf,NA	inf,NA	1.26284,NA	0.000610224	0.00103238
3	chr1:11901408:G:A	11901408	NA,A	NA,G	NA,1	NA,-inf	NA,inf	NA,1.26278	0.000596579	0.000982191
3	chr1:11572579:C:T	11572579	NA,T	NA,C	NA,1	NA,-inf	NA,inf	NA,1.15109	0.000596514	0.00100367
3	chr1:12093658:A:G	12093658	NA,G	NA,A	NA,1	NA,-inf	NA,inf	NA,1.15667	0.000595962	0.00096299
3	chr1:12130078:T:C	12130078	NA,C	NA,T	NA,1	NA,inf	NA,inf	NA,1.39896	0.000594204	0.00106007
3	chr1:11633488:G:A	11633488	NA,A	NA,G	NA,1	NA,-inf	NA,inf	NA,1.09609	0.000590597	0.000944784
3	chr1:11575125:C:A	11575125	NA,A	NA,C	NA,1	NA,-inf	NA,inf	NA,1.12577	0.000581595	0.000974875
3	chr1:11876025:G:A	11876025	NA,A	NA,G	NA,1	NA,-inf	NA,inf	NA,0.963643	0.000581117	0.000954862
3	chr1:11573362:C:G	11573362	NA,G	NA,C	NA,1	NA,inf	NA,inf	NA,1.36488	0.000578415	0.00104125
3	chr1:11859063:A:G	11859063	NA,G	NA,A	NA,1	NA,-inf	NA,inf	NA,1.13201	0.000576067	0.00096536
3	chr1:12479319:C:T	12479319	NA,T	NA,C	NA,1	NA,inf	NA,inf	NA,1.24481	0.0005713	0.0010025
3	chr1:11901682:C:T	11901682	T,NA	C,NA	1,NA	-inf,NA	inf,NA	0.501116,NA	0.00057029	0.000940669
3	chr1:12207498:C:G	12207498	NA,G	NA,C	NA,1	NA,inf	NA,inf	NA,1.26014	0.000567867	0.00102005
3	chr1:11672726:A:G	11672726	NA,G	NA,A	NA,1	NA,inf	NA,inf	NA,1.27898	0.000566332	0.0010297
3	chr1:11807831:A:G	11807831	NA,G	NA,A	NA,1	NA,-inf	NA,inf	NA,0.990644	0.000564948	0.000919073
3	chr1:12264518:A:G	12264518	NA,G	NA,A	NA,1	NA,inf	NA,inf	NA,1.23684	0.000564024	0.000972544
3	chr1:11688980:C:T	11688980	NA,T	NA,C	NA,1	NA,inf	NA,inf	NA,1.23775	0.000563852	0.00099858
3	chr1:12067092:C:T	12067092	NA,T	NA,C	NA,1	NA,inf	NA,inf	NA,1.03984	0.000561798	0.000971378
3	chr1:11680882:AG:A	11680882	NA,A	NA,AG	NA,1	NA,inf	NA,inf	NA,1.24633	0.000558032	0.00101159
3	chr1:11619321:G:A	11619321	NA,A	NA,G	NA,1	NA,-inf	NA,inf	NA,1.10816	0.000557836	0.000916619
3	chr1:11953143:C:T	11953143	T,T	C,C	1,1	-inf,-inf	inf,inf	0.802092,0.0665314	0.000557705	0.000903791
3	chr1:12376200:T:A	12376200	NA,A	NA,T	NA,1	NA,inf	NA,inf	NA,1.22761	0.000553621	0.000952183
3	chr1:11926801:C:T	11926801	T,NA	C,NA	1,NA	-inf,NA	inf,NA	0.682194,NA	0.000549921	0.000912929
3	chr1:12252041:G:A	12252041	NA,A	NA,G	NA,1	NA,inf	NA,inf	NA,1.23181	0.000545984	0.000961297
3	chr1:12411080:C:T	12411080	NA,T	NA,C	NA,1	NA,inf	NA,inf	NA,1.22812	0.000544034	0.000941422
3	chr1:11674046:T:G	11674046	NA,G	NA,T	NA,1	NA,inf	NA,inf	NA,1.21287	0.000543126	0.000890525
3	chr1:12418585:A:C	12418585	NA,C	NA,A	NA,1	NA,-inf	NA,inf	NA,1.16489	0.000540381	0.000894102
3	chr1:11572508:G:A	11572508	NA,A	NA,G	NA,1	NA,inf	NA,inf	NA,1.32459	0.000539971	0.000970378
3	chr1:12254721:G:A	12254721	NA,A	NA,G	NA,1	NA,-inf	NA,inf	NA,1.03874	0.000538857	0.000884634
3	chr1:12394922:A:G	12394922	NA,G	NA,A	NA,1	NA,-inf	NA,inf	NA,1.07359	0.000538659	0.000904296
3	chr1:12391930:G:A	12391930	NA,A	NA,G	NA,1	NA,inf	NA,inf	NA,1.22437	0.000537406	0.00092796
3	chr1:12031043:C:T	12031043	NA,T	NA,C	NA,1	NA,inf	NA,inf	NA,1.84908	0.000535774	0.000955011
3	chr1:11955435:TTTACAAAAGG:T	11955435	T,T	TTTACAAAAGG,TTTACAAAAGG	1,1	-inf,-inf	inf,inf	0.779322,0.100414	0.000535755	0.000867125
3	chr1:11872484:T:C	11872484	NA,C	NA,T	NA,1	NA,inf	NA,inf	NA,1.36319	0.000535559	0.00100507
3	chr1:12045692:TTTTC:T	12045692	NA,T	NA,TTTTC	NA,1	NA,inf	NA,inf	NA,1.56456	0.000533803	0.000949502
3	chr1:12066992:C:T	12066992	NA,T	NA,C	NA,1	NA,inf	NA,inf	NA,1.01132	0.000532836	0.000920961
3	chr1:11614392:G:A	11614392	NA,A	NA,G	NA,1	NA,-inf	NA,inf	NA,1.05365	0.000529615	0.000866133
3	chr1:11681533:C:T	11681533	NA,T	NA,C	NA,1	NA,inf	NA,inf	NA,1.26087	0.000527469	0.000944749
3	chr1:11662027:T:G	11662027	NA,G	NA,T	NA,1	NA,-inf	NA,inf	NA,1.26258	0.000523019	0.000892425
3	chr1:12343830:G:T	12343830	NA,T	NA,G	NA,1	NA,-inf	NA,inf	NA,1.13497	0.000518888	0.000856512
3	chr1:11863970:G:A	11863970	A,NA	G,NA	1,NA	inf,NA	inf,NA	1.93681,NA	0.00051866	0.000875813
3	chr1:11953516:G:A	11953516	A,A	G,G	1,1	-inf,-inf	inf,inf	0.764431,0.101024	0.000516555	0.00083628
3	chr1:12327709:C:T	12327709	NA,T	NA,C	NA,1	NA,-inf	NA,inf	NA,1.05905	0.000515205	0.000853772
3	chr1:11599566:C:T	11599566	NA,T	NA,C	NA,1	NA,-inf	NA,inf	NA,1.09274	0.000509756	0.000792439
3	chr1:11562032:G:A	11562032	NA,A	NA,G	NA,1	NA,inf	NA,inf	NA,1.27982	0.000509201	0.000919339
3	chr1:11544223:C:T	11544223	T,NA	C,NA	1,NA	-inf,NA	inf,NA	1.23947,NA	0.000508913	0.000861883
3	chr1:11560768:T:C	11560768	NA,C	NA,T	NA,1	NA,inf	NA,inf	NA,1.26327	0.000507884	0.000910294
3	chr1:11640966:G:A	11640966	NA,A	NA,G	NA,1	NA,-inf	NA,inf	NA,1.12918	0.000507027	0.000865676
3	chr1:12211711:G:A	12211711	A,NA	G,NA	1,NA	-inf,NA	inf,NA	1.28881,NA	0.000505535	0.000855684
3	chr1:12050589:G:A	12050589	A,A	G,G	1,1	inf,inf	inf,inf	1.81615,2.00226	0.000503566	0.000920588
3	chr1:11777812:C:T	11777812	NA,T	NA,C	NA,1	NA,-inf	NA,inf	NA,1.15841	0.000502993	0.000840331
3	chr1:11659560:T:G	11659560	NA,G	NA,T	NA,1	NA,-inf	NA,inf	NA,0.978963	0.000500673	0.000804992
3	chr1:11860319:G:A	11860319	NA,A	NA,G	NA,1	NA,-inf	NA,inf	NA,1.05113	0.000495448	0.0008305
3	chr1:11697117:G:T	11697117	T,T	G,G	1,1	inf,-inf	inf,inf	1.50357,1.58623	0.000491145	0.00140605
3	chr1:11919050:G:T	11919050	T,T	G,G	1,1	-inf,inf	inf,inf	0.912934,0.101255	0.000490933	0.000805384
3	chr1:12172951:C:T	12172951	NA,T	NA,C	NA,1	NA,inf	NA,inf	NA,1.11198	0.000490595	0.000852625
3	chr1:12031782:C:T	12031782	NA,T	NA,C	NA,1	NA,-inf	NA,inf	NA,1.54362	0.000489343	0.000805147
3	chr1:12144388:CCTT:C	12144388	C,NA	CCTT,NA	1,NA	-inf,NA	inf,NA	1.08311,NA	0.000488746	0.000827443
3	chr1:11858092:C:T	11858092	NA,T	NA,C	NA,1	NA,-inf	NA,inf	NA,1.05145	0.000488371	0.000820435
3	chr1:12474215:C:T	12474215	NA,T	NA,C	NA,1	NA,inf	NA,inf	NA,1.15173	0.000487739	0.00085447
3	chr1:11657108:A:G	11657108	NA,G	NA,A	NA,1	NA,inf	NA,inf	NA,1.16821	0.000480912	0.000855622
3	chr1:11777484:C:G	11777484	NA,G	NA,C	NA,1	NA,-inf	NA,inf	NA,1.09065	0.000478884	0.000800552
3	chr1:11611565:C:T	11611565	NA,T	NA,C	NA,1	NA,-inf	NA,inf	NA,0.999207	0.000478738	0.000779703
3	chr1:11694434:G:C	11694434	C,C	G,G	1,1	inf,-inf	inf,inf	1.48117,1.58977	0.000478375	0.00136059
3	chr1:12154595:C:T	12154595	NA,T	NA,C	NA,1	NA,inf	NA,inf	NA,1.11538	0.000473707	0.00082717
3	chr1:12010231:C:T	12010231	NA,T	NA,C	NA,1	NA,-inf	NA,inf	NA,1.37905	0.000472061	0.000783128
3	chr1:12454878:ATCCTT:A	12454878	A,NA	ATCCTT,NA	1,NA	-inf,NA	inf,NA	0.996151,NA	0.000471092	0.000796489
3	chr1:12454877:G:GGTA	12454877	GGTA,NA	G,NA	1,NA	-inf,NA	inf,NA	0.995915,NA	0.000470874	0.000796121
3	chr1:11695617:T:A	11695617	NA,A	NA,T	NA,1	NA,-inf	NA,inf	NA,1.07775	0.000470342	0.00081682
3	chr1:12130710:C:T	12130710	NA,T	NA,C	NA,1	NA,inf	NA,inf	NA,1.25263	0.000467506	0.000831104
3	chr1:11522465:C:T	11522465	NA,T	NA,C	NA,1	NA,inf	NA,inf	NA,1.13473	0.000466767	0.000819425
3	chr1:12031868:G:T	12031868	NA,T	NA,G	NA,1	NA,-inf	NA,inf	NA,1.51233	0.000466406	0.000767775
3	chr1:11750448:C:T	11750448	T,T	C,C	1,1	-inf,-inf	inf,inf	1.23179,1.49259	0.000464545	0.000864923
3	chr1:11956365:T:C	11956365	C,C	T,T	1,1	-inf,-inf	inf,inf	0.727991,0.118009	0.000464472	0.000751774
3	chr1:11901716:C:T	11901716	NA,T	NA,C	NA,1	NA,-inf	NA,inf	NA,0.927977	0.000464302	0.000779825
3	chr1:11940613:T:C	11940613	C,C	T,T	1,1	-inf,-inf	inf,inf	0.759226,0.0610832	0.000463744	0.000749382
3	chr1:12281232:C:T	12281232	NA,T	NA,C	NA,1	NA,inf	NA,inf	NA,1.21144	0.000458262	0.000834613
3	chr1:12472284:G:A	12472284	NA,A	NA,G	NA,1	NA,inf	NA,inf	NA,1.06674	0.000457793	0.000786169
3	chr1:11683903:G:A	11683903	NA,A	NA,G	NA,1	NA,inf	NA,inf	NA,1.1262	0.000455799	0.000822814
3	chr1:11499306:A:G	11499306	NA,G	NA,A	NA,1	NA,inf	NA,inf	NA,1.09606	0.000455328	0.000793109
3	chr1:12091457:C:G	12091457	NA,G	NA,C	NA,1	NA,-inf	NA,inf	NA,0.914907	0.000455282	0.000757255
3	chr1:11703434:G:T	11703434	NA,T	NA,G	NA,1	NA,inf	NA,inf	NA,1.20043	0.000455274	0.000819782
3	chr1:12256336:G:A	12256336	NA,A	NA,G	NA,1	NA,inf	NA,inf	NA,1.2062	0.000454817	0.000821282
3	chr1:11948967:A:G	11948967	G,G	A,A	1,1	-inf,-inf	inf,inf	0.741395,0.0219099	0.000453773	0.000736103
3	chr1:12354830:G:A	12354830	NA,A	NA,G	NA,1	NA,-inf	NA,inf	NA,0.989499	0.000453683	0.000749301
3	chr1:12394109:C:T	12394109	NA,T	NA,C	NA,1	NA,inf	NA,inf	NA,1.11076	0.000453038	0.000778635
3	chr1:11701195:C:T	11701195	T,T	C,C	1,1	inf,inf	inf,inf	0.462455,2.3685	0.000452296	0.00155608
3	chr1:11701887:C:T	11701887	T,T	C,C	1,1	inf,-inf	inf,inf	1.51535,1.50504	0.000450152	0.00126224
3	chr1:11957091:G:A	11957091	NA,A	NA,G	NA,1	NA,-inf	NA,inf	NA,1.06469	0.00044913	0.000750356
3	chr1:11948599:A:G	11948599	G,G	A,A	1,1	-inf,-inf	inf,inf	0.741439,0.00563507	0.000448941	0.000729306
3	chr1:11851456:A:G	11851456	NA,G	NA,A	NA,1	NA,-inf	NA,inf	NA,0.993002	0.00044716	0.000736427
3	chr1:11849975:C:T	11849975	NA,T	NA,C	NA,1	NA,-inf	NA,inf	NA,0.961906	0.000443955	0.000727185
3	chr1:11940308:C:T	11940308	NA,T	NA,C	NA,1	NA,inf	NA,inf	NA,1.14737	0.000441649	0.000767656
3	chr1:12391532:G:A	12391532	NA,A	NA,G	NA,1	NA,inf	NA,inf	NA,1.12694	0.000440966	0.000781727
3	chr1:11691675:C:G	11691675	G,NA	C,NA	1,NA	inf,NA	inf,NA	1.10296,NA	0.000440765	0.000749868
3	chr1:12059769:C:T	12059769	NA,T	NA,C	NA,1	NA,inf	NA,inf	NA,0.900415	0.000439468	0.000756928
3	chr1:11603482:AC:A	11603482	NA,A	NA,AC	NA,1	NA,-inf	NA,inf	NA,0.966267	0.000438316	0.000721586
3	chr1:12087867:C:T	12087867	NA,T	NA,C	NA,1	NA,inf	NA,inf	NA,1.2321	0.000437516	0.000763425
3	chr1:11694961:G:A	11694961	A,A	G,G	1,1	inf,-inf	inf,inf	1.46157,1.55875	0.000434627	0.00123554
3	chr1:11887848:G:A	11887848	NA,A	NA,G	NA,1	NA,-inf	NA,inf	NA,1.3342	0.000434484	0.000722542
3	chr1:11982241:C:T	11982241	T,T	C,C	1,1	inf,inf	inf,inf	0.261597,2.38967	0.000434372	0.000688318
3	chr1:12008230:C:T	12008230	NA,T	NA,C	NA,1	NA,-inf	NA,inf	NA,1.32715	0.000433413	0.000719554
3	chr1:11874075:G:A	11874075	NA,A	NA,G	NA,1	NA,-inf	NA,inf	NA,0.787797	0.000431561	0.000710551
3	chr1:11560843:C:T	11560843	NA,T	NA,C	NA,1	NA,inf	NA,inf	NA,1.16855	0.000430901	0.000771226
3	chr1:11860561:C:T	11860561	NA,T	NA,C	NA,1	NA,-inf	NA,inf	NA,0.971035	0.00043055	0.000722785
3	chr1:11603520:T:C	11603520	NA,C	NA,T	NA,1	NA,inf	NA,inf	NA,1.08979	0.000428559	0.000761224
3	chr1:11856861:A:G	11856861	G,G	A,A	1,1	inf,-inf	inf,inf	0.771654,2.13233	0.000426996	0.000913436
3	chr1:11948601:G:A	11948601	A,A	G,G	1,1	-inf,inf	inf,inf	0.72722,0.00370434	0.000426933	0.000694315
3	chr1:12009004:C:T	12009004	NA,T	NA,C	NA,1	NA,-inf	NA,inf	NA,1.31478	0.000426555	0.000707914
3	chr1:11883735:G:A	11883735	A,A	G,G	1,1	-inf,-inf	inf,inf	0.774996,0.390591	0.000424529	0.000708879
3	chr1:11703129:C:T	11703129	NA,T	NA,C	NA,1	NA,inf	NA,inf	NA,1.11105	0.000423058	0.000779524
3	chr1:12244024:C:T	12244024	NA,T	NA,C	NA,1	NA,inf	NA,inf	NA,1.1603	0.000422927	0.000761716
3	chr1:12138290:A:G	12138290	NA,G	NA,A	NA,1	NA,inf	NA,inf	NA,1.08474	0.000419064	0.000720773
3	chr1:11581524:G:A	11581524	NA,A	NA,G	NA,1	NA,inf	NA,inf	NA,1.16715	0.000418663	0.000764989
3	chr1:12347224:G:T	12347224	NA,T	NA,G	NA,1	NA,-inf	NA,inf	NA,1.01378	0.000418243	0.000693153
3	chr1:11677206:A:G	11677206	NA,G	NA,A	NA,1	NA,-inf	NA,inf	NA,1.06589	0.00041771	0.00070826
3	chr1:11889610:C:T	11889610	NA,T	NA,C	NA,1	NA,-inf	NA,inf	NA,1.04296	0.00041717	0.000672307
3	chr1:11987370:C:T	11987370	T,T	C,C	1,1	inf,inf	inf,inf	0.228984,2.34008	0.000416415	0.000661142
3	chr1:11862192:A:G	11862192	NA,G	NA,A	NA,1	NA,-inf	NA,inf	NA,0.955152	0.000413713	0.000694642
3	chr1:12117777:G:A	12117777	A,NA	G,NA	1,NA	-inf,NA	inf,NA	0.666817,NA	0.000413026	0.0006978
3	chr1:12301069:G:A	12301069	NA,A	NA,G	NA,1	NA,-inf	NA,inf	NA,1.0025	0.000412894	0.000683135
3	chr1:11862668:G:A	11862668	NA,A	NA,G	NA,1	NA,-inf	NA,inf	NA,0.953746	0.000412677	0.000692908
3	chr1:12125470:C:T	12125470	NA,T	NA,C	NA,1	NA,-inf	NA,inf	NA,0.922407	0.000412139	0.000668125
3	chr1:12392572:C:G	12392572	NA,G	NA,C	NA,1	NA,inf	NA,inf	NA,1.08473	0.000408666	0.000724269
3	chr1:11986772:G:A	11986772	A,A	G,G	1,1	inf,inf	inf,inf	0.210815,2.31105	0.000408542	0.000648877
3	chr1:11669607:T:C	11669607	C,C	T,T	1,1	-inf,inf	inf,inf	1.14361,1.01313	0.000408525	0.000685737
3	chr1:11719947:G:T	11719947	NA,T	NA,G	NA,1	NA,inf	NA,inf	NA,1.18924	0.000407055	0.000748765
3	chr1:11640810:T:C	11640810	NA,C	NA,T	NA,1	NA,-inf	NA,inf	NA,1.02264	0.000406474	0.000639644
3	chr1:12067760:C:T	12067760	NA,T	NA,C	NA,1	NA,inf	NA,inf	NA,0.974568	0.000406219	0.000689363
3	chr1:11704378:G:A	11704378	NA,A	NA,G	NA,1	NA,inf	NA,inf	NA,1.08186	0.000404574	0.000744034
3	chr1:12412013:G:A	12412013	NA,A	NA,G	NA,1	NA,inf	NA,inf	NA,1.05022	0.000404518	0.000696379
3	chr1:12098546:T:C	12098546	NA,C	NA,T	NA,1	NA,-inf	NA,inf	NA,0.892967	0.000404371	0.000659257
3	chr1:11704255:G:A	11704255	NA,A	NA,G	NA,1	NA,inf	NA,inf	NA,1.08056	0.000404348	0.000743629
3	chr1:11924036:C:T	11924036	NA,T	NA,C	NA,1	NA,inf	NA,inf	NA,1.08527	0.000402694	0.000703509
3	chr1:11888442:CA:C	11888442	NA,C	NA,CA	NA,1	NA,inf	NA,inf	NA,1.22987	0.000401123	0.000702296
3	chr1:11701411:A:C	11701411	C,C	A,A	1,1	inf,inf	inf,inf	0.406059,2.34749	0.000401024	0.00138131
3	chr1:11952352:A:G	11952352	G,G	A,A	1,1	-inf,-inf	inf,inf	0.69532,0.0709817	0.000400438	0.000650199
3	chr1:11863663:C:T	11863663	NA,T	NA,C	NA,1	NA,-inf	NA,inf	NA,0.937127	0.000400158	0.000672287
3	chr1:12347331:C:T	12347331	NA,T	NA,C	NA,1	NA,-inf	NA,inf	NA,0.985631	0.000399275	0.000661547
3	chr1:12364480:A:G	12364480	NA,G	NA,A	NA,1	NA,-inf	NA,inf	NA,0.986077	0.000398586	0.000661165
3	chr1:12376652:A:G	12376652	NA,G	NA,A	NA,1	NA,-inf	NA,inf	NA,0.984936	0.000397798	0.000659878
3	chr1:11863738:G:A	11863738	NA,A	NA,G	NA,1	NA,-inf	NA,inf	NA,0.933462	0.000397563	0.000667958
3	chr1:12350790:T:C	12350790	NA,C	NA,T	NA,1	NA,-inf	NA,inf	NA,0.983416	0.00039673	0.000658109
3	chr1:11678129:C:T	11678129	NA,T	NA,C	NA,1	NA,-inf	NA,inf	NA,1.03286	0.000395355	0.000670031
3	chr1:11618067:A:G	11618067	NA,G	NA,A	NA,1	NA,-inf	NA,inf	NA,1.00337	0.000395313	0.000622413
3	chr1:12467759:A:G	12467759	NA,G	NA,A	NA,1	NA,inf	NA,inf	NA,1.01067	0.000395197	0.000677041
3	chr1:11855692:A:G	11855692	G,G	A,A	1,1	inf,-inf	inf,inf	0.789294,2.069	0.000395164	0.00084102
3	chr1:11529973:G:A	11529973	NA,A	NA,G	NA,1	NA,inf	NA,inf	NA,0.972264	0.00039506	0.000663842
3	chr1:12281701:C:T	12281701	NA,T	NA,C	NA,1	NA,inf	NA,inf	NA,1.1208	0.000394687	0.00071554
3	chr1:12397370:C:T	12397370	NA,T	NA,C	NA,1	NA,-inf	NA,inf	NA,0.974386	0.000393763	0.000651722
3	chr1:12056838:C:T	12056838	NA,T	NA,C	NA,1	NA,inf	NA,inf	NA,0.883884	0.000393464	0.000656315
3	chr1:11606077:A:AT	11606077	NA,AT	NA,A	NA,1	NA,-inf	NA,inf	NA,0.986755	0.000391753	0.000613183
3	chr1:11945193:G:A	11945193	A,A	G,G	1,1	-inf,inf	inf,inf	0.695886,0.17657	0.00039091	0.000644097
3	chr1:11695566:C:CA	11695566	CA,CA	C,C	1,1	inf,-inf	inf,inf	1.43406,1.51266	0.000390059	0.00109431
3	chr1:11937036:C:T	11937036	T,T	C,C	1,1	-inf,-inf	inf,inf	0.705037,0.0798033	0.000389937	0.000630585
3	chr1:11905703:A:T	11905703	NA,T	NA,A	NA,1	NA,-inf	NA,inf	NA,0.827908	0.000388368	0.000653603
3	chr1:11906648:G:C	11906648	NA,C	NA,G	NA,1	NA,-inf	NA,inf	NA,0.827048	0.000387751	0.000652567
3	chr1:11703038:C:T	11703038	NA,T	NA,C	NA,1	NA,-inf	NA,inf	NA,1.91117	0.000387111	0.00176329
3	chr1:11779130:C:T	11779130	NA,T	NA,C	NA,1	NA,-inf	NA,inf	NA,1.00817	0.000386867	0.00064656
3	chr1:12170465:G:A	12170465	NA,A	NA,G	NA,1	NA,inf	NA,inf	NA,0.939855	0.000386141	0.000657545
3	chr1:12104380:C:T	12104380	T,T	C,C	1,1	inf,-inf	inf,inf	0.0533929,1.8718	0.000383147	0.000653635
3	chr1:12231720:G:A	12231720	A,NA	G,NA	1,NA	-inf,NA	inf,NA	1.18921,NA	0.0003826	0.000647583
3	chr1:12233940:T:C	12233940	NA,C	NA,T	NA,1	NA,inf	NA,inf	NA,1.24552	0.000382239	0.000732182
3	chr1:12373974:A:C	12373974	C,NA	A,NA	1,NA	-inf,NA	inf,NA	1.17011,NA	0.000381348	0.000645162
3	chr1:11753115:G:C	11753115	C,NA	G,NA	1,NA	inf,NA	inf,NA	0.711015,NA	0.000380601	0.000645869
3	chr1:12090536:C:T	12090536	NA,T	NA,C	NA,1	NA,-inf	NA,inf	NA,0.812533	0.000378253	0.000629856
3	chr1:11751727:G:A	11751727	A,A	G,G	1,1	-inf,-inf	inf,inf	1.12246,1.28537	0.000377768	0.000661625
3	chr1:11985725:C:T	11985725	T,T	C,C	1,1	inf,inf	inf,inf	0.265487,2.31361	0.00037765	0.00059963
3	chr1:12001773:C:T	12001773	NA,T	NA,C	NA,1	NA,-inf	NA,inf	NA,1.23443	0.000376989	0.000626407
3	chr1:11689163:G:A	11689163	NA,A	NA,G	NA,1	NA,-inf	NA,inf	NA,1.01593	0.00037678	0.00066924
3	chr1:11983412:T:C	11983412	C,C	T,T	1,1	inf,inf	inf,inf	0.252521,2.29958	0.000375554	0.000596601
3	chr1:12324953:A:C	12324953	NA,C	NA,A	NA,1	NA,inf	NA,inf	NA,1.01602	0.000375494	0.00065123
3	chr1:11851263:G:A	11851263	NA,A	NA,G	NA,1	NA,inf	NA,inf	NA,0.916083	0.000374485	0.000644889
3	chr1:12066823:T:C	12066823	NA,C	NA,T	NA,1	NA,inf	NA,inf	NA,0.926325	0.000374478	0.000635138
3	chr1:12309938:T:G	12309938	NA,G	NA,T	NA,1	NA,inf	NA,inf	NA,1.03105	0.00037444	0.000661683
3	chr1:12460850:T:A	12460850	NA,A	NA,T	NA,1	NA,-inf	NA,inf	NA,0.833043	0.000372419	0.000604334
3	chr1:12332730:T:C	12332730	NA,C	NA,T	NA,1	NA,inf	NA,inf	NA,1.02723	0.000372119	0.000657582
3	chr1:11937143:C:T	11937143	NA,T	NA,C	NA,1	NA,inf	NA,inf	NA,1.02524	0.000368404	0.000625647
3	chr1:12222722:A:G	12222722	NA,G	NA,A	NA,1	NA,inf	NA,inf	NA,0.985178	0.000366193	0.000633275
3	chr1:11761284:G:C	11761284	C,C	G,G	1,1	-inf,-inf	inf,inf	1.29647,1.07547	0.000366127	0.000619633
3	chr1:11570159:TTTCCTAGCAAATGTCATAATAAGAGA:T	11570159	NA,T	NA,TTTCCTAGCAAATGTCATAATAAGAGA	NA,1	NA,-inf	NA,inf	NA,0.886776	0.000364025	0.000618747
3	chr1:11615838:C:A	11615838	NA,A	NA,C	NA,1	NA,-inf	NA,inf	NA,0.847332	0.000362218	0.000595325
3	chr1:11581097:A:T	11581097	NA,T	NA,A	NA,1	NA,-inf	NA,inf	NA,0.912966	0.000360391	0.00061509
3	chr1:11769980:A:G	11769980	NA,G	NA,A	NA,1	NA,inf	NA,inf	NA,0.866623	0.000358429	0.00063536
3	chr1:12268670:C:T	12268670	NA,T	NA,C	NA,1	NA,inf	NA,inf	NA,1.05853	0.000358359	0.000643264
3	chr1:11555611:A:G	11555611	NA,G	NA,A	NA,1	NA,-inf	NA,inf	NA,0.90185	0.000357823	0.000610628
3	chr1:12460017:T:G	12460017	NA,G	NA,T	NA,1	NA,inf	NA,inf	NA,1.00803	0.000357759	0.000632885
3	chr1:11699182:C:T	11699182	NA,T	NA,C	NA,1	NA,inf	NA,inf	NA,1.00833	0.000357584	0.00065484
3	chr1:11734848:A:G	11734848	NA,G	NA,A	NA,1	NA,inf	NA,inf	NA,0.857693	0.000356859	0.000624525
3	chr1:11876972:ACT:A	11876972	A,NA	ACT,NA	1,NA	-inf,NA	inf,NA	1.43222,NA	0.000356769	0.000604116
3	chr1:11922490:G:A	11922490	NA,A	NA,G	NA,1	NA,-inf	NA,inf	NA,0.808177	0.000356191	0.000581197
3	chr1:11716602:G:A	11716602	NA,A	NA,G	NA,1	NA,inf	NA,inf	NA,1.07528	0.000355997	0.000648784
3	chr1:12301413:C:T	12301413	NA,T	NA,C	NA,1	NA,inf	NA,inf	NA,1.04447	0.000354339	0.000635811
3	chr1:11786706:A:G	11786706	NA,G	NA,A	NA,1	NA,-inf	NA,inf	NA,0.941939	0.000352578	0.000589112
3	chr1:11508089:CAT:C	11508089	NA,C	NA,CAT	NA,1	NA,inf	NA,inf	NA,0.929743	0.000351955	0.000610387
3	chr1:11857372:T:C	11857372	NA,C	NA,T	NA,1	NA,inf	NA,inf	NA,1.13946	0.000350998	0.000634372
3	chr1:12057337:A:G	12057337	NA,G	NA,A	NA,1	NA,inf	NA,inf	NA,1.21943	0.000349538	0.000639318
3	chr1:12006021:C:CCT	12006021	NA,CCT	NA,C	NA,1	NA,-inf	NA,inf	NA,1.06933	0.000349026	0.00056338
3	chr1:12178619:TC:T	12178619	NA,T	NA,TC	NA,1	NA,inf	NA,inf	NA,0.854218	0.000347613	0.000587603
3	chr1:11759811:G:A	11759811	NA,A	NA,G	NA,1	NA,inf	NA,inf	NA,0.957983	0.000347554	0.000614882
3	chr1:11901354:G:A	11901354	NA,A	NA,G	NA,1	NA,-inf	NA,inf	NA,0.943	0.000345114	0.000570427
3	chr1:11617807:C:A	11617807	NA,A	NA,C	NA,1	NA,-inf	NA,inf	NA,0.819382	0.000344715	0.000566657
3	chr1:12134409:C:A	12134409	NA,A	NA,C	NA,1	NA,inf	NA,inf	NA,1.05875	0.000343461	0.000606653
3	chr1:12437640:C:G	12437640	NA,G	NA,C	NA,1	NA,-inf	NA,inf	NA,0.844284	0.000343131	0.000575581
3	chr1:11528129:A:C	11528129	NA,C	NA,A	NA,1	NA,inf	NA,inf	NA,0.808829	0.000342885	0.000564943
3	chr1:12082584:C:A	12082584	NA,A	NA,C	NA,1	NA,-inf	NA,inf	NA,0.741652	0.000342688	0.000565604
3	chr1:12254502:A:C	12254502	NA,C	NA,A	NA,1	NA,-inf	NA,inf	NA,0.86541	0.000342521	0.000569896
3	chr1:11742913:C:T	11742913	NA,T	NA,C	NA,1	NA,-inf	NA,inf	NA,0.774286	0.000342372	0.000558113
3	chr1:11625911:G:A	11625911	NA,A	NA,G	NA,1	NA,-inf	NA,inf	NA,0.7986	0.000341836	0.000557989
3	chr1:11604154:G:A	11604154	NA,A	NA,G	NA,1	NA,-inf	NA,inf	NA,0.815767	0.000341156	0.000560949
3	chr1:12255884:G:A	12255884	NA,A	NA,G	NA,1	NA,-inf	NA,inf	NA,0.862116	0.000340931	0.00056683
3	chr1:12006056:C:T	12006056	NA,T	NA,C	NA,1	NA,-inf	NA,inf	NA,1.0486	0.000338009	0.000545998
3	chr1:11683695:C:T	11683695	T,T	C,C	1,1	inf,-inf	inf,inf	1.56476,0.48804	0.000335215	0.000608148
3	chr1:11897985:C:T	11897985	NA,T	NA,C	NA,1	NA,-inf	NA,inf	NA,0.781967	0.000335108	0.000566148
3	chr1:11639875:G:C	11639875	NA,C	NA,G	NA,1	NA,-inf	NA,inf	NA,0.905599	0.000333961	0.000524923
3	chr1:12056260:C:A	12056260	NA,A	NA,C	NA,1	NA,inf	NA,inf	NA,0.79531	0.000333273	0.000556005
3	chr1:11645269:T:C	11645269	NA,C	NA,T	NA,1	NA,inf	NA,inf	NA,1.08323	0.000332526	0.000614053
3	chr1:11783862:A:G	11783862	NA,G	NA,A	NA,1	NA,-inf	NA,inf	NA,0.969639	0.000332301	0.000584671
3	chr1:12169382:G:A	12169382	NA,A	NA,G	NA,1	NA,inf	NA,inf	NA,0.849825	0.000332071	0.000565661
3	chr1:12124653:C:T	12124653	NA,T	NA,C	NA,1	NA,-inf	NA,inf	NA,0.913204	0.000331872	0.000555317
3	chr1:12129204:T:A	12129204	NA,A	NA,T	NA,1	NA,-inf	NA,inf	NA,0.814711	0.000331636	0.000546072
3	chr1:11980715:C:T	11980715	NA,T	NA,C	NA,1	NA,-inf	NA,inf	NA,1.5434	0.000330544	0.000539959
3	chr1:11781938:T:G	11781938	NA,G	NA,T	NA,1	NA,-inf	NA,inf	NA,0.991377	0.000330328	0.000563964
3	chr1:12059849:A:G	12059849	NA,G	NA,A	NA,1	NA,inf	NA,inf	NA,1.18549	0.000330137	0.000602529
3	chr1:12382835:A:T	12382835	T,NA	A,NA	1,NA	inf,NA	inf,NA	0.877307,NA	0.000328867	0.000556678
3	chr1:11679136:C:T	11679136	NA,T	NA,C	NA,1	NA,inf	NA,inf	NA,0.995968	0.000327485	0.00059198
3	chr1:12085614:T:C	12085614	NA,C	NA,T	NA,1	NA,-inf	NA,inf	NA,0.753756	0.000327129	0.000544888
3	chr1:11785459:C:T	11785459	NA,T	NA,C	NA,1	NA,-inf	NA,inf	NA,0.985011	0.000327001	0.000558435
3	chr1:11552433:T:G	11552433	NA,G	NA,T	NA,1	NA,inf	NA,inf	NA,0.972315	0.000326865	0.000566602
3	chr1:11620250:G:A	11620250	NA,A	NA,G	NA,1	NA,-inf	NA,inf	NA,0.895456	0.000326645	0.00051381
3	chr1:12202858:C:T	12202858	NA,T	NA,C	NA,1	NA,inf	NA,inf	NA,0.886904	0.000326433	0.000561969
3	chr1:11620979:T:C	11620979	NA,C	NA,T	NA,1	NA,inf	NA,inf	NA,0.865856	0.000325508	0.000545116
3	chr1:12058513:T:C	12058513	NA,C	NA,T	NA,1	NA,inf	NA,inf	NA,1.16979	0.000324209	0.000591138
3	chr1:12318403:A:G	12318403	NA,G	NA,A	NA,1	NA,-inf	NA,inf	NA,0.867352	0.00032156	0.00053506
3	chr1:12273748:C:T	12273748	NA,T	NA,C	NA,1	NA,-inf	NA,inf	NA,0.797495	0.0003209	0.000532509
3	chr1:12056448:C:T	12056448	NA,T	NA,C	NA,1	NA,-inf	NA,inf	NA,0.733892	0.000320049	0.000526578
3	chr1:11664655:A:G	11664655	NA,G	NA,A	NA,1	NA,-inf	NA,inf	NA,0.928249	0.000319688	0.000584708
3	chr1:12474205:G:A	12474205	NA,A	NA,G	NA,1	NA,inf	NA,inf	NA,0.902405	0.000319386	0.000544063
3	chr1:11570173:T:G	11570173	G,G	T,T	1,1	inf,inf	inf,inf	0.830621,1.88726	0.000318844	0.000720937
3	chr1:11759095:G:A	11759095	NA,A	NA,G	NA,1	NA,inf	NA,inf	NA,0.907596	0.000318588	0.000562954
3	chr1:12059512:A:T	12059512	NA,T	NA,A	NA,1	NA,inf	NA,inf	NA,1.16014	0.000318218	0.000579932
3	chr1:11670654:G:A	11670654	A,NA	G,NA	1,NA	-inf,NA	inf,NA	0.979163,NA	0.000318119	0.000539132
3	chr1:11889594:C:T	11889594	NA,T	NA,C	NA,1	NA,inf	NA,inf	NA,1.03063	0.000314921	0.000541391
3	chr1:12105340:C:T	12105340	T,NA	C,NA	1,NA	-inf,NA	inf,NA	1.27201,NA	0.000314918	0.000532579
3	chr1:11589411:T:G	11589411	G,G	T,T	1,1	-inf,-inf	inf,inf	0.00225949,1.92536	0.000314773	0.000571081
3	chr1:12188974:A:G	12188974	G,G	A,A	1,1	-inf,inf	inf,inf	1.84281,0.218531	0.000314724	0.000533091
3	chr1:11695990:G:A	11695990	A,A	G,G	1,1	-inf,inf	inf,inf	0.282392,2.48909	0.000313228	0.00137426
3	chr1:11960228:C:T	11960228	NA,T	NA,C	NA,1	NA,inf	NA,inf	NA,0.78672	0.000312957	0.000534789
3	chr1:11853136:A:G	11853136	NA,G	NA,A	NA,1	NA,inf	NA,inf	NA,1.18431	0.000312832	0.000590621
3	chr1:11677825:C:T	11677825	T,T	C,C	1,1	-inf,inf	inf,inf	0.536381,1.73705	0.000311532	0.000606806
3	chr1:11867638:A:G	11867638	NA,G	NA,A	NA,1	NA,-inf	NA,inf	NA,0.783	0.000310949	0.000514681
3	chr1:11535146:A:G	11535146	G,G	A,A	1,1	inf,-inf	inf,inf	1.30051,0.818202	0.00031065	0.000545579
3	chr1:11641481:C:T	11641481	NA,T	NA,C	NA,1	NA,-inf	NA,inf	NA,0.725857	0.000309339	0.000498892
3	chr1:12084355:C:A	12084355	NA,A	NA,C	NA,1	NA,-inf	NA,inf	NA,0.723098	0.000308696	0.000514414
3	chr1:12192870:G:A	12192870	NA,A	NA,G	NA,1	NA,inf	NA,inf	NA,0.926763	0.000308132	0.000528753
3	chr1:11906935:G:C	11906935	NA,C	NA,G	NA,1	NA,-inf	NA,inf	NA,0.709147	0.000307522	0.000511042
3	chr1:12217564:G:A	12217564	NA,A	NA,G	NA,1	NA,-inf	NA,inf	NA,0.741661	0.00030684	0.000515975
3	chr1:11529122:T:C	11529122	NA,C	NA,T	NA,1	NA,inf	NA,inf	NA,0.845958	0.000306225	0.000519416
3	chr1:11676543:C:T	11676543	T,T	C,C	1,1	inf,-inf	inf,inf	1.51529,0.8279	0.00030461	0.00062498
3	chr1:11682551:C:T	11682551	T,NA	C,NA	1,NA	-inf,NA	inf,NA	0.968469,NA	0.000304032	0.000515826
3	chr1:11503633:T:C	11503633	NA,C	NA,T	NA,1	NA,-inf	NA,inf	NA,0.744526	0.000301883	0.000495997
3	chr1:11552051:G:C	11552051	NA,C	NA,G	NA,1	NA,inf	NA,inf	NA,0.909349	0.000301353	0.000521746
3	chr1:12030958:G:A	12030958	NA,A	NA,G	NA,1	NA,-inf	NA,inf	NA,1.1333	0.000299974	0.000498963
3	chr1:11917188:T:A	11917188	NA,A	NA,T	NA,1	NA,-inf	NA,inf	NA,0.700824	0.000299941	0.000504829
3	chr1:12471029:T:C	12471029	C,C	T,T	1,1	inf,inf	inf,inf	0.0462448,1.90561	0.00029901	0.000530148
3	chr1:12072663:T:C	12072663	NA,C	NA,T	NA,1	NA,inf	NA,inf	NA,0.863723	0.000298972	0.000505353
3	chr1:12020913:T:G	12020913	NA,G	NA,T	NA,1	NA,inf	NA,inf	NA,1.18666	0.000297656	0.000524164
3	chr1:11504687:C:T	11504687	NA,T	NA,C	NA,1	NA,-inf	NA,inf	NA,0.790688	0.000296923	0.000448459
3	chr1:12085256:A:G	12085256	NA,G	NA,A	NA,1	NA,-inf	NA,inf	NA,0.699302	0.000296859	0.000495009
3	chr1:12397014:A:G	12397014	G,NA	A,NA	1,NA	-inf,NA	inf,NA	0.882992,NA	0.000296602	0.000501428
3	chr1:12060831:A:C	12060831	NA,C	NA,A	NA,1	NA,inf	NA,inf	NA,0.727491	0.000295771	0.00049407
3	chr1:11921750:G:A	11921750	A,A	G,G	1,1	-inf,-inf	inf,inf	0.864853,0.242057	0.000295729	0.000493277
3	chr1:12083884:G:A	12083884	NA,A	NA,G	NA,1	NA,-inf	NA,inf	NA,0.696772	0.000295654	0.000492923
3	chr1:12392128:C:T	12392128	NA,T	NA,C	NA,1	NA,inf	NA,inf	NA,0.83481	0.000294729	0.000504716
3	chr1:12236424:A:G	12236424	NA,G	NA,A	NA,1	NA,inf	NA,inf	NA,0.860505	0.000294678	0.000512181
3	chr1:12179526:A:G	12179526	NA,G	NA,A	NA,1	NA,inf	NA,inf	NA,0.7763	0.000293967	0.000497463
3	chr1:12120320:A:G	12120320	NA,G	NA,A	NA,1	NA,inf	NA,inf	NA,0.940034	0.000291964	0.000504153
3	chr1:12469052:C:A	12469052	A,NA	C,NA	1,NA	-inf,NA	inf,NA	1.00561,NA	0.000291754	0.00049366
3	chr1:12233887:AAAT:A	12233887	NA,A	NA,AAAT	NA,1	NA,inf	NA,inf	NA,0.931981	0.000290908	0.00052233
3	chr1:12354802:T:C	12354802	C,NA	T,NA	1,NA	inf,NA	inf,NA	0.818469,NA	0.000289386	0.000489872
3	chr1:11947039:C:T	11947039	NA,T	NA,C	NA,1	NA,inf	NA,inf	NA,0.499178	0.000289149	0.000500757
3	chr1:11555594:A:G	11555594	NA,G	NA,A	NA,1	NA,inf	NA,inf	NA,0.882706	0.000288548	0.000499205
3	chr1:11594047:A:G	11594047	G,NA	A,NA	1,NA	-inf,NA	inf,NA	0.901184,NA	0.000288048	0.00048806
3	chr1:11871017:G:A	11871017	A,NA	G,NA	1,NA	-inf,NA	inf,NA	0.556083,NA	0.000287522	0.000488369
3	chr1:11967504:G:A	11967504	NA,A	NA,G	NA,1	NA,-inf	NA,inf	NA,1.09628	0.000287383	0.000476706
3	chr1:12081332:A:C	12081332	NA,C	NA,A	NA,1	NA,-inf	NA,inf	NA,0.680165	0.000287107	0.000478585
3	chr1:11585194:TTTTG:T	11585194	NA,T	NA,TTTTG	NA,1	NA,inf	NA,inf	NA,0.905545	0.000286317	0.000500199
3	chr1:12082596:C:T	12082596	NA,T	NA,C	NA,1	NA,-inf	NA,inf	NA,0.683126	0.000285017	0.000463673
3	chr1:11550477:A:G	11550477	NA,G	NA,A	NA,1	NA,inf	NA,inf	NA,0.872598	0.000284734	0.000492364
3	chr1:12076931:A:G	12076931	NA,G	NA,A	NA,1	NA,-inf	NA,inf	NA,0.64669	0.000283816	0.000475376
3	chr1:12025917:C:T	12025917	NA,T	NA,C	NA,1	NA,inf	NA,inf	NA,1.56981	0.00028359	0.000479881
3	chr1:12249421:A:G	12249421	G,NA	A,NA	1,NA	-inf,NA	inf,NA	0.972731,NA	0.00028285	0.000478799
3	chr1:12186118:C:T	12186118	T,T	C,C	1,1	-inf,inf	inf,inf	1.63413,0.30333	0.000282713	0.000465231
3	chr1:12187453:C:T	12187453	NA,T	NA,C	NA,1	NA,-inf	NA,inf	NA,0.76456	0.0002821	0.00046736
3	chr1:11625370:C:T	11625370	NA,T	NA,C	NA,1	NA,-inf	NA,inf	NA,0.702309	0.000281464	0.000464821
3	chr1:12131943:G:A	12131943	A,NA	G,NA	1,NA	inf,NA	inf,NA	0.896169,NA	0.000280554	0.000475216
3	chr1:12078359:T:C	12078359	NA,C	NA,T	NA,1	NA,-inf	NA,inf	NA,0.661811	0.000280235	0.000466186
3	chr1:11526256:A:G	11526256	NA,G	NA,A	NA,1	NA,-inf	NA,inf	NA,0.720502	0.000278903	0.000467809
3	chr1:12306367:A:G	12306367	NA,G	NA,A	NA,1	NA,inf	NA,inf	NA,0.816784	0.000278087	0.000479621
3	chr1:11787875:T:C	11787875	NA,C	NA,T	NA,1	NA,inf	NA,inf	NA,0.740082	0.000277767	0.000474271
3	chr1:12389950:T:G	12389950	NA,G	NA,T	NA,1	NA,inf	NA,inf	NA,0.821799	0.000277718	0.000474544
3	chr1:11491979:G:A	11491979	NA,A	NA,G	NA,1	NA,-inf	NA,inf	NA,0.683375	0.000277129	0.000466057
3	chr1:11538121:G:A	11538121	A,NA	G,NA	1,NA	-inf,NA	inf,NA	0.893967,NA	0.000275876	0.000467088
3	chr1:12017733:C:T	12017733	NA,T	NA,C	NA,1	NA,inf	NA,inf	NA,1.05579	0.000275129	0.000485142
3	chr1:11860487:C:A	11860487	NA,A	NA,C	NA,1	NA,inf	NA,inf	NA,0.918372	0.000274813	0.00046973
3	chr1:11975889:G:A	11975889	NA,A	NA,G	NA,1	NA,-inf	NA,inf	NA,1.07189	0.000274121	0.000458546
3	chr1:11586304:T:C	11586304	C,NA	T,NA	1,NA	inf,NA	inf,NA	0.860982,NA	0.000273674	0.000463542
3	chr1:11665904:C:G	11665904	NA,G	NA,C	NA,1	NA,-inf	NA,inf	NA,0.641843	0.000273476	0.000446041
3	chr1:12319001:A:G	12319001	G,NA	A,NA	1,NA	-inf,NA	inf,NA	0.717835,NA	0.000273362	0.000462333
3	chr1:11757047:C:G	11757047	NA,G	NA,C	NA,1	NA,-inf	NA,inf	NA,1.00478	0.000272958	0.000508646
3	chr1:12075319:T:C	12075319	NA,C	NA,T	NA,1	NA,-inf	NA,inf	NA,0.624058	0.000272715	0.00045687
3	chr1:12335082:T:C	12335082	NA,C	NA,T	NA,1	NA,-inf	NA,inf	NA,0.766965	0.000272363	0.000454635
3	chr1:11720497:G:A	11720497	NA,A	NA,G	NA,1	NA,-inf	NA,inf	NA,0.644521	0.000272158	0.000441001
3	chr1:12193958:T:C	12193958	NA,C	NA,T	NA,1	NA,inf	NA,inf	NA,0.836726	0.000272037	0.000468981
3	chr1:12189027:C:G	12189027	NA,G	NA,C	NA,1	NA,inf	NA,inf	NA,0.785303	0.000271236	0.000468769
3	chr1:12073417:A:G	12073417	NA,G	NA,A	NA,1	NA,-inf	NA,inf	NA,0.620131	0.000270439	0.000452818
3	chr1:11530510:G:A	11530510	NA,A	NA,G	NA,1	NA,inf	NA,inf	NA,0.779129	0.000269447	0.000469391
3	chr1:11849457:G:A	11849457	A,A	G,G	1,1	inf,-inf	inf,inf	0.961993,1.28024	0.000268707	0.000460169
3	chr1:11578843:A:G	11578843	G,NA	A,NA	1,NA	-inf,NA	inf,NA	0.780825,NA	0.000268472	0.000455162
3	chr1:12082943:C:A	12082943	NA,A	NA,C	NA,1	NA,-inf	NA,inf	NA,0.643956	0.000268204	0.000447733
3	chr1:12017560:G:A	12017560	NA,A	NA,G	NA,1	NA,-inf	NA,inf	NA,1.05091	0.000267543	0.000446615
3	chr1:11583428:A:C	11583428	NA,C	NA,A	NA,1	NA,inf	NA,inf	NA,0.749231	0.000267336	0.000461514
3	chr1:11710000:C:T	11710000	NA,T	NA,C	NA,1	NA,-inf	NA,inf	NA,0.616923	0.000267252	0.000437494
3	chr1:11697438:C:T	11697438	T,T	C,C	1,1	inf,-inf	inf,inf	1.12992,1.02614	0.000267181	0.000485311
3	chr1:12074217:A:G	12074217	NA,G	NA,A	NA,1	NA,-inf	NA,inf	NA,0.609746	0.000266134	0.000445822
3	chr1:11499034:T:C	11499034	NA,C	NA,T	NA,1	NA,inf	NA,inf	NA,0.879434	0.000265471	0.000474597
3	chr1:12306653:A:G	12306653	NA,G	NA,A	NA,1	NA,-inf	NA,inf	NA,0.748726	0.000265222	0.000442765
3	chr1:12018186:A:G	12018186	NA,G	NA,A	NA,1	NA,inf	NA,inf	NA,0.785864	0.000265009	0.000457572
3	chr1:12014621:G:C	12014621	NA,C	NA,G	NA,1	NA,inf	NA,inf	NA,1.01876	0.000264701	0.000466886
3	chr1:12075300:G:A	12075300	NA,A	NA,G	NA,1	NA,-inf	NA,inf	NA,0.605304	0.000263893	0.000442219
3	chr1:12070641:T:C	12070641	NA,C	NA,T	NA,1	NA,-inf	NA,inf	NA,0.575519	0.000263875	0.000431983
3	chr1:12074479:T:C	12074479	NA,C	NA,T	NA,1	NA,-inf	NA,inf	NA,0.604473	0.000263693	0.000441954
3	chr1:11665749:C:T	11665749	NA,T	NA,C	NA,1	NA,-inf	NA,inf	NA,0.620632	0.000263269	0.000429807
3	chr1:11503840:C:T	11503840	NA,T	NA,C	NA,1	NA,inf	NA,inf	NA,0.876469	0.000263028	0.00047
3	chr1:12074163:TGCTAAAACGGACTC:T	12074163	NA,T	NA,TGCTAAAACGGACTC	NA,1	NA,-inf	NA,inf	NA,0.602866	0.000263022	0.000440672
3	chr1:11630377:C:A	11630377	NA,A	NA,C	NA,1	NA,-inf	NA,inf	NA,0.680844	0.000262531	0.000435224
3	chr1:12075362:G:A	12075362	NA,A	NA,G	NA,1	NA,-inf	NA,inf	NA,0.602098	0.000262479	0.000439808
3	chr1:11680272:AGGCGTGAGCCAC:A	11680272	A,A	AGGCGTGAGCCAC,AGGCGTGAGCCAC	1,1	inf,-inf	inf,inf	1.44112,0.771525	0.0002624	0.000533129
3	chr1:11681739:T:A	11681739	A,A	T,T	1,1	inf,-inf	inf,inf	1.42767,0.802722	0.000262283	0.0005379
3	chr1:12136474:C:G	12136474	NA,G	NA,C	NA,1	NA,inf	NA,inf	NA,0.76117	0.000262244	0.000449266
3	chr1:12333278:G:A	12333278	NA,A	NA,G	NA,1	NA,inf	NA,inf	NA,0.882057	0.000262194	0.000470725
3	chr1:11842958:C:T	11842958	T,NA	C,NA	1,NA	inf,NA	inf,NA	0.455193,NA	0.000262081	0.000442265
3	chr1:11508666:G:A	11508666	NA,A	NA,G	NA,1	NA,inf	NA,inf	NA,0.872632	0.000261462	0.000467205
3	chr1:11798527:T:C	11798527	C,NA	T,NA	1,NA	inf,NA	inf,NA	0.452615,NA	0.000261269	0.000440888
3	chr1:12086198:G:A	12086198	NA,A	NA,G	NA,1	NA,-inf	NA,inf	NA,0.634449	0.000260921	0.000425626
3	chr1:11874125:C:G	11874125	NA,G	NA,C	NA,1	NA,-inf	NA,inf	NA,0.505512	0.000259982	0.000427538
3	chr1:12075352:C:T	12075352	NA,T	NA,C	NA,1	NA,-inf	NA,inf	NA,0.595326	0.000259332	0.000434578
3	chr1:11577131:G:A	11577131	NA,A	NA,G	NA,1	NA,inf	NA,inf	NA,0.79701	0.000258776	0.000449582
3	chr1:12372163:C:T	12372163	T,NA	C,NA	1,NA	inf,NA	inf,NA	0.742189,NA	0.000258603	0.000437717
3	chr1:12075341:T:C	12075341	NA,C	NA,T	NA,1	NA,-inf	NA,inf	NA,0.589304	0.00025673	0.000430219
3	chr1:12089684:G:A	12089684	NA,A	NA,G	NA,1	NA,-inf	NA,inf	NA,0.657135	0.000256592	0.000427319
3	chr1:12174461:T:A	12174461	NA,A	NA,T	NA,1	NA,-inf	NA,inf	NA,0.649995	0.000255975	0.000421589
3	chr1:12264678:C:T	12264678	NA,T	NA,C	NA,1	NA,-inf	NA,inf	NA,0.673398	0.000255954	0.00043066
3	chr1:12073929:G:A	12073929	NA,A	NA,G	NA,1	NA,-inf	NA,inf	NA,0.599974	0.000255867	0.000429323
3	chr1:12462889:G:A	12462889	NA,A	NA,G	NA,1	NA,-inf	NA,inf	NA,0.678789	0.000255446	0.000428691
3	chr1:11934495:G:A	11934495	NA,A	NA,G	NA,1	NA,inf	NA,inf	NA,0.530378	0.00025539	0.000449354
3	chr1:12135054:G:A	12135054	NA,A	NA,G	NA,1	NA,-inf	NA,inf	NA,0.697529	0.000255008	0.000423432
3	chr1:12280531:C:G	12280531	NA,G	NA,C	NA,1	NA,inf	NA,inf	NA,0.778105	0.000254932	0.000438216
3	chr1:12315549:C:T	12315549	NA,T	NA,C	NA,1	NA,inf	NA,inf	NA,0.777464	0.000254918	0.000437889
3	chr1:12075739:C:T	12075739	NA,T	NA,C	NA,1	NA,-inf	NA,inf	NA,0.586694	0.000254875	0.000427411
3	chr1:12477031:A:G	12477031	NA,G	NA,A	NA,1	NA,-inf	NA,inf	NA,0.657336	0.000254391	0.000424458
3	chr1:12076196:G:A	12076196	NA,A	NA,G	NA,1	NA,-inf	NA,inf	NA,0.584159	0.000254152	0.000426011
3	chr1:12008367:G:A	12008367	A,NA	G,NA	1,NA	inf,NA	inf,NA	1.7008,NA	0.000253467	0.000428364
3	chr1:11625445:T:C	11625445	NA,C	NA,T	NA,1	NA,-inf	NA,inf	NA,0.684076	0.000252869	0.000429119
3	chr1:11554158:T:C	11554158	NA,C	NA,T	NA,1	NA,inf	NA,inf	NA,0.806303	0.00025266	0.000436392
3	chr1:11549788:A:G	11549788	NA,G	NA,A	NA,1	NA,inf	NA,inf	NA,0.80579	0.000252657	0.000435867
3	chr1:12075574:C:T	12075574	NA,T	NA,C	NA,1	NA,-inf	NA,inf	NA,0.580356	0.000252435	0.000423166
3	chr1:11724580:AGGTG:A	11724580	NA,A	NA,AGGTG	NA,1	NA,-inf	NA,inf	NA,0.619333	0.000252253	0.000412462
3	chr1:12289313:A:G	12289313	NA,G	NA,A	NA,1	NA,inf	NA,inf	NA,0.768182	0.00025221	0.000433142
3	chr1:12257970:A:G	12257970	NA,G	NA,A	NA,1	NA,-inf	NA,inf	NA,0.653706	0.000252127	0.000423617
3	chr1:12001941:C:G	12001941	NA,G	NA,C	NA,1	NA,-inf	NA,inf	NA,1.26511	0.00025139	0.000415046
3	chr1:12270231:C:T	12270231	NA,T	NA,C	NA,1	NA,inf	NA,inf	NA,0.699256	0.000251304	0.000426766
3	chr1:12257968:T:C	12257968	NA,C	NA,T	NA,1	NA,-inf	NA,inf	NA,0.65119	0.000251066	0.000421844
3	chr1:11835376:G:A	11835376	NA,A	NA,G	NA,1	NA,inf	NA,inf	NA,0.831504	0.000251013	0.000431664
3	chr1:12264361:G:A	12264361	A,NA	G,NA	1,NA	-inf,NA	inf,NA	0.808868,NA	0.000251002	0.000424588
3	chr1:11708581:AGCCCT:A	11708581	NA,A	NA,AGCCCT	NA,1	NA,inf	NA,inf	NA,0.839863	0.000250518	0.000461765
3	chr1:12206396:T:C	12206396	NA,C	NA,T	NA,1	NA,-inf	NA,inf	NA,0.651036	0.000250338	0.000413994
3	chr1:12303202:C:T	12303202	NA,T	NA,C	NA,1	NA,-inf	NA,inf	NA,0.674071	0.000249672	0.000418975
3	chr1:11918961:T:A	11918961	NA,A	NA,T	NA,1	NA,inf	NA,inf	NA,0.915034	0.000249618	0.000429651
3	chr1:11919179:T:C	11919179	NA,C	NA,T	NA,1	NA,inf	NA,inf	NA,0.915034	0.000249618	0.000429651
3	chr1:12163252:G:A	12163252	A,NA	G,NA	1,NA	inf,NA	inf,NA	0.888426,NA	0.000249596	0.000422735
3	chr1:12479286:C:T	12479286	T,NA	C,NA	1,NA	-inf,NA	inf,NA	0.810048,NA	0.000248917	0.000421127
3	chr1:12011483:C:A	12011483	NA,A	NA,C	NA,1	NA,-inf	NA,inf	NA,1.25678	0.000248755	0.000410878
3	chr1:11715685:A:C	11715685	NA,C	NA,A	NA,1	NA,-inf	NA,inf	NA,0.581197	0.000248754	0.000409751
3	chr1:12007749:A:T	12007749	NA,T	NA,A	NA,1	NA,-inf	NA,inf	NA,1.2566	0.000248739	0.000410753
3	chr1:12030611:G:A	12030611	NA,A	NA,G	NA,1	NA,-inf	NA,inf	NA,0.858107	0.000248514	0.000414422
3	chr1:12180751:C:T	12180751	NA,T	NA,C	NA,1	NA,-inf	NA,inf	NA,0.672227	0.000248075	0.000417558
3	chr1:12148968:G:A	12148968	NA,A	NA,G	NA,1	NA,-inf	NA,inf	NA,0.63128	0.000247944	0.000409648
3	chr1:12073801:G:A	12073801	NA,A	NA,G	NA,1	NA,-inf	NA,inf	NA,0.568494	0.000247807	0.000415277
3	chr1:12324315:T:C	12324315	NA,C	NA,T	NA,1	NA,-inf	NA,inf	NA,0.650007	0.000247759	0.000416579
3	chr1:12078626:C:T	12078626	NA,T	NA,C	NA,1	NA,inf	NA,inf	NA,0.779382	0.00024752	0.00043224
3	chr1:11799549:T:G	11799549	G,NA	T,NA	1,NA	inf,NA	inf,NA	0.429725,NA	0.00024744	0.000417593
3	chr1:11747639:C:T	11747639	NA,T	NA,C	NA,1	NA,inf	NA,inf	NA,0.876598	0.000247095	0.000437649
3	chr1:12078545:C:T	12078545	NA,T	NA,C	NA,1	NA,-inf	NA,inf	NA,0.590396	0.000247022	0.000411565
3	chr1:12272946:A:G	12272946	NA,G	NA,A	NA,1	NA,-inf	NA,inf	NA,0.610106	0.00024653	0.000405904
3	chr1:11819046:T:C	11819046	C,NA	T,NA	1,NA	inf,NA	inf,NA	0.426713,NA	0.000246423	0.00041588
3	chr1:11799579:G:A	11799579	A,NA	G,NA	1,NA	inf,NA	inf,NA	0.42678,NA	0.000245737	0.000414733
3	chr1:11716235:G:A	11716235	NA,A	NA,G	NA,1	NA,inf	NA,inf	NA,0.782849	0.000245696	0.000437788
3	chr1:12107359:C:T	12107359	NA,T	NA,C	NA,1	NA,-inf	NA,inf	NA,0.47374	0.000245455	0.000395219
3	chr1:12073887:C:T	12073887	NA,T	NA,C	NA,1	NA,-inf	NA,inf	NA,0.561055	0.000244952	0.000410409
3	chr1:11799333:T:C	11799333	C,NA	T,NA	1,NA	inf,NA	inf,NA	0.424887,NA	0.000244894	0.000413303
3	chr1:12075913:T:C	12075913	NA,C	NA,T	NA,1	NA,-inf	NA,inf	NA,0.561359	0.000244422	0.000409805
3	chr1:12253402:C:T	12253402	NA,T	NA,C	NA,1	NA,inf	NA,inf	NA,0.753576	0.000244372	0.000419919
3	chr1:11738225:T:G	11738225	NA,G	NA,T	NA,1	NA,-inf	NA,inf	NA,0.639891	0.000244286	0.000402404
3	chr1:11609196:AGGAGAACCTTTATGTCTAGCTCAGGGATTGTAAATACACCAATCAGCATCCTGTGTCTAGCTCAGGGTTTGTGAATGCACCGATCGACACTCTGTATCTAGCTACTCTGGTGGGGCCTTGGAGAACCTTTGTGTGGACACTCTGTATCTAGCTAATCTGGTGGGGACGT:A	11609196	NA,A	NA,AGGAGAACCTTTATGTCTAGCTCAGGGATTGTAAATACACCAATCAGCATCCTGTGTCTAGCTCAGGGTTTGTGAATGCACCGATCGACACTCTGTATCTAGCTACTCTGGTGGGGCCTTGGAGAACCTTTGTGTGGACACTCTGTATCTAGCTAATCTGGTGGGGACGT	NA,1	NA,-inf	NA,inf	NA,0.694891	0.000244206	0.000388952
3	chr1:11938121:T:G	11938121	G,NA	T,NA	1,NA	-inf,NA	inf,NA	0.149334,NA	0.000243889	0.000404839
3	chr1:11900786:G:A	11900786	NA,A	NA,G	NA,1	NA,inf	NA,inf	NA,0.906325	0.000243882	0.000422658
3	chr1:12440961:T:A	12440961	A,NA	T,NA	1,NA	inf,NA	inf,NA	0.679302,NA	0.000243791	0.000412131
3	chr1:11819009:C:G	11819009	G,NA	C,NA	1,NA	inf,NA	inf,NA	0.421591,NA	0.000243682	0.000411263
3	chr1:12182453:G:A	12182453	NA,A	NA,G	NA,1	NA,-inf	NA,inf	NA,0.668405	0.000243352	0.000408547
3	chr1:11823518:C:G	11823518	G,NA	C,NA	1,NA	inf,NA	inf,NA	0.421038,NA	0.00024335	0.000410703
3	chr1:11908657:T:C	11908657	NA,C	NA,T	NA,1	NA,-inf	NA,inf	NA,0.58197	0.000243109	0.000409675
3	chr1:12153346:A:G	12153346	G,NA	A,NA	1,NA	inf,NA	inf,NA	1.0023,NA	0.000243096	0.000412072
3	chr1:11899044:C:A	11899044	NA,A	NA,C	NA,1	NA,inf	NA,inf	NA,0.903939	0.000243091	0.000421266
3	chr1:12150549:G:T	12150549	NA,T	NA,G	NA,1	NA,inf	NA,inf	NA,0.707744	0.000242615	0.000422571
3	chr1:12148732:ACTGTAGCCTCAACTTCCTGGGCTCACGTGATCCTCCTGCTTCAGCCTCCCGAGTAGCTGGGATCACAGGCACGT:A	12148732	NA,A	NA,ACTGTAGCCTCAACTTCCTGGGCTCACGTGATCCTCCTGCTTCAGCCTCCCGAGTAGCTGGGATCACAGGCACGT	NA,1	NA,inf	NA,inf	NA,0.707714	0.000242614	0.000422341
3	chr1:11665924:C:T	11665924	NA,T	NA,C	NA,1	NA,-inf	NA,inf	NA,0.599016	0.000242283	0.000398955
3	chr1:12324418:CGATT:TGATT	12324418	NA,TGATT	NA,CGATT	NA,1	NA,-inf	NA,inf	NA,0.692429	0.00024216	0.000404609
3	chr1:12107179:G:A	12107179	NA,A	NA,G	NA,1	NA,-inf	NA,inf	NA,0.466043	0.000242008	0.000389814
3	chr1:11837935:G:A	11837935	A,NA	G,NA	1,NA	inf,NA	inf,NA	0.418589,NA	0.00024187	0.000408207
3	chr1:11824562:G:A	11824562	A,NA	G,NA	1,NA	inf,NA	inf,NA	0.417728,NA	0.000241643	0.000407838
3	chr1:11817074:A:T	11817074	T,NA	A,NA	1,NA	inf,NA	inf,NA	0.417221,NA	0.00024123	0.000407133
3	chr1:11842092:A:G	11842092	G,NA	A,NA	1,NA	inf,NA	inf,NA	0.418022,NA	0.000240776	0.000406364
3	chr1:12083318:G:A	12083318	NA,A	NA,G	NA,1	NA,-inf	NA,inf	NA,0.577742	0.000240766	0.000401586
3	chr1:11817005:C:A	11817005	A,NA	C,NA	1,NA	inf,NA	inf,NA	0.414806,NA	0.000239967	0.000405005
3	chr1:11964624:G:A	11964624	NA,A	NA,G	NA,1	NA,-inf	NA,inf	NA,0.301635	0.000239957	0.000395072
3	chr1:11947281:C:T	11947281	NA,T	NA,C	NA,1	NA,-inf	NA,inf	NA,0.329939	0.00023992	0.000387248
3	chr1:12079898:A:G	12079898	NA,G	NA,A	NA,1	NA,-inf	NA,inf	NA,0.574092	0.000239822	0.000399866
3	chr1:12077640:G:A	12077640	NA,A	NA,G	NA,1	NA,inf	NA,inf	NA,0.744242	0.000239806	0.000418157
3	chr1:12073438:CT:C	12073438	NA,C	NA,CT	NA,1	NA,-inf	NA,inf	NA,0.549742	0.000239662	0.000401507
3	chr1:11660260:C:A	11660260	A,NA	C,NA	1,NA	-inf,NA	inf,NA	0.795109,NA	0.000239618	0.000405912
3	chr1:12013141:C:T	12013141	NA,T	NA,C	NA,1	NA,-inf	NA,inf	NA,0.270025	0.000239514	0.000388587
3	chr1:12402417:A:T	12402417	T,NA	A,NA	1,NA	-inf,NA	inf,NA	0.818775,NA	0.000239378	0.000405101
3	chr1:11800408:C:G	11800408	G,NA	C,NA	1,NA	inf,NA	inf,NA	0.414402,NA	0.000239267	0.000403825
3	chr1:12075198:T:C	12075198	NA,C	NA,T	NA,1	NA,-inf	NA,inf	NA,0.546939	0.000238954	0.000400511
3	chr1:11830048:G:A	11830048	A,NA	G,NA	1,NA	inf,NA	inf,NA	0.412704,NA	0.000238866	0.00040315
3	chr1:11559276:C:T	11559276	T,T	C,C	1,1	inf,inf	inf,inf	0.581227,2.03433	0.00023885	0.00056756
3	chr1:11830857:G:A	11830857	NA,A	NA,G	NA,1	NA,-inf	NA,inf	NA,0.649585	0.000238802	0.000402498
3	chr1:11839413:C:T	11839413	T,NA	C,NA	1,NA	inf,NA	inf,NA	0.411038,NA	0.000238122	0.000401893
3	chr1:11906364:G:A	11906364	A,NA	G,NA	1,NA	-inf,NA	inf,NA	1.19096,NA	0.000237973	0.000402551
3	chr1:11832700:A:G	11832700	G,NA	A,NA	1,NA	inf,NA	inf,NA	0.410527,NA	0.000237956	0.000401612
3	chr1:12126994:G:C	12126994	C,C	G,G	1,1	inf,inf	inf,inf	1.82938,0.531808	0.000237953	0.000416639
3	chr1:11817922:A:C	11817922	C,NA	A,NA	1,NA	inf,NA	inf,NA	0.410571,NA	0.00023793	0.000401574
3	chr1:11831898:C:T	11831898	T,NA	C,NA	1,NA	inf,NA	inf,NA	0.410188,NA	0.000237755	0.000401274
3	chr1:11930063:T:A	11930063	NA,A	NA,T	NA,1	NA,-inf	NA,inf	NA,0.568977	0.000237557	0.000400276
3	chr1:12124616:G:A	12124616	NA,A	NA,G	NA,1	NA,-inf	NA,inf	NA,0.615582	0.00023736	0.000390441
3	chr1:11630670:G:A	11630670	A,NA	G,NA	1,NA	inf,NA	inf,NA	0.664078,NA	0.00023713	0.000402269
3	chr1:11818169:G:A	11818169	A,NA	G,NA	1,NA	inf,NA	inf,NA	0.408146,NA	0.000236662	0.000399446
3	chr1:11798985:A:G	11798985	G,NA	A,NA	1,NA	inf,NA	inf,NA	0.408073,NA	0.000235757	0.00039791
3	chr1:11843992:C:G	11843992	G,NA	C,NA	1,NA	inf,NA	inf,NA	0.408019,NA	0.000235595	0.000397637
3	chr1:12053021:G:A	12053021	NA,A	NA,G	NA,1	NA,inf	NA,inf	NA,0.848679	0.000235228	0.000405051
3	chr1:11819306:TG:T	11819306	T,NA	TG,NA	1,NA	inf,NA	inf,NA	0.40523,NA	0.000235134	0.000396863
3	chr1:11754206:C:G	11754206	NA,G	NA,C	NA,1	NA,-inf	NA,inf	NA,0.618229	0.000235078	0.000387459
3	chr1:11853487:C:T	11853487	NA,T	NA,C	NA,1	NA,-inf	NA,inf	NA,0.705967	0.000234883	0.000387368
3	chr1:11913196:AAG:A	11913196	NA,A	NA,AAG	NA,1	NA,-inf	NA,inf	NA,0.587596	0.000234774	0.000388165
3	chr1:11840085:C:T	11840085	T,NA	C,NA	1,NA	inf,NA	inf,NA	0.404224,NA	0.000234625	0.000396002
3	chr1:11970310:G:A	11970310	NA,A	NA,G	NA,1	NA,-inf	NA,inf	NA,0.483412	0.000234343	0.000393055
3	chr1:11727635:A:G	11727635	G,G	A,A	1,1	-inf,-inf	inf,inf	0.239692,1.8708	0.0002341	0.000435119
3	chr1:11835385:C:T	11835385	NA,T	NA,C	NA,1	NA,-inf	NA,inf	NA,0.55113	0.000234087	0.000389698
3	chr1:11831274:A:G	11831274	G,NA	A,NA	1,NA	inf,NA	inf,NA	0.40332,NA	0.000234028	0.000395
3	chr1:11815652:C:G	11815652	G,NA	C,NA	1,NA	inf,NA	inf,NA	0.403572,NA	0.000233971	0.000394906
3	chr1:11516897:A:G	11516897	NA,G	NA,A	NA,1	NA,-inf	NA,inf	NA,0.619702	0.000233944	0.000392753
3	chr1:11935354:G:A	11935354	A,A	G,G	1,1	-inf,inf	inf,inf	0.174343,1.04649	0.000233649	0.000385581
3	chr1:11819231:TC:T	11819231	T,NA	TC,NA	1,NA	inf,NA	inf,NA	0.402016,NA	0.000233484	0.000394083
3	chr1:11948857:G:A	11948857	NA,A	NA,G	NA,1	NA,-inf	NA,inf	NA,0.535699	0.000233265	0.000389044
3	chr1:12224083:G:T	12224083	NA,T	NA,G	NA,1	NA,-inf	NA,inf	NA,0.603148	0.000233134	0.000392709
3	chr1:11542452:G:T	11542452	NA,T	NA,G	NA,1	NA,-inf	NA,inf	NA,0.634586	0.000233097	0.00039767
3	chr1:11914434:A:G	11914434	NA,G	NA,A	NA,1	NA,-inf	NA,inf	NA,0.555718	0.000232827	0.000392321
3	chr1:11827068:C:T	11827068	T,NA	C,NA	1,NA	inf,NA	inf,NA	0.400443,NA	0.000232627	0.000392639
3	chr1:11580998:C:T	11580998	T,T	C,C	1,1	inf,inf	inf,inf	1.04316,0.819406	0.000232541	0.000387895
3	chr1:11913888:C:T	11913888	NA,T	NA,C	NA,1	NA,-inf	NA,inf	NA,0.554801	0.000232472	0.000391721
3	chr1:11819411:C:T	11819411	T,NA	C,NA	1,NA	inf,NA	inf,NA	0.399352,NA	0.000232135	0.000391811
3	chr1:11914612:C:G	11914612	NA,G	NA,C	NA,1	NA,-inf	NA,inf	NA,0.553748	0.000232054	0.00039102
3	chr1:11911199:C:G	11911199	NA,G	NA,C	NA,1	NA,-inf	NA,inf	NA,0.552915	0.000231739	0.00039049
3	chr1:11675370:G:A	11675370	NA,A	NA,G	NA,1	NA,-inf	NA,inf	NA,0.552585	0.000231427	0.000366904
3	chr1:11535274:G:A	11535274	A,A	G,G	1,1	inf,-inf	inf,inf	1.32562,0.59072	0.000231249	0.000408958
3	chr1:11836650:A:AG	11836650	AG,NA	A,NA	1,NA	inf,NA	inf,NA	0.397827,NA	0.000231159	0.000390165
3	chr1:12096715:C:T	12096715	NA,T	NA,C	NA,1	NA,-inf	NA,inf	NA,0.48363	0.000230743	0.000373975
3	chr1:11688376:A:G	11688376	G,NA	A,NA	1,NA	inf,NA	inf,NA	0.852528,NA	0.00023054	0.000389836
3	chr1:12031998:G:C	12031998	NA,C	NA,G	NA,1	NA,-inf	NA,inf	NA,0.799963	0.000230174	0.000384263
3	chr1:11655697:G:GAGGT	11655697	NA,GAGGT	NA,G	NA,1	NA,inf	NA,inf	NA,0.727022	0.000230128	0.000399321
3	chr1:12032086:G:A	12032086	NA,A	NA,G	NA,1	NA,-inf	NA,inf	NA,0.798775	0.00022979	0.000383627
3	chr1:11839746:C:T	11839746	T,NA	C,NA	1,NA	inf,NA	inf,NA	0.396415,NA	0.000229491	0.000387362
3	chr1:11763466:G:A	11763466	A,NA	G,NA	1,NA	-inf,NA	inf,NA	0.753935,NA	0.000229216	0.000387988
3	chr1:12477297:T:G	12477297	G,G	T,T	1,1	inf,inf	inf,inf	0.104582,1.33303	0.00022896	0.000363102
3	chr1:11817589:G:A	11817589	A,NA	G,NA	1,NA	inf,NA	inf,NA	0.392629,NA	0.000228722	0.00038606
3	chr1:11550052:C:T	11550052	NA,T	NA,C	NA,1	NA,inf	NA,inf	NA,0.735275	0.000227861	0.000392648
3	chr1:11549879:G:A	11549879	NA,A	NA,G	NA,1	NA,inf	NA,inf	NA,0.735287	0.000227643	0.000392196
3	chr1:11670747:G:A	11670747	A,NA	G,NA	1,NA	inf,NA	inf,NA	0.812828,NA	0.000227372	0.000384988
3	chr1:12413173:G:T	12413173	T,T	G,G	1,1	inf,-inf	inf,inf	0.039799,1.62137	0.000227128	0.000369215
3	chr1:12098431:A:G	12098431	G,NA	A,NA	1,NA	inf,NA	inf,NA	0.87591,NA	0.000226429	0.000383438
3	chr1:12231277:T:G	12231277	NA,G	NA,T	NA,1	NA,-inf	NA,inf	NA,0.549914	0.000225571	0.000370802
3	chr1:11947223:T:G	11947223	NA,G	NA,T	NA,1	NA,-inf	NA,inf	NA,0.301652	0.000225415	0.000364724
3	chr1:11609116:C:T	11609116	NA,T	NA,C	NA,1	NA,-inf	NA,inf	NA,0.52686	0.000225364	0.000373666
3	chr1:12078696:C:T	12078696	NA,T	NA,C	NA,1	NA,-inf	NA,inf	NA,0.535766	0.000225276	0.000375767
3	chr1:11829511:G:C	11829511	C,NA	G,NA	1,NA	inf,NA	inf,NA	0.386467,NA	0.000225122	0.000379999
3	chr1:12475323:T:C	12475323	NA,C	NA,T	NA,1	NA,-inf	NA,inf	NA,0.599827	0.000224246	0.000376195
3	chr1:11599459:G:C	11599459	NA,C	NA,G	NA,1	NA,inf	NA,inf	NA,0.624803	0.000223825	0.000376619
3	chr1:11538162:G:A	11538162	NA,A	NA,G	NA,1	NA,-inf	NA,inf	NA,0.583525	0.000223647	0.000378755
3	chr1:11652151:C:T	11652151	NA,T	NA,C	NA,1	NA,inf	NA,inf	NA,0.420026	0.000223609	0.000347022
3	chr1:12078043:T:C	12078043	NA,C	NA,T	NA,1	NA,-inf	NA,inf	NA,0.547087	0.000223195	0.000373797
3	chr1:11771359:C:T	11771359	NA,T	NA,C	NA,1	NA,-inf	NA,inf	NA,0.572168	0.000222903	0.000372572
3	chr1:11980974:G:C	11980974	NA,C	NA,G	NA,1	NA,inf	NA,inf	NA,0.856569	0.0002229	0.000385819
3	chr1:11537626:C:T	11537626	NA,T	NA,C	NA,1	NA,-inf	NA,inf	NA,0.581558	0.000222703	0.000377211
3	chr1:11885491:G:A	11885491	NA,A	NA,G	NA,1	NA,inf	NA,inf	NA,0.793493	0.000222399	0.000381154
3	chr1:11694530:A:G	11694530	G,G	A,A	1,1	inf,-inf	inf,inf	1.29099,0.780021	0.000222228	0.000390476
3	chr1:11635445:G:A	11635445	NA,A	NA,G	NA,1	NA,inf	NA,inf	NA,0.775002	0.000221665	0.000399445
3	chr1:12232056:A:T	12232056	NA,T	NA,A	NA,1	NA,inf	NA,inf	NA,0.599582	0.00022117	0.000376205
3	chr1:11760234:T:C	11760234	NA,C	NA,T	NA,1	NA,inf	NA,inf	NA,0.595437	0.000221143	0.000372152
3	chr1:11972305:G:A	11972305	NA,A	NA,G	NA,1	NA,inf	NA,inf	NA,0.246411	0.00022063	0.000368761
3	chr1:11730352:A:G	11730352	NA,G	NA,A	NA,1	NA,-inf	NA,inf	NA,0.577862	0.000220514	0.00036374
3	chr1:11835909:G:C	11835909	C,NA	G,NA	1,NA	inf,NA	inf,NA	0.375922,NA	0.000220414	0.000372062
3	chr1:12084586:G:A	12084586	A,NA	G,NA	1,NA	-inf,NA	inf,NA	1.27508,NA	0.000219448	0.000371305
3	chr1:11743639:C:T	11743639	NA,T	NA,C	NA,1	NA,-inf	NA,inf	NA,0.756422	0.000219079	0.000399759
3	chr1:12212306:A:G	12212306	NA,G	NA,A	NA,1	NA,inf	NA,inf	NA,0.626685	0.000219079	0.000377226
3	chr1:12087022:G:A	12087022	NA,A	NA,G	NA,1	NA,-inf	NA,inf	NA,0.543373	0.000218347	0.000365343
3	chr1:12360410:G:A	12360410	A,NA	G,NA	1,NA	inf,NA	inf,NA	0.650309,NA	0.000218292	0.000369505
3	chr1:12177520:C:T	12177520	NA,T	NA,C	NA,1	NA,-inf	NA,inf	NA,0.548645	0.000217813	0.000355702
3	chr1:11899028:G:A	11899028	A,A	G,G	1,1	-inf,-inf	inf,inf	0.564891,0.339707	0.000217801	0.000364298
3	chr1:11913724:A:G	11913724	NA,G	NA,A	NA,1	NA,-inf	NA,inf	NA,0.431804	0.000217772	0.000363274
3	chr1:12206599:G:T	12206599	T,NA	G,NA	1,NA	-inf,NA	inf,NA	0.639091,NA	0.000217732	0.000368704
3	chr1:11996404:A:C	11996404	NA,C	NA,A	NA,1	NA,-inf	NA,inf	NA,0.326366	0.000217667	0.000360369
3	chr1:12212496:C:T	12212496	T,NA	C,NA	1,NA	inf,NA	inf,NA	0.811049,NA	0.000217498	0.000368617
3	chr1:11755658:G:A	11755658	NA,A	NA,G	NA,1	NA,inf	NA,inf	NA,0.66099	0.000217185	0.000380728
3	chr1:12059227:G:C	12059227	NA,C	NA,G	NA,1	NA,inf	NA,inf	NA,0.649504	0.000216983	0.00036692
3	chr1:11525675:G:A	11525675	NA,A	NA,G	NA,1	NA,inf	NA,inf	NA,0.633214	0.000215933	0.000375754
3	chr1:11803000:G:A	11803000	A,A	G,G	1,1	-inf,-inf	inf,inf	0.479462,1.20542	0.000215849	0.000378491
3	chr1:12387570:G:A	12387570	A,A	G,G	1,1	inf,-inf	inf,inf	0.179341,1.53303	0.000215788	0.000352357
3	chr1:12077254:T:C	12077254	NA,C	NA,T	NA,1	NA,-inf	NA,inf	NA,0.507363	0.000215264	0.000359599
3	chr1:12430800:G:T	12430800	NA,T	NA,G	NA,1	NA,-inf	NA,inf	NA,0.524386	0.00021526	0.000357321
3	chr1:12077261:A:G	12077261	NA,G	NA,A	NA,1	NA,-inf	NA,inf	NA,0.50478	0.000214514	0.000358292
3	chr1:11728067:C:G	11728067	NA,G	NA,C	NA,1	NA,-inf	NA,inf	NA,0.525322	0.000214479	0.000352042
3	chr1:12034015:T:C	12034015	NA,C	NA,T	NA,1	NA,-inf	NA,inf	NA,0.749467	0.000214394	0.000358164
3	chr1:12037285:G:A	12037285	A,A	G,G	1,1	inf,inf	inf,inf	1.01285,1.77728	0.000213824	0.000334729
3	chr1:12102535:G:A	12102535	NA,A	NA,G	NA,1	NA,inf	NA,inf	NA,0.659317	0.000213651	0.000371291
3	chr1:12345123:C:T	12345123	NA,T	NA,C	NA,1	NA,inf	NA,inf	NA,0.710733	0.000213383	0.000379267
3	chr1:11532958:G:A	11532958	A,NA	G,NA	1,NA	-inf,NA	inf,NA	0.716247,NA	0.00021305	0.000360594
3	chr1:11530225:A:G	11530225	NA,G	NA,A	NA,1	NA,inf	NA,inf	NA,0.630506	0.00021288	0.0003532
3	chr1:12201053:GA:G	12201053	NA,G	NA,GA	NA,1	NA,inf	NA,inf	NA,0.626339	0.000212769	0.000362399
3	chr1:11773795:C:T	11773795	NA,T	NA,C	NA,1	NA,-inf	NA,inf	NA,0.542577	0.000212731	0.000355738
3	chr1:11487407:G:A	11487407	A,A	G,G	1,1	inf,-inf	inf,inf	1.39346,0.492231	0.000212578	0.000385472
3	chr1:11905043:G:A	11905043	A,A	G,G	1,1	-inf,-inf	inf,inf	0.568275,0.314783	0.000212524	0.000355149
3	chr1:12395487:T:C	12395487	NA,C	NA,T	NA,1	NA,inf	NA,inf	NA,0.655375	0.000212484	0.000364104
3	chr1:11666250:A:C	11666250	NA,C	NA,A	NA,1	NA,-inf	NA,inf	NA,0.536093	0.000212402	0.000351154
3	chr1:11763123:C:T	11763123	NA,T	NA,C	NA,1	NA,-inf	NA,inf	NA,0.517547	0.000211273	0.000350581
3	chr1:11867417:T:C	11867417	NA,C	NA,T	NA,1	NA,inf	NA,inf	NA,0.538676	0.000211257	0.000364645
3	chr1:11900337:T:C	11900337	C,C	T,T	1,1	-inf,-inf	inf,inf	0.553606,0.339723	0.000210908	0.000352845
3	chr1:11943908:G:A	11943908	NA,A	NA,G	NA,1	NA,-inf	NA,inf	NA,0.273258	0.000210822	0.000342094
3	chr1:12108128:G:A	12108128	NA,A	NA,G	NA,1	NA,inf	NA,inf	NA,0.576267	0.000210814	0.000359273
3	chr1:11971936:C:T	11971936	NA,T	NA,C	NA,1	NA,inf	NA,inf	NA,0.817684	0.00021064	0.000364428
3	chr1:12029983:C:A	12029983	NA,A	NA,C	NA,1	NA,inf	NA,inf	NA,0.640261	0.000210623	0.00036206
3	chr1:12116999:C:T	12116999	NA,T	NA,C	NA,1	NA,-inf	NA,inf	NA,0.527454	0.000210597	0.000350677
3	chr1:11912007:ACATGGCGAGG:A	11912007	NA,A	NA,ACATGGCGAGG	NA,1	NA,-inf	NA,inf	NA,0.412065	0.000210317	0.000350999
3	chr1:11535175:A:G	11535175	NA,G	NA,A	NA,1	NA,-inf	NA,inf	NA,0.551826	0.000210258	0.000357383
3	chr1:11521335:G:C	11521335	NA,C	NA,G	NA,1	NA,inf	NA,inf	NA,0.695927	0.000208452	0.000369966
3	chr1:12226072:C:T	12226072	T,NA	C,NA	1,NA	-inf,NA	inf,NA	0.738279,NA	0.000208406	0.000352847
3	chr1:11685378:T:G	11685378	NA,G	NA,T	NA,1	NA,-inf	NA,inf	NA,0.403442	0.00020825	0.000333289
3	chr1:11653338:G:A	11653338	NA,A	NA,G	NA,1	NA,inf	NA,inf	NA,0.389042	0.000207998	0.000325107
3	chr1:11944762:G:A	11944762	A,NA	G,NA	1,NA	-inf,NA	inf,NA	0.330952,NA	0.000207973	0.000348656
3	chr1:11742688:A:G	11742688	NA,G	NA,A	NA,1	NA,-inf	NA,inf	NA,0.718421	0.000207848	0.000378107
3	chr1:12387817:A:G	12387817	G,G	A,A	1,1	inf,-inf	inf,inf	0.183581,1.51074	0.000207766	0.000339378
3	chr1:11927162:A:G	11927162	G,NA	A,NA	1,NA	inf,NA	inf,NA	1.17121,NA	0.000207655	0.000351373
3	chr1:12036475:G:A	12036475	A,NA	G,NA	1,NA	inf,NA	inf,NA	1.03334,NA	0.000207634	0.000351071
3	chr1:11933772:G:A	11933772	NA,A	NA,G	NA,1	NA,-inf	NA,inf	NA,0.407177	0.00020694	0.00034477
3	chr1:12308878:C:T	12308878	NA,T	NA,C	NA,1	NA,-inf	NA,inf	NA,0.586961	0.000206531	0.000345605
3	chr1:12005677:T:C	12005677	NA,C	NA,T	NA,1	NA,-inf	NA,inf	NA,0.297456	0.000206005	0.000341403
3	chr1:12017386:A:G	12017386	NA,G	NA,A	NA,1	NA,inf	NA,inf	NA,0.773438	0.000205872	0.000356744
3	chr1:11648863:G:A	11648863	NA,A	NA,G	NA,1	NA,-inf	NA,inf	NA,0.755764	0.000205867	0.000383758
3	chr1:12102778:G:A	12102778	A,A	G,G	1,1	-inf,-inf	inf,inf	0.0200144,1.55462	0.000205795	0.000366288
3	chr1:11673938:C:T	11673938	NA,T	NA,C	NA,1	NA,-inf	NA,inf	NA,0.482539	0.000205685	0.000328168
3	chr1:11559070:C:T	11559070	NA,T	NA,C	NA,1	NA,inf	NA,inf	NA,0.625714	0.000205529	0.000355445
3	chr1:12148071:T:C	12148071	NA,C	NA,T	NA,1	NA,-inf	NA,inf	NA,0.397266	0.000205382	0.000333854
3	chr1:11670546:A:G	11670546	NA,G	NA,A	NA,1	NA,-inf	NA,inf	NA,0.379055	0.000205059	0.000327972
3	chr1:12286651:AG:A	12286651	NA,A	NA,AG	NA,1	NA,-inf	NA,inf	NA,0.571516	0.000204839	0.000342921
3	chr1:11896501:C:G	11896501	NA,G	NA,C	NA,1	NA,-inf	NA,inf	NA,0.407534	0.000204821	0.000340897
3	chr1:12036274:G:T	12036274	NA,T	NA,G	NA,1	NA,-inf	NA,inf	NA,0.694795	0.000204534	0.000341171
3	chr1:12005968:G:C	12005968	NA,C	NA,G	NA,1	NA,inf	NA,inf	NA,0.923138	0.000204519	0.000357076
3	chr1:11960986:T:C	11960986	NA,C	NA,T	NA,1	NA,inf	NA,inf	NA,0.523118	0.000204269	0.000353797
3	chr1:11750297:G:A	11750297	NA,A	NA,G	NA,1	NA,inf	NA,inf	NA,0.727989	0.000204266	0.000365208
3	chr1:11877543:C:T	11877543	NA,T	NA,C	NA,1	NA,inf	NA,inf	NA,0.725045	0.000203527	0.000348347
3	chr1:11863116:G:A	11863116	NA,A	NA,G	NA,1	NA,-inf	NA,inf	NA,0.532646	0.000203452	0.000343364
3	chr1:12028919:G:A	12028919	NA,A	NA,G	NA,1	NA,-inf	NA,inf	NA,0.708943	0.00020309	0.000339591
3	chr1:11621967:C:T	11621967	NA,T	NA,C	NA,1	NA,-inf	NA,inf	NA,0.485403	0.000203089	0.00033375
3	chr1:11621615:C:T	11621615	NA,T	NA,C	NA,1	NA,-inf	NA,inf	NA,0.485403	0.000203089	0.00033375
3	chr1:12478346:A:G	12478346	NA,G	NA,A	NA,1	NA,inf	NA,inf	NA,0.627039	0.00020297	0.000347749
3	chr1:11686373:G:A	11686373	A,NA	G,NA	1,NA	-inf,NA	inf,NA	0.652146,NA	0.000202678	0.000344379
3	chr1:11880728:C:T	11880728	NA,T	NA,C	NA,1	NA,-inf	NA,inf	NA,0.385325	0.000202533	0.000338124
3	chr1:11666677:C:T	11666677	NA,T	NA,C	NA,1	NA,-inf	NA,inf	NA,0.550807	0.000202384	0.000348634
3	chr1:12478359:G:A	12478359	NA,A	NA,G	NA,1	NA,inf	NA,inf	NA,0.621508	0.000202247	0.00034656
3	chr1:11804070:A:G	11804070	NA,G	NA,A	NA,1	NA,inf	NA,inf	NA,0.589457	0.000202033	0.00034951
3	chr1:11583143:C:G	11583143	NA,G	NA,C	NA,1	NA,-inf	NA,inf	NA,0.522844	0.000202012	0.000341648
3	chr1:11498213:C:T	11498213	NA,T	NA,C	NA,1	NA,inf	NA,inf	NA,0.585846	0.000201921	0.000349479
3	chr1:12051311:C:G	12051311	NA,G	NA,C	NA,1	NA,inf	NA,inf	NA,0.45985	0.000201861	0.000350197
3	chr1:11970066:C:A	11970066	NA,A	NA,C	NA,1	NA,inf	NA,inf	NA,0.784971	0.000201823	0.000348921
3	chr1:11667785:G:A	11667785	NA,A	NA,G	NA,1	NA,inf	NA,inf	NA,0.57939	0.000201503	0.000349826
3	chr1:11950593:G:A	11950593	NA,A	NA,G	NA,1	NA,inf	NA,inf	NA,0.680203	0.000201465	0.000350232
3	chr1:12072877:G:A	12072877	NA,A	NA,G	NA,1	NA,-inf	NA,inf	NA,0.489296	0.000201023	0.000335181
3	chr1:11620857:G:T	11620857	NA,T	NA,G	NA,1	NA,-inf	NA,inf	NA,0.478901	0.000201	0.000330398
3	chr1:12104394:A:G	12104394	NA,G	NA,A	NA,1	NA,inf	NA,inf	NA,0.663568	0.000200818	0.000344006
3	chr1:12040604:T:C	12040604	NA,C	NA,T	NA,1	NA,-inf	NA,inf	NA,0.265154	0.000200717	0.000327553
3	chr1:11773344:T:C	11773344	NA,C	NA,T	NA,1	NA,inf	NA,inf	NA,0.540039	0.000200383	0.00034067
3	chr1:12256375:G:A	12256375	NA,A	NA,G	NA,1	NA,inf	NA,inf	NA,0.55796	0.000200298	0.000342416
3	chr1:11834682:C:T	11834682	NA,T	NA,C	NA,1	NA,inf	NA,inf	NA,0.798484	0.000199905	0.00035914
3	chr1:11677321:C:T	11677321	NA,T	NA,C	NA,1	NA,inf	NA,inf	NA,0.571987	0.000199811	0.000346684
3	chr1:12290071:C:A	12290071	NA,A	NA,C	NA,1	NA,inf	NA,inf	NA,0.515599	0.000199623	0.000337903
3	chr1:11500278:A:T	11500278	T,NA	A,NA	1,NA	inf,NA	inf,NA	0.676481,NA	0.000199451	0.000338243
3	chr1:12259937:G:T	12259937	NA,T	NA,G	NA,1	NA,inf	NA,inf	NA,0.822891	0.000199333	0.000376401
3	chr1:11971829:C:T	11971829	NA,T	NA,C	NA,1	NA,inf	NA,inf	NA,0.776141	0.000199287	0.000344474
3	chr1:11842046:T:C	11842046	NA,C	NA,T	NA,1	NA,-inf	NA,inf	NA,0.450928	0.000198757	0.000331641
3	chr1:12444240:T:C	12444240	C,C	T,T	1,1	inf,-inf	inf,inf	0.642626,1.08535	0.000198744	0.000330153
3	chr1:12432559:G:A	12432559	NA,A	NA,G	NA,1	NA,-inf	NA,inf	NA,0.475719	0.000198326	0.000327785
3	chr1:12025221:A:G	12025221	NA,G	NA,A	NA,1	NA,-inf	NA,inf	NA,0.415249	0.000198297	0.000334272
3	chr1:11688423:T:C	11688423	NA,C	NA,T	NA,1	NA,inf	NA,inf	NA,0.630742	0.000198211	0.000348387
3	chr1:12323203:G:T	12323203	NA,T	NA,G	NA,1	NA,-inf	NA,inf	NA,0.560846	0.000198194	0.000331947
3	chr1:11834084:G:A	11834084	NA,A	NA,G	NA,1	NA,-inf	NA,inf	NA,0.63904	0.000197731	0.000329027
3	chr1:12182485:T:TC	12182485	TC,NA	T,NA	1,NA	-inf,NA	inf,NA	0.527835,NA	0.00019771	0.000334521
3	chr1:12036476:C:T	12036476	NA,T	NA,C	NA,1	NA,-inf	NA,inf	NA,0.675643	0.000197582	0.000330327
3	chr1:11956723:A:C	11956723	NA,C	NA,A	NA,1	NA,inf	NA,inf	NA,0.529808	0.000197412	0.000335684
3	chr1:11650977:G:A	11650977	NA,A	NA,G	NA,1	NA,-inf	NA,inf	NA,0.404107	0.00019741	0.000317671
3	chr1:12162584:C:T	12162584	T,NA	C,NA	1,NA	-inf,NA	inf,NA	0.822961,NA	0.00019689	0.000333312
3	chr1:11682246:C:T	11682246	T,NA	C,NA	1,NA	-inf,NA	inf,NA	0.733905,NA	0.000196402	0.000333055
3	chr1:11736451:G:T	11736451	NA,T	NA,G	NA,1	NA,-inf	NA,inf	NA,0.457568	0.000195886	0.000322866
3	chr1:12232414:G:A	12232414	A,A	G,G	1,1	inf,-inf	inf,inf	0.149333,1.4849	0.000195868	0.000319213
3	chr1:12008081:C:G	12008081	NA,G	NA,C	NA,1	NA,-inf	NA,inf	NA,0.271183	0.000195732	0.000324729
3	chr1:11532072:C:T	11532072	NA,T	NA,C	NA,1	NA,inf	NA,inf	NA,0.565807	0.000195617	0.000338519
3	chr1:12130671:G:A	12130671	NA,A	NA,G	NA,1	NA,-inf	NA,inf	NA,0.398383	0.000195567	0.000320211
3	chr1:11933796:C:T	11933796	NA,T	NA,C	NA,1	NA,inf	NA,inf	NA,0.546715	0.000195382	0.000348356
3	chr1:11734749:G:T	11734749	NA,T	NA,G	NA,1	NA,inf	NA,inf	NA,0.480236	0.000195265	0.000326811
3	chr1:12188501:G:A	12188501	NA,A	NA,G	NA,1	NA,-inf	NA,inf	NA,0.516177	0.000195069	0.000324457
3	chr1:12031554:A:G	12031554	NA,G	NA,A	NA,1	NA,-inf	NA,inf	NA,0.405079	0.000195019	0.000328736
3	chr1:11687800:C:T	11687800	NA,T	NA,C	NA,1	NA,inf	NA,inf	NA,0.749678	0.000194991	0.000360219
3	chr1:11710580:A:G	11710580	NA,G	NA,A	NA,1	NA,-inf	NA,inf	NA,0.622777	0.000194669	0.000362809
3	chr1:11626403:G:A	11626403	NA,A	NA,G	NA,1	NA,-inf	NA,inf	NA,0.469441	0.000194327	0.000324708
3	chr1:12078294:T:A	12078294	NA,A	NA,T	NA,1	NA,inf	NA,inf	NA,0.877054	0.000193829	0.000343417
3	chr1:12187309:A:G	12187309	NA,G	NA,A	NA,1	NA,inf	NA,inf	NA,0.551651	0.00019332	0.00033126
3	chr1:12102422:C:T	12102422	NA,T	NA,C	NA,1	NA,inf	NA,inf	NA,0.502225	0.000193131	0.000332738
3	chr1:11980812:G:A	11980812	NA,A	NA,G	NA,1	NA,-inf	NA,inf	NA,0.688076	0.000193048	0.000320817
3	chr1:12405445:A:G	12405445	G,NA	A,NA	1,NA	-inf,NA	inf,NA	0.630665,NA	0.000192948	0.000326307
3	chr1:11624542:T:C	11624542	NA,C	NA,T	NA,1	NA,inf	NA,inf	NA,0.683245	0.000192877	0.000345333
3	chr1:11493255:A:G	11493255	NA,G	NA,A	NA,1	NA,-inf	NA,inf	NA,0.475977	0.000192586	0.000319198
3	chr1:12450429:A:G	12450429	G,NA	A,NA	1,NA	-inf,NA	inf,NA	0.643553,NA	0.000192409	0.000326239
3	chr1:11635234:A:C	11635234	NA,C	NA,A	NA,1	NA,-inf	NA,inf	NA,0.432353	0.00019239	0.000313058
3	chr1:11791797:T:G	11791797	NA,G	NA,T	NA,1	NA,-inf	NA,inf	NA,0.410133	0.000191779	0.000320495
3	chr1:12040233:C:G	12040233	NA,G	NA,C	NA,1	NA,-inf	NA,inf	NA,0.238239	0.000191326	0.000312715
3	chr1:12389743:T:G	12389743	G,G	T,T	1,1	inf,-inf	inf,inf	0.218508,1.43854	0.000191046	0.00031164
3	chr1:11973905:G:A	11973905	NA,A	NA,G	NA,1	NA,inf	NA,inf	NA,0.739604	0.000190835	0.000329422
3	chr1:12114133:C:T	12114133	NA,T	NA,C	NA,1	NA,inf	NA,inf	NA,0.543842	0.000190737	0.000327771
3	chr1:11972537:G:A	11972537	NA,A	NA,G	NA,1	NA,inf	NA,inf	NA,0.739118	0.000190719	0.000329213
3	chr1:12131342:C:T	12131342	NA,T	NA,C	NA,1	NA,-inf	NA,inf	NA,0.478221	0.000190714	0.000314649
3	chr1:12362207:C:A	12362207	NA,A	NA,C	NA,1	NA,inf	NA,inf	NA,0.635785	0.000190685	0.0003381
3	chr1:12382410:T:C	12382410	C,NA	T,NA	1,NA	-inf,NA	inf,NA	0.671806,NA	0.000190565	0.00032253
3	chr1:12318614:T:C	12318614	NA,C	NA,T	NA,1	NA,inf	NA,inf	NA,0.485719	0.000190495	0.000322671
3	chr1:11709187:G:A	11709187	NA,A	NA,G	NA,1	NA,inf	NA,inf	NA,0.547165	0.000190457	0.000330788
3	chr1:11805528:C:T	11805528	NA,T	NA,C	NA,1	NA,-inf	NA,inf	NA,0.572241	0.00019045	0.000316952
3	chr1:12170574:G:C	12170574	NA,C	NA,G	NA,1	NA,inf	NA,inf	NA,0.61279	0.000190233	0.000334839
3	chr1:12166848:C:T	12166848	NA,T	NA,C	NA,1	NA,inf	NA,inf	NA,0.544353	0.000189933	0.000325429
3	chr1:11973487:G:A	11973487	NA,A	NA,G	NA,1	NA,inf	NA,inf	NA,0.733804	0.000189762	0.00032749
3	chr1:12422134:C:T	12422134	NA,T	NA,C	NA,1	NA,-inf	NA,inf	NA,0.467074	0.000189434	0.000318546
3	chr1:11865232:G:A	11865232	NA,A	NA,G	NA,1	NA,-inf	NA,inf	NA,0.399222	0.000189362	0.000316343
3	chr1:11865675:C:T	11865675	T,NA	C,NA	1,NA	inf,NA	inf,NA	1.30871,NA	0.000189258	0.000320354
3	chr1:11611285:T:G	11611285	G,G	T,T	1,1	inf,inf	inf,inf	0.0908133,1.42132	0.000189241	0.000307145
3	chr1:11668433:G:C	11668433	NA,C	NA,G	NA,1	NA,-inf	NA,inf	NA,0.577425	0.000189201	0.000326341
3	chr1:12362048:A:C	12362048	NA,C	NA,A	NA,1	NA,-inf	NA,inf	NA,0.459598	0.000188949	0.00031876
3	chr1:12415825:C:T	12415825	T,NA	C,NA	1,NA	-inf,NA	inf,NA	0.608901,NA	0.000188322	0.000318774
3	chr1:11713714:C:G	11713714	NA,G	NA,C	NA,1	NA,-inf	NA,inf	NA,0.679624	0.000188213	0.000364932
3	chr1:11685402:A:G	11685402	G,G	A,A	1,1	inf,-inf	inf,inf	1.59069,0.051462	0.000188153	0.000320268
3	chr1:11831085:G:A	11831085	NA,A	NA,G	NA,1	NA,-inf	NA,inf	NA,0.368782	0.000188004	0.000308964
3	chr1:11705956:C:G	11705956	NA,G	NA,C	NA,1	NA,-inf	NA,inf	NA,0.939169	0.000188004	0.000441443
3	chr1:12105007:C:T	12105007	NA,T	NA,C	NA,1	NA,inf	NA,inf	NA,0.536458	0.00018754	0.000316611
3	chr1:12112068:C:T	12112068	NA,T	NA,C	NA,1	NA,inf	NA,inf	NA,0.649366	0.000187487	0.000321665
3	chr1:12067236:C:T	12067236	NA,T	NA,C	NA,1	NA,-inf	NA,inf	NA,0.422872	0.000187455	0.000309054
3	chr1:11652954:A:G	11652954	NA,G	NA,A	NA,1	NA,-inf	NA,inf	NA,0.491503	0.000187234	0.00031809
3	chr1:12155044:C:T	12155044	NA,T	NA,C	NA,1	NA,inf	NA,inf	NA,0.590787	0.000187233	0.000321273
3	chr1:12235239:C:T	12235239	NA,T	NA,C	NA,1	NA,-inf	NA,inf	NA,0.466505	0.00018715	0.000313042
3	chr1:11746943:C:T	11746943	NA,T	NA,C	NA,1	NA,-inf	NA,inf	NA,0.403721	0.000186923	0.000310215
3	chr1:12050035:C:T	12050035	NA,T	NA,C	NA,1	NA,inf	NA,inf	NA,0.411547	0.000186907	0.000323887
3	chr1:11744535:C:T	11744535	NA,T	NA,C	NA,1	NA,-inf	NA,inf	NA,0.403545	0.000186865	0.000310122
3	chr1:12113304:A:G	12113304	G,G	A,A	1,1	inf,inf	inf,inf	2.07075,0.934158	0.000186833	0.000347726
3	chr1:12103662:C:T	12103662	T,T	C,C	1,1	inf,-inf	inf,inf	0.00792713,1.53315	0.000186688	0.000319757
3	chr1:12067713:C:T	12067713	NA,T	NA,C	NA,1	NA,-inf	NA,inf	NA,0.419048	0.000186565	0.000307615
3	chr1:11988247:G:A	11988247	NA,A	NA,G	NA,1	NA,-inf	NA,inf	NA,0.789062	0.000186451	0.000312874
3	chr1:11931100:C:A	11931100	NA,A	NA,C	NA,1	NA,inf	NA,inf	NA,0.519963	0.000186203	0.000331614
3	chr1:12396934:T:C	12396934	C,C	T,T	1,1	inf,-inf	inf,inf	0.220006,1.42236	0.000185879	0.000303295
3	chr1:12179473:G:A	12179473	A,A	G,G	1,1	inf,-inf	inf,inf	1.37416,0.172321	0.000185873	0.000308348
3	chr1:12184443:A:G	12184443	NA,G	NA,A	NA,1	NA,inf	NA,inf	NA,0.524713	0.000185869	0.000318348
3	chr1:11954400:C:T	11954400	NA,T	NA,C	NA,1	NA,inf	NA,inf	NA,0.487247	0.000185541	0.000315449
3	chr1:12029600:G:A	12029600	NA,A	NA,G	NA,1	NA,-inf	NA,inf	NA,0.376937	0.000185453	0.000312842
3	chr1:11929138:T:C	11929138	NA,C	NA,T	NA,1	NA,-inf	NA,inf	NA,0.341622	0.000185394	0.000309396
3	chr1:12107335:T:C	12107335	C,C	T,T	1,1	inf,-inf	inf,inf	1.2999,0.696751	0.000185393	0.000276127
3	chr1:11993005:A:G	11993005	NA,G	NA,A	NA,1	NA,inf	NA,inf	NA,0.719355	0.000185335	0.000319777
3	chr1:11701767:T:C	11701767	C,C	T,T	1,1	inf,inf	inf,inf	0.843584,2.2991	0.000185255	0.000953294
3	chr1:12024123:C:T	12024123	T,NA	C,NA	1,NA	-inf,NA	inf,NA	0.282171,NA	0.000184936	0.00031045
3	chr1:12461032:T:A	12461032	NA,A	NA,T	NA,1	NA,-inf	NA,inf	NA,0.420199	0.000184795	0.000304655
3	chr1:12430787:T:C	12430787	C,C	T,T	1,1	-inf,inf	inf,inf	0.667071,1.01	0.000184623	0.000291219
3	chr1:12128557:G:A	12128557	A,NA	G,NA	1,NA	inf,NA	inf,NA	1.07895,NA	0.000184608	0.000312479
3	chr1:12186126:C:A	12186126	NA,A	NA,C	NA,1	NA,inf	NA,inf	NA,0.556333	0.000184601	0.000319215
3	chr1:11581115:A:G	11581115	NA,G	NA,A	NA,1	NA,-inf	NA,inf	NA,0.452582	0.000184536	0.000309321
3	chr1:11974167:C:G	11974167	NA,G	NA,C	NA,1	NA,inf	NA,inf	NA,0.711332	0.000184536	0.000318209
3	chr1:12394844:A:C	12394844	C,C	A,A	1,1	inf,-inf	inf,inf	0.209789,1.42645	0.000184244	0.000300706
3	chr1:11687342:C:T	11687342	T,NA	C,NA	1,NA	-inf,NA	inf,NA	0.66927,NA	0.000183977	0.000311844
3	chr1:12280746:C:A	12280746	NA,A	NA,C	NA,1	NA,inf	NA,inf	NA,0.461689	0.000183961	0.000311446
3	chr1:12285224:T:G	12285224	NA,G	NA,T	NA,1	NA,inf	NA,inf	NA,0.461642	0.000183942	0.000311413
3	chr1:12078280:T:A	12078280	NA,A	NA,T	NA,1	NA,-inf	NA,inf	NA,0.406762	0.000183887	0.000306942
3	chr1:11931089:G:A	11931089	NA,A	NA,G	NA,1	NA,inf	NA,inf	NA,0.510452	0.000183675	0.000326879
3	chr1:12028079:C:T	12028079	NA,T	NA,C	NA,1	NA,-inf	NA,inf	NA,0.368357	0.00018361	0.000309617
3	chr1:11504450:G:A	11504450	A,A	G,G	1,1	-inf,inf	inf,inf	1.28888,0.380497	0.000183475	0.000314657
3	chr1:11677313:C:A	11677313	NA,A	NA,C	NA,1	NA,-inf	NA,inf	NA,0.393844	0.000183402	0.000304445
3	chr1:11866211:C:T	11866211	NA,T	NA,C	NA,1	NA,-inf	NA,inf	NA,0.462784	0.000183266	0.000309474
3	chr1:11668895:C:T	11668895	T,T	C,C	1,1	-inf,inf	inf,inf	0.486537,1.47827	0.000183161	0.000346298
3	chr1:11500237:G:T	11500237	NA,T	NA,G	NA,1	NA,inf	NA,inf	NA,0.466694	0.000183141	0.000305015
3	chr1:11761940:G:C	11761940	NA,C	NA,G	NA,1	NA,-inf	NA,inf	NA,0.420451	0.000182644	0.000306268
3	chr1:11984953:C:T	11984953	NA,T	NA,C	NA,1	NA,inf	NA,inf	NA,0.680749	0.000182577	0.000313646
3	chr1:11723271:T:C	11723271	NA,C	NA,T	NA,1	NA,-inf	NA,inf	NA,0.3819	0.000182464	0.000302811
3	chr1:12350310:A:G	12350310	G,G	A,A	1,1	inf,-inf	inf,inf	0.184474,1.44067	0.000182163	0.000297666
3	chr1:12006361:T:C	12006361	NA,C	NA,T	NA,1	NA,-inf	NA,inf	NA,0.101187	0.000182104	0.000298333
3	chr1:11565822:G:A	11565822	NA,A	NA,G	NA,1	NA,inf	NA,inf	NA,0.538384	0.000182037	0.000314168
3	chr1:12062267:T:TCCAG	12062267	NA,TCCAG	NA,T	NA,1	NA,-inf	NA,inf	NA,0.260342	0.000181448	0.000297944
3	chr1:11623828:G:T	11623828	T,NA	G,NA	1,NA	-inf,NA	inf,NA	0.648195,NA	0.0001812	0.000306946
3	chr1:12022008:A:T	12022008	NA,T	NA,A	NA,1	NA,-inf	NA,inf	NA,0.360057	0.000181167	0.000305622
3	chr1:11855031:G:GC	11855031	NA,GC	NA,G	NA,1	NA,-inf	NA,inf	NA,0.425399	0.000180889	0.000307002
3	chr1:11538401:G:A	11538401	NA,A	NA,G	NA,1	NA,inf	NA,inf	NA,0.470236	0.000180494	0.000303801
3	chr1:11551714:G:A	11551714	NA,A	NA,G	NA,1	NA,inf	NA,inf	NA,0.538428	0.000180317	0.000310403
3	chr1:11498436:GAC:G	11498436	NA,G	NA,GAC	NA,1	NA,-inf	NA,inf	NA,0.418804	0.000180317	0.000298837
3	chr1:11665006:G:A	11665006	NA,A	NA,G	NA,1	NA,inf	NA,inf	NA,0.549555	0.000180288	0.000311665
3	chr1:12111487:C:G	12111487	G,NA	C,NA	1,NA	-inf,NA	inf,NA	0.439367,NA	0.000180162	0.000305032
3	chr1:11511340:T:A	11511340	NA,A	NA,T	NA,1	NA,-inf	NA,inf	NA,0.425443	0.000180161	0.000300731
3	chr1:11675212:G:A	11675212	A,A	G,G	1,1	-inf,inf	inf,inf	0.513034,1.43741	0.000180159	0.000338905
3	chr1:12030426:C:T	12030426	NA,T	NA,C	NA,1	NA,inf	NA,inf	NA,0.550768	0.000180131	0.000309639
3	chr1:12259675:G:A	12259675	NA,A	NA,G	NA,1	NA,-inf	NA,inf	NA,0.428124	0.000180093	0.000301423
3	chr1:11669253:C:G	11669253	G,G	C,C	1,1	-inf,inf	inf,inf	0.499607,1.43771	0.00017959	0.000337383
3	chr1:12072362:G:A	12072362	NA,A	NA,G	NA,1	NA,inf	NA,inf	NA,0.465709	0.000179446	0.000310311
3	chr1:11525172:G:A	11525172	NA,A	NA,G	NA,1	NA,inf	NA,inf	NA,0.416588	0.000179291	0.00029406
3	chr1:12301719:G:A	12301719	NA,A	NA,G	NA,1	NA,-inf	NA,inf	NA,0.428296	0.000179255	0.000301798
3	chr1:11667867:C:T	11667867	T,T	C,C	1,1	-inf,-inf	inf,inf	0.164813,1.47766	0.000179251	0.000314931
3	chr1:11931123:C:A	11931123	NA,A	NA,C	NA,1	NA,inf	NA,inf	NA,0.491805	0.000178946	0.000318029
3	chr1:12294250:C:T	12294250	NA,T	NA,C	NA,1	NA,-inf	NA,inf	NA,0.389653	0.000178935	0.000296018
3	chr1:11614552:G:A	11614552	NA,A	NA,G	NA,1	NA,inf	NA,inf	NA,0.622169	0.000178902	0.000318807
3	chr1:11605370:G:A	11605370	NA,A	NA,G	NA,1	NA,inf	NA,inf	NA,0.614089	0.000178699	0.000317104
3	chr1:11909844:T:C	11909844	NA,C	NA,T	NA,1	NA,inf	NA,inf	NA,0.544452	0.00017854	0.000304116
3	chr1:12007775:T:C	12007775	NA,C	NA,T	NA,1	NA,-inf	NA,inf	NA,0.11345	0.000178339	0.000292243
3	chr1:12045886:A:G	12045886	NA,G	NA,A	NA,1	NA,-inf	NA,inf	NA,0.3479	0.000178266	0.000300561
3	chr1:12188628:G:A	12188628	NA,A	NA,G	NA,1	NA,-inf	NA,inf	NA,0.451754	0.000178224	0.000297065
3	chr1:11762949:T:C	11762949	NA,C	NA,T	NA,1	NA,-inf	NA,inf	NA,0.265654	0.000178216	0.000288314
3	chr1:12031794:C:T	12031794	NA,T	NA,C	NA,1	NA,-inf	NA,inf	NA,0.350338	0.00017804	0.000300156
3	chr1:11891541:T:C	11891541	NA,C	NA,T	NA,1	NA,-inf	NA,inf	NA,0.281304	0.000177768	0.000293369
3	chr1:12302783:T:C	12302783	NA,C	NA,T	NA,1	NA,inf	NA,inf	NA,0.459128	0.000177767	0.000302588
3	chr1:11868429:C:T	11868429	NA,T	NA,C	NA,1	NA,inf	NA,inf	NA,0.435963	0.000177603	0.000304049
3	chr1:11966395:G:A	11966395	NA,A	NA,G	NA,1	NA,-inf	NA,inf	NA,0.891735	0.000177537	0.00029526
3	chr1:11605792:C:T	11605792	NA,T	NA,C	NA,1	NA,-inf	NA,inf	NA,0.491282	0.000177339	0.000285658
3	chr1:12008718:C:T	12008718	NA,T	NA,C	NA,1	NA,-inf	NA,inf	NA,0.34114	0.000176991	0.000298385
3	chr1:11701657:T:C	11701657	C,C	T,T	1,1	inf,inf	inf,inf	0.812227,2.30343	0.000176823	0.000913269
3	chr1:12188682:A:T	12188682	NA,T	NA,A	NA,1	NA,-inf	NA,inf	NA,0.39386	0.000176777	0.000292232
3	chr1:11611017:C:T	11611017	T,T	C,C	1,1	inf,inf	inf,inf	0.152061,1.34818	0.000176596	0.000286916
3	chr1:11558068:CCAAATAT:C	11558068	NA,C	NA,CCAAATAT	NA,1	NA,inf	NA,inf	NA,0.53374	0.000176368	0.000302014
3	chr1:12014458:A:C	12014458	NA,C	NA,A	NA,1	NA,inf	NA,inf	NA,0.663552	0.000176261	0.000300426
3	chr1:11935790:A:G	11935790	NA,G	NA,A	NA,1	NA,-inf	NA,inf	NA,0.255669	0.000176117	0.000292133
3	chr1:12135177:T:A	12135177	NA,A	NA,T	NA,1	NA,inf	NA,inf	NA,0.618641	0.000176049	0.000306085
3	chr1:11976278:C:T	11976278	NA,T	NA,C	NA,1	NA,inf	NA,inf	NA,0.672257	0.000175994	0.000303139
3	chr1:11511137:C:T	11511137	NA,T	NA,C	NA,1	NA,inf	NA,inf	NA,0.439485	0.000175956	0.000293243
3	chr1:11601332:G:A	11601332	NA,A	NA,G	NA,1	NA,inf	NA,inf	NA,0.602051	0.000175867	0.000311852
3	chr1:12298111:G:A	12298111	NA,A	NA,G	NA,1	NA,inf	NA,inf	NA,0.459622	0.00017572	0.000299735
3	chr1:12022481:C:A	12022481	A,NA	C,NA	1,NA	inf,NA	inf,NA	1.02134,NA	0.000175705	0.000297129
3	chr1:11942671:G:A	11942671	NA,A	NA,G	NA,1	NA,inf	NA,inf	NA,0.439953	0.000175386	0.000297325
3	chr1:12017126:G:A	12017126	NA,A	NA,G	NA,1	NA,-inf	NA,inf	NA,0.350024	0.000175329	0.000295235
3	chr1:12082268:G:A	12082268	NA,A	NA,G	NA,1	NA,inf	NA,inf	NA,0.589939	0.000175313	0.000302794
3	chr1:11540426:G:A	11540426	NA,A	NA,G	NA,1	NA,inf	NA,inf	NA,0.494875	0.000175308	0.000291848
3	chr1:11873085:A:G	11873085	NA,G	NA,A	NA,1	NA,-inf	NA,inf	NA,0.547762	0.000175268	0.000291377
3	chr1:11607028:AT:A	11607028	NA,A	NA,AT	NA,1	NA,inf	NA,inf	NA,0.598736	0.000175233	0.000310662
3	chr1:12207208:A:G	12207208	G,G	A,A	1,1	inf,-inf	inf,inf	0.751924,1.1399	0.000174999	0.000317599
3	chr1:11669455:A:C	11669455	NA,C	NA,A	NA,1	NA,-inf	NA,inf	NA,0.290969	0.00017488	0.000282773
3	chr1:12271896:C:T	12271896	NA,T	NA,C	NA,1	NA,inf	NA,inf	NA,0.515154	0.00017482	0.000304823
3	chr1:12404318:G:A	12404318	NA,A	NA,G	NA,1	NA,-inf	NA,inf	NA,0.395792	0.000174619	0.0002917
3	chr1:11978281:G:A	11978281	NA,A	NA,G	NA,1	NA,inf	NA,inf	NA,0.667453	0.000174603	0.000300711
3	chr1:11931153:C:T	11931153	NA,T	NA,C	NA,1	NA,inf	NA,inf	NA,0.473223	0.000174522	0.000309738
3	chr1:11981505:C:T	11981505	NA,T	NA,C	NA,1	NA,inf	NA,inf	NA,0.668854	0.00017452	0.000300719
3	chr1:11741943:C:G	11741943	NA,G	NA,C	NA,1	NA,-inf	NA,inf	NA,0.42476	0.000174508	0.000289756
3	chr1:12089238:C:T	12089238	T,NA	C,NA	1,NA	-inf,NA	inf,NA	0.736976,NA	0.00017443	0.000295499
3	chr1:11746546:C:T	11746546	NA,T	NA,C	NA,1	NA,inf	NA,inf	NA,0.561787	0.000174098	0.000306669
3	chr1:12036984:G:A	12036984	NA,A	NA,G	NA,1	NA,-inf	NA,inf	NA,0.331324	0.000173859	0.000293286
3	chr1:12064090:C:G	12064090	NA,G	NA,C	NA,1	NA,-inf	NA,inf	NA,0.487692	0.000173755	0.000289093
3	chr1:11764519:C:A	11764519	NA,A	NA,C	NA,1	NA,inf	NA,inf	NA,0.576078	0.000173681	0.000300327
3	chr1:11910602:G:A	11910602	NA,A	NA,G	NA,1	NA,-inf	NA,inf	NA,0.365291	0.000173374	0.000292915
3	chr1:12414592:T:C	12414592	C,C	T,T	1,1	inf,-inf	inf,inf	0.180625,1.41228	0.000173361	0.000283097
3	chr1:12106149:A:G	12106149	NA,G	NA,A	NA,1	NA,-inf	NA,inf	NA,0.44636	0.000173322	0.000286923
3	chr1:11881926:T:C	11881926	NA,C	NA,T	NA,1	NA,-inf	NA,inf	NA,0.285046	0.000173295	0.00028998
3	chr1:12065167:C:A	12065167	NA,A	NA,C	NA,1	NA,-inf	NA,inf	NA,0.351743	0.000173285	0.000286951
3	chr1:12425606:A:G	12425606	NA,G	NA,A	NA,1	NA,-inf	NA,inf	NA,0.374725	0.000173215	0.000287068
3	chr1:11772602:A:G	11772602	G,G	A,A	1,1	-inf,inf	inf,inf	0.33423,1.02558	0.000173023	0.000255522
3	chr1:12233329:A:G	12233329	G,NA	A,NA	1,NA	-inf,NA	inf,NA	0.559709,NA	0.000172949	0.000293238
3	chr1:12130651:C:T	12130651	NA,T	NA,C	NA,1	NA,inf	NA,inf	NA,0.59958	0.000172929	0.00030123
3	chr1:11740062:G:C	11740062	NA,C	NA,G	NA,1	NA,-inf	NA,inf	NA,0.34883	0.000172847	0.000287148
3	chr1:11587244:G:C	11587244	NA,C	NA,G	NA,1	NA,-inf	NA,inf	NA,0.406346	0.000172812	0.000289643
3	chr1:11587612:C:T	11587612	T,T	C,C	1,1	-inf,inf	inf,inf	0.063732,1.8706	0.00017242	0.000336147
3	chr1:11849107:C:T	11849107	NA,T	NA,C	NA,1	NA,inf	NA,inf	NA,0.600091	0.000172237	0.000297632
3	chr1:12012295:C:T	12012295	NA,T	NA,C	NA,1	NA,-inf	NA,inf	NA,0.124331	0.000172027	0.000284162
3	chr1:11518381:C:A	11518381	NA,A	NA,C	NA,1	NA,-inf	NA,inf	NA,0.440833	0.000171724	0.00029621
3	chr1:11591196:A:G	11591196	G,G	A,A	1,1	-inf,-inf	inf,inf	0.0325699,1.63001	0.000171695	0.000311011
3	chr1:11608381:A:G	11608381	NA,G	NA,A	NA,1	NA,inf	NA,inf	NA,0.58226	0.00017157	0.000303785
3	chr1:11752597:C:T	11752597	NA,T	NA,C	NA,1	NA,inf	NA,inf	NA,0.578644	0.000171464	0.000300868
3	chr1:11942857:T:C	11942857	NA,C	NA,T	NA,1	NA,inf	NA,inf	NA,0.427203	0.000171447	0.000298879
3	chr1:12099214:AAT:A	12099214	NA,A	NA,AAT	NA,1	NA,inf	NA,inf	NA,0.383548	0.000171439	0.000295457
3	chr1:11729724:C:T	11729724	NA,T	NA,C	NA,1	NA,inf	NA,inf	NA,0.572091	0.000171156	0.000302376
3	chr1:11966540:AG:A	11966540	NA,A	NA,AG	NA,1	NA,inf	NA,inf	NA,0.647588	0.000170793	0.000294153
3	chr1:12078140:G:A	12078140	NA,A	NA,G	NA,1	NA,-inf	NA,inf	NA,0.356747	0.000170616	0.000285215
3	chr1:11788822:A:G	11788822	NA,G	NA,A	NA,1	NA,-inf	NA,inf	NA,0.727687	0.000170473	0.000306695
3	chr1:11510463:G:A	11510463	NA,A	NA,G	NA,1	NA,-inf	NA,inf	NA,0.389545	0.000170435	0.000283652
3	chr1:11691167:G:C	11691167	C,NA	G,NA	1,NA	-inf,NA	inf,NA	0.602616,NA	0.000170371	0.000288781
3	chr1:12346055:G:C	12346055	C,C	G,G	1,1	inf,-inf	inf,inf	0.239874,1.3658	0.000170289	0.000277877
3	chr1:11704594:G:A	11704594	A,A	G,G	1,1	inf,inf	inf,inf	0.119012,1.55378	0.000170166	0.000324924
3	chr1:11524052:C:G	11524052	NA,G	NA,C	NA,1	NA,inf	NA,inf	NA,0.545884	0.000170064	0.000299068
3	chr1:11902327:CTT:C	11902327	NA,C	NA,CTT	NA,1	NA,inf	NA,inf	NA,0.718703	0.000169961	0.000299062
3	chr1:11863340:A:G	11863340	NA,G	NA,A	NA,1	NA,-inf	NA,inf	NA,0.410175	0.00016978	0.000285229
3	chr1:12133913:C:T	12133913	NA,T	NA,C	NA,1	NA,-inf	NA,inf	NA,0.343032	0.000169761	0.000281311
3	chr1:11599872:G:A	11599872	NA,A	NA,G	NA,1	NA,inf	NA,inf	NA,0.467658	0.000169753	0.000293143
3	chr1:12383452:TTAA:T	12383452	T,T	TTAA,TTAA	1,1	inf,-inf	inf,inf	0.267352,1.31625	0.000169743	0.000281373
3	chr1:12344272:C:T	12344272	T,NA	C,NA	1,NA	-inf,NA	inf,NA	0.471632,NA	0.000169683	0.000287132
3	chr1:12190837:T:G	12190837	NA,G	NA,T	NA,1	NA,-inf	NA,inf	NA,0.366768	0.000169639	0.00028084
3	chr1:12397079:G:A	12397079	A,A	G,G	1,1	inf,-inf	inf,inf	0.325542,1.27204	0.000169558	0.000281127
3	chr1:12071265:C:T	12071265	NA,T	NA,C	NA,1	NA,inf	NA,inf	NA,0.419799	0.000169264	0.000288101
3	chr1:11965982:C:T	11965982	NA,T	NA,C	NA,1	NA,inf	NA,inf	NA,0.639648	0.000169258	0.000291766
3	chr1:11890074:T:C	11890074	NA,C	NA,T	NA,1	NA,inf	NA,inf	NA,0.630743	0.000169087	0.000300839
3	chr1:11643534:TAA:T	11643534	NA,T	NA,TAA	NA,1	NA,-inf	NA,inf	NA,0.521345	0.000169068	0.000294847
3	chr1:12331304:A:G	12331304	G,NA	A,NA	1,NA	inf,NA	inf,NA	0.507995,NA	0.000168987	0.000286217
3	chr1:11636368:G:C	11636368	NA,C	NA,G	NA,1	NA,-inf	NA,inf	NA,0.378162	0.000168911	0.000282863
3	chr1:11638154:AGAG:A	11638154	NA,A	NA,AGAG	NA,1	NA,-inf	NA,inf	NA,0.378162	0.000168911	0.000282863
3	chr1:12131310:C:A	12131310	NA,A	NA,C	NA,1	NA,inf	NA,inf	NA,0.581129	0.00016888	0.000293875
3	chr1:11642891:C:T	11642891	NA,T	NA,C	NA,1	NA,inf	NA,inf	NA,0.380606	0.000168806	0.000278724
3	chr1:11539506:G:T	11539506	NA,T	NA,G	NA,1	NA,-inf	NA,inf	NA,0.381997	0.000168752	0.000280278
3	chr1:12178689:G:A	12178689	NA,A	NA,G	NA,1	NA,-inf	NA,inf	NA,0.36892	0.000168659	0.000282852
3	chr1:11931319:G:A	11931319	NA,A	NA,G	NA,1	NA,-inf	NA,inf	NA,0.346806	0.000168642	0.000284936
3	chr1:11642569:AC:A	11642569	NA,A	NA,AC	NA,1	NA,-inf	NA,inf	NA,0.517128	0.000168175	0.000293229
3	chr1:12383625:CT:C	12383625	C,C	CT,CT	1,1	inf,-inf	inf,inf	0.280284,1.30145	0.000168001	0.000278513
3	chr1:11793542:G:C	11793542	NA,C	NA,G	NA,1	NA,-inf	NA,inf	NA,0.715367	0.000167981	0.000302087
3	chr1:11689488:C:T	11689488	NA,T	NA,C	NA,1	NA,-inf	NA,inf	NA,0.366508	0.000167924	0.000281805
3	chr1:11933728:G:A	11933728	NA,A	NA,G	NA,1	NA,inf	NA,inf	NA,0.246646	0.00016775	0.000291794
3	chr1:11647448:G:T	11647448	NA,T	NA,G	NA,1	NA,-inf	NA,inf	NA,0.385436	0.000167717	0.000283031
3	chr1:11507207:C:T	11507207	NA,T	NA,C	NA,1	NA,inf	NA,inf	NA,0.449505	0.000167692	0.000288438
3	chr1:11861424:G:A	11861424	NA,A	NA,G	NA,1	NA,-inf	NA,inf	NA,0.370812	0.00016767	0.00028569
3	chr1:11735270:A:G	11735270	G,NA	A,NA	1,NA	inf,NA	inf,NA	0.544035,NA	0.000167311	0.000284014
3	chr1:12134359:G:T	12134359	NA,T	NA,G	NA,1	NA,inf	NA,inf	NA,0.652775	0.00016725	0.000294539
3	chr1:11591104:C:T	11591104	NA,T	NA,C	NA,1	NA,inf	NA,inf	NA,0.519795	0.000167207	0.000292073
3	chr1:11637528:C:A	11637528	NA,A	NA,C	NA,1	NA,-inf	NA,inf	NA,0.371532	0.000167186	0.000280037
3	chr1:11855335:A:T	11855335	NA,T	NA,A	NA,1	NA,-inf	NA,inf	NA,0.379189	0.000167174	0.000285337
3	chr1:11964981:G:A	11964981	NA,A	NA,G	NA,1	NA,inf	NA,inf	NA,0.572022	0.000167138	0.000287222
3	chr1:11868920:A:G	11868920	NA,G	NA,A	NA,1	NA,inf	NA,inf	NA,0.396571	0.000167101	0.000286005
3	chr1:12442836:A:AC	12442836	AC,AC	A,A	1,1	inf,-inf	inf,inf	0.643272,0.988414	0.000167043	0.000277681
3	chr1:11901892:C:T	11901892	NA,T	NA,C	NA,1	NA,inf	NA,inf	NA,0.450702	0.00016703	0.000286702
3	chr1:12362930:G:A	12362930	A,NA	G,NA	1,NA	-inf,NA	inf,NA	0.581423,NA	0.000166986	0.000282707
3	chr1:12357037:A:G	12357037	G,G	A,A	1,1	inf,-inf	inf,inf	0.208737,1.3792	0.000166855	0.000272802
3	chr1:11835084:G:A	11835084	A,NA	G,NA	1,NA	inf,NA	inf,NA	0.185445,NA	0.000166832	0.00028176
3	chr1:12124691:G:A	12124691	NA,A	NA,G	NA,1	NA,inf	NA,inf	NA,0.517492	0.000166751	0.000287928
3	chr1:11591078:A:G	11591078	NA,G	NA,A	NA,1	NA,inf	NA,inf	NA,0.516273	0.000166482	0.000290761
3	chr1:12199316:T:C	12199316	NA,C	NA,T	NA,1	NA,inf	NA,inf	NA,0.454824	0.000166391	0.000288118
3	chr1:11538213:CAGA:C	11538213	NA,C	NA,CAGA	NA,1	NA,inf	NA,inf	NA,0.450281	0.000166241	0.000287382
3	chr1:11538148:C:CT	11538148	NA,CT	NA,C	NA,1	NA,inf	NA,inf	NA,0.423577	0.000166228	0.000281095
3	chr1:11536253:G:A	11536253	NA,A	NA,G	NA,1	NA,-inf	NA,inf	NA,0.402113	0.000165904	0.000280297
3	chr1:11506532:G:T	11506532	T,T	G,G	1,1	-inf,inf	inf,inf	1.27865,0.331998	0.000165423	0.000285675
3	chr1:11839292:C:T	11839292	T,NA	C,NA	1,NA	inf,NA	inf,NA	0.181134,NA	0.000165336	0.000279239
3	chr1:12068183:A:T	12068183	NA,T	NA,A	NA,1	NA,inf	NA,inf	NA,0.416011	0.000165249	0.000281835
3	chr1:12363648:A:G	12363648	G,G	A,A	1,1	inf,-inf	inf,inf	0.220188,1.36586	0.000165185	0.000270154
3	chr1:12412788:T:C	12412788	C,C	T,T	1,1	inf,-inf	inf,inf	0.036791,1.44156	0.000165155	0.000268375
3	chr1:11696101:C:A	11696101	A,NA	C,NA	1,NA	-inf,NA	inf,NA	0.492955,NA	0.000165137	0.000278809
3	chr1:11594862:A:C	11594862	C,NA	A,NA	1,NA	inf,NA	inf,NA	0.501953,NA	0.000165059	0.000279791
3	chr1:11772730:C:T	11772730	NA,T	NA,C	NA,1	NA,inf	NA,inf	NA,0.396228	0.000165016	0.000280015
3	chr1:12166690:C:T	12166690	NA,T	NA,C	NA,1	NA,-inf	NA,inf	NA,0.367809	0.000164764	0.000273953
3	chr1:12218398:G:T	12218398	NA,T	NA,G	NA,1	NA,-inf	NA,inf	NA,0.40908	0.000164074	0.000274667
3	chr1:11752784:C:T	11752784	NA,T	NA,C	NA,1	NA,inf	NA,inf	NA,0.466498	0.000163975	0.000284282
3	chr1:11965046:A:C	11965046	NA,C	NA,A	NA,1	NA,-inf	NA,inf	NA,0.344708	0.000163845	0.000270648
3	chr1:11857985:A:G	11857985	NA,G	NA,A	NA,1	NA,-inf	NA,inf	NA,0.357996	0.000163828	0.000279788
3	chr1:11507111:C:A	11507111	NA,A	NA,C	NA,1	NA,-inf	NA,inf	NA,0.324353	0.000163825	0.000274571
3	chr1:11610672:C:T	11610672	T,T	C,C	1,1	inf,inf	inf,inf	0.164931,1.29769	0.000163822	0.00026688
3	chr1:11858106:C:A	11858106	NA,A	NA,C	NA,1	NA,-inf	NA,inf	NA,0.357407	0.000163693	0.000279557
3	chr1:12198231:C:T	12198231	NA,T	NA,C	NA,1	NA,-inf	NA,inf	NA,0.361882	0.000163621	0.000272928
3	chr1:11627304:C:T	11627304	NA,T	NA,C	NA,1	NA,-inf	NA,inf	NA,0.35391	0.000163597	0.000274039
3	chr1:12262993:T:G	12262993	NA,G	NA,T	NA,1	NA,-inf	NA,inf	NA,0.391497	0.000163358	0.00027584
3	chr1:11584166:T:C	11584166	NA,C	NA,T	NA,1	NA,-inf	NA,inf	NA,0.373409	0.000163322	0.00027609
3	chr1:12126737:C:A	12126737	NA,A	NA,C	NA,1	NA,inf	NA,inf	NA,0.466031	0.000163314	0.000280844
3	chr1:12423936:A:C	12423936	C,NA	A,NA	1,NA	inf,NA	inf,NA	0.66707,NA	0.000163198	0.000276448
3	chr1:11509028:A:G	11509028	G,G	A,A	1,1	-inf,inf	inf,inf	1.26939,0.336687	0.000163187	0.000281877
3	chr1:12350774:CA:C	12350774	NA,C	NA,CA	NA,1	NA,-inf	NA,inf	NA,0.364841	0.000163125	0.000272937
3	chr1:12015180:C:A	12015180	NA,A	NA,C	NA,1	NA,-inf	NA,inf	NA,0.295499	0.000163022	0.000274807
3	chr1:12195501:C:G	12195501	NA,G	NA,C	NA,1	NA,-inf	NA,inf	NA,0.387608	0.000162949	0.00027114
3	chr1:11797869:G:A	11797869	A,A	G,G	1,1	-inf,inf	inf,inf	0.565076,0.889844	0.000162897	0.000243024
3	chr1:12015202:G:A	12015202	NA,A	NA,G	NA,1	NA,-inf	NA,inf	NA,0.294932	0.000162885	0.000274575
3	chr1:12075291:G:A	12075291	NA,A	NA,G	NA,1	NA,inf	NA,inf	NA,0.456907	0.000162813	0.000280705
3	chr1:12384508:G:T	12384508	NA,T	NA,G	NA,1	NA,-inf	NA,inf	NA,0.363054	0.000162729	0.000272285
3	chr1:12281966:T:C	12281966	NA,C	NA,T	NA,1	NA,inf	NA,inf	NA,0.58434	0.000162457	0.000294417
3	chr1:11997530:A:G	11997530	NA,G	NA,A	NA,1	NA,inf	NA,inf	NA,0.578649	0.000162421	0.000278326
3	chr1:11652701:C:T	11652701	NA,T	NA,C	NA,1	NA,inf	NA,inf	NA,0.444582	0.000162408	0.000279378
3	chr1:11530981:C:T	11530981	NA,T	NA,C	NA,1	NA,-inf	NA,inf	NA,0.383065	0.000162224	0.000274016
3	chr1:12047788:C:T	12047788	T,NA	C,NA	1,NA	inf,NA	inf,NA	0.048186,NA	0.000162219	0.000274541
3	chr1:11854225:G:T	11854225	T,NA	G,NA	1,NA	-inf,NA	inf,NA	0.853348,NA	0.000161923	0.000274192
3	chr1:12008635:TCA:T	12008635	NA,T	NA,TCA	NA,1	NA,inf	NA,inf	NA,0.0747415	0.000161652	0.000277772
3	chr1:12143718:G:C	12143718	NA,C	NA,G	NA,1	NA,inf	NA,inf	NA,0.412965	0.000161606	0.000278051
3	chr1:11642089:C:T	11642089	NA,T	NA,C	NA,1	NA,-inf	NA,inf	NA,0.347205	0.000161529	0.000270541
3	chr1:11884343:C:T	11884343	NA,T	NA,C	NA,1	NA,-inf	NA,inf	NA,0.425455	0.000161508	0.000268993
3	chr1:11931823:A:G	11931823	NA,G	NA,A	NA,1	NA,-inf	NA,inf	NA,0.302847	0.000161315	0.000268852
3	chr1:11573790:C:T	11573790	NA,T	NA,C	NA,1	NA,inf	NA,inf	NA,0.489003	0.000161285	0.000279491
3	chr1:12359758:G:A	12359758	NA,A	NA,G	NA,1	NA,-inf	NA,inf	NA,0.363163	0.000161086	0.000269188
3	chr1:11893449:G:A	11893449	NA,A	NA,G	NA,1	NA,-inf	NA,inf	NA,0.326855	0.000161052	0.00027129
3	chr1:12395000:C:T	12395000	T,NA	C,NA	1,NA	-inf,NA	inf,NA	0.549541,NA	0.000161026	0.000272564
3	chr1:11892543:C:T	11892543	NA,T	NA,C	NA,1	NA,-inf	NA,inf	NA,0.326528	0.000160972	0.000271156
3	chr1:11895238:G:A	11895238	NA,A	NA,G	NA,1	NA,-inf	NA,inf	NA,0.326528	0.000160972	0.000271156
3	chr1:12128783:A:G	12128783	NA,G	NA,A	NA,1	NA,-inf	NA,inf	NA,0.336403	0.000160865	0.000266348
3	chr1:11727569:A:T	11727569	NA,T	NA,A	NA,1	NA,-inf	NA,inf	NA,0.382798	0.000160782	0.000268945
3	chr1:11508948:C:T	11508948	T,T	C,C	1,1	-inf,inf	inf,inf	1.27328,0.317974	0.000160752	0.000277435
3	chr1:11539223:G:A	11539223	NA,A	NA,G	NA,1	NA,inf	NA,inf	NA,0.398587	0.000160751	0.000271875
3	chr1:11707978:A:G	11707978	NA,G	NA,A	NA,1	NA,-inf	NA,inf	NA,0.318073	0.000160738	0.000265868
3	chr1:11972597:C:G	11972597	NA,G	NA,C	NA,1	NA,-inf	NA,inf	NA,0.384619	0.000160631	0.000266051
3	chr1:12013593:G:T	12013593	T,T	G,G	1,1	inf,inf	inf,inf	0.36565,1.42698	0.000160583	0.000274348
3	chr1:12320292:G:T	12320292	T,T	G,G	1,1	inf,-inf	inf,inf	0.497548,1.10084	0.000160548	0.000266686
3	chr1:11855323:G:A	11855323	A,NA	G,NA	1,NA	-inf,NA	inf,NA	0.851173,NA	0.000160175	0.000271232
3	chr1:11865367:G:T	11865367	NA,T	NA,G	NA,1	NA,-inf	NA,inf	NA,0.369018	0.000160136	0.000269254
3	chr1:11701446:A:G	11701446	G,G	A,A	1,1	inf,inf	inf,inf	0.782293,2.25182	0.000160083	0.000803964
3	chr1:12358984:T:C	12358984	C,C	T,T	1,1	inf,-inf	inf,inf	0.206871,1.35743	0.000159992	0.000261678
3	chr1:12143821:G:A	12143821	A,A	G,G	1,1	inf,inf	inf,inf	1.66888,0.0490209	0.000159798	0.000269304
3	chr1:11809492:G:A	11809492	A,NA	G,NA	1,NA	inf,NA	inf,NA	0.164959,NA	0.00015968	0.000269708
3	chr1:11930708:A:G	11930708	NA,G	NA,A	NA,1	NA,inf	NA,inf	NA,0.244173	0.000159678	0.000277782
3	chr1:11789390:A:G	11789390	NA,G	NA,A	NA,1	NA,-inf	NA,inf	NA,0.662662	0.00015965	0.000285848
3	chr1:11861681:A:G	11861681	NA,G	NA,A	NA,1	NA,-inf	NA,inf	NA,0.338961	0.000159487	0.000271827
3	chr1:11533582:C:T	11533582	NA,T	NA,C	NA,1	NA,-inf	NA,inf	NA,0.424659	0.000159473	0.000273385
3	chr1:12221147:G:C	12221147	NA,C	NA,G	NA,1	NA,-inf	NA,inf	NA,0.368564	0.000159294	0.000266119
3	chr1:12389248:C:T	12389248	T,T	C,C	1,1	inf,-inf	inf,inf	0.272317,1.2779	0.000159222	0.000264013
3	chr1:12030161:G:A	12030161	NA,A	NA,G	NA,1	NA,-inf	NA,inf	NA,0.279146	0.000159019	0.00026344
3	chr1:11891779:C:A	11891779	NA,A	NA,C	NA,1	NA,-inf	NA,inf	NA,0.251146	0.000158953	0.000265836
3	chr1:11566026:T:C	11566026	NA,C	NA,T	NA,1	NA,inf	NA,inf	NA,0.480026	0.000158919	0.000274765
3	chr1:12024378:T:TG	12024378	NA,TG	NA,T	NA,1	NA,-inf	NA,inf	NA,0.285855	0.000158892	0.000266871
3	chr1:11857241:G:A	11857241	NA,A	NA,G	NA,1	NA,inf	NA,inf	NA,0.346802	0.000158763	0.000269489
3	chr1:11727898:G:A	11727898	NA,A	NA,G	NA,1	NA,-inf	NA,inf	NA,0.372774	0.000158682	0.000265555
3	chr1:11974757:C:G	11974757	NA,G	NA,C	NA,1	NA,-inf	NA,inf	NA,0.374593	0.000158645	0.000262896
3	chr1:11669781:C:T	11669781	NA,T	NA,C	NA,1	NA,-inf	NA,inf	NA,0.224385	0.00015861	0.00025762
3	chr1:11960384:G:A	11960384	NA,A	NA,G	NA,1	NA,-inf	NA,inf	NA,0.0343269	0.000158564	0.000260425
3	chr1:12334725:C:T	12334725	NA,T	NA,C	NA,1	NA,-inf	NA,inf	NA,0.33039	0.000158432	0.00026511
3	chr1:12405340:CT:C	12405340	NA,C	NA,CT	NA,1	NA,inf	NA,inf	NA,0.497743	0.000158399	0.000271846
3	chr1:12382344:C:T	12382344	NA,T	NA,C	NA,1	NA,-inf	NA,inf	NA,0.34169	0.000158295	0.000264943
3	chr1:12247263:A:G	12247263	NA,G	NA,A	NA,1	NA,inf	NA,inf	NA,0.353274	0.000158266	0.000267899
3	chr1:11841752:G:A	11841752	NA,A	NA,G	NA,1	NA,-inf	NA,inf	NA,0.331225	0.000158207	0.000264304
3	chr1:12043324:C:T	12043324	NA,T	NA,C	NA,1	NA,-inf	NA,inf	NA,0.183929	0.000158192	0.000262303
3	chr1:11806385:G:A	11806385	A,NA	G,NA	1,NA	inf,NA	inf,NA	0.163712,NA	0.000158075	0.000267001
3	chr1:12092474:T:C	12092474	NA,C	NA,T	NA,1	NA,-inf	NA,inf	NA,0.432527	0.000158026	0.000264883
3	chr1:11785056:G:A	11785056	NA,A	NA,G	NA,1	NA,-inf	NA,inf	NA,0.656086	0.000157955	0.000282649
3	chr1:12383159:A:T	12383159	NA,T	NA,A	NA,1	NA,-inf	NA,inf	NA,0.33937	0.000157799	0.000264128
3	chr1:12380290:G:T	12380290	NA,T	NA,G	NA,1	NA,-inf	NA,inf	NA,0.33937	0.000157799	0.000264128
3	chr1:12103773:G:A	12103773	NA,A	NA,G	NA,1	NA,-inf	NA,inf	NA,0.335684	0.000157772	0.000263837
3	chr1:11939228:C:T	11939228	NA,T	NA,C	NA,1	NA,inf	NA,inf	NA,0.36163	0.000157668	0.00026713
3	chr1:11690368:G:A	11690368	A,NA	G,NA	1,NA	-inf,NA	inf,NA	0.584361,NA	0.000157498	0.000267009
3	chr1:11858780:A:G	11858780	NA,G	NA,A	NA,1	NA,-inf	NA,inf	NA,0.327479	0.000157476	0.000268689
3	chr1:12127107:G:A	12127107	NA,A	NA,G	NA,1	NA,-inf	NA,inf	NA,0.263144	0.000157442	0.000259999
3	chr1:11510880:T:A	11510880	A,A	T,T	1,1	-inf,inf	inf,inf	1.23713,0.357625	0.000157409	0.000272123
3	chr1:12259187:C:T	12259187	T,NA	C,NA	1,NA	-inf,NA	inf,NA	0.602386,NA	0.000157291	0.000266162
3	chr1:11540502:T:C	11540502	NA,C	NA,T	NA,1	NA,inf	NA,inf	NA,0.381396	0.000157275	0.000265992
3	chr1:11540456:T:C	11540456	NA,C	NA,T	NA,1	NA,inf	NA,inf	NA,0.381011	0.000157193	0.000265854
3	chr1:11775012:C:T	11775012	NA,T	NA,C	NA,1	NA,-inf	NA,inf	NA,0.332943	0.000157047	0.00026265
3	chr1:12187886:G:T	12187886	NA,T	NA,G	NA,1	NA,inf	NA,inf	NA,0.430536	0.000157037	0.000269837
3	chr1:11830617:T:G	11830617	G,G	T,T	1,1	-inf,inf	inf,inf	0.601708,0.82134	0.000156879	0.000230913
3	chr1:11785513:C:T	11785513	T,T	C,C	1,1	-inf,inf	inf,inf	0.408975,0.945955	0.000156867	0.00023329
3	chr1:11561608:T:C	11561608	NA,C	NA,T	NA,1	NA,inf	NA,inf	NA,0.422928	0.00015686	0.000268795
3	chr1:11886335:C:T	11886335	NA,T	NA,C	NA,1	NA,inf	NA,inf	NA,0.497062	0.000156652	0.000270213
3	chr1:12005237:C:T	12005237	NA,T	NA,C	NA,1	NA,inf	NA,inf	NA,0.0694549	0.000156558	0.000268619
3	chr1:12392942:G:A	12392942	NA,A	NA,G	NA,1	NA,inf	NA,inf	NA,0.485984	0.000156356	0.000267891
3	chr1:11815058:T:C	11815058	C,NA	T,NA	1,NA	inf,NA	inf,NA	0.155135,NA	0.000156311	0.000264031
3	chr1:12234188:T:C	12234188	NA,C	NA,T	NA,1	NA,inf	NA,inf	NA,0.361166	0.000156293	0.000265706
3	chr1:11531747:T:A	11531747	NA,A	NA,T	NA,1	NA,-inf	NA,inf	NA,0.318949	0.000156264	0.000262995
3	chr1:11883458:A:G	11883458	NA,G	NA,A	NA,1	NA,-inf	NA,inf	NA,0.231195	0.000156252	0.000261805
3	chr1:11552960:G:A	11552960	NA,A	NA,G	NA,1	NA,inf	NA,inf	NA,0.419584	0.000156104	0.000268067
3	chr1:11975550:T:C	11975550	NA,C	NA,T	NA,1	NA,-inf	NA,inf	NA,0.24064	0.000156083	0.000260676
3	chr1:11770112:T:C	11770112	C,C	T,T	1,1	-inf,-inf	inf,inf	0.479498,0.989466	0.000156071	0.00027691
3	chr1:11776384:T:C	11776384	NA,C	NA,T	NA,1	NA,-inf	NA,inf	NA,0.640793	0.000156053	0.000278761
3	chr1:12363461:T:C	12363461	NA,C	NA,T	NA,1	NA,-inf	NA,inf	NA,0.331862	0.000155996	0.000261207
3	chr1:11686937:A:C	11686937	NA,C	NA,A	NA,1	NA,-inf	NA,inf	NA,0.245582	0.000155938	0.000254382
3	chr1:12376469:C:T	12376469	NA,T	NA,C	NA,1	NA,-inf	NA,inf	NA,0.326711	0.000155895	0.000262713
3	chr1:11736870:AGTCCGG:A	11736870	NA,A	NA,AGTCCGG	NA,1	NA,inf	NA,inf	NA,0.417782	0.000155831	0.000266828
3	chr1:11933158:G:A	11933158	NA,A	NA,G	NA,1	NA,inf	NA,inf	NA,0.41164	0.000155826	0.000266487
3	chr1:12198784:G:A	12198784	NA,A	NA,G	NA,1	NA,inf	NA,inf	NA,0.3648	0.000155807	0.000263802
3	chr1:12164395:C:T	12164395	NA,T	NA,C	NA,1	NA,inf	NA,inf	NA,0.425482	0.000155728	0.000266237
3	chr1:11623738:G:A	11623738	NA,A	NA,G	NA,1	NA,inf	NA,inf	NA,0.496047	0.000155699	0.000272529
3	chr1:12260158:T:TGGGACTAC	12260158	NA,TGGGACTAC	NA,T	NA,1	NA,inf	NA,inf	NA,0.340189	0.000155644	0.000263447
3	chr1:12141191:C:T	12141191	T,NA	C,NA	1,NA	-inf,NA	inf,NA	0.447176,NA	0.000155544	0.000263445
3	chr1:11620483:G:C	11620483	NA,C	NA,G	NA,1	NA,-inf	NA,inf	NA,0.322727	0.000155526	0.000258846
3	chr1:12244587:C:T	12244587	NA,T	NA,C	NA,1	NA,inf	NA,inf	NA,0.338825	0.000155486	0.000263096
3	chr1:11525738:G:A	11525738	NA,A	NA,G	NA,1	NA,inf	NA,inf	NA,0.51138	0.000155405	0.000270711
3	chr1:12329896:T:C	12329896	C,C	T,T	1,1	inf,-inf	inf,inf	0.184466,1.36286	0.000155374	0.000254656
3	chr1:12134969:G:A	12134969	NA,A	NA,G	NA,1	NA,inf	NA,inf	NA,0.511421	0.000155338	0.00026921
3	chr1:11844934:G:A	11844934	A,NA	G,NA	1,NA	inf,NA	inf,NA	0.51625,NA	0.00015516	0.000262589
3	chr1:11719712:G:A	11719712	A,NA	G,NA	1,NA	-inf,NA	inf,NA	0.515562,NA	0.000155146	0.000262548
3	chr1:11532228:G:A	11532228	NA,A	NA,G	NA,1	NA,-inf	NA,inf	NA,0.337518	0.000155139	0.000261157
3	chr1:11622819:G:A	11622819	NA,A	NA,G	NA,1	NA,inf	NA,inf	NA,0.367318	0.00015506	0.000260549
3	chr1:12220950:G:A	12220950	NA,A	NA,G	NA,1	NA,-inf	NA,inf	NA,0.343353	0.00015499	0.00025877
3	chr1:11531617:G:A	11531617	NA,A	NA,G	NA,1	NA,-inf	NA,inf	NA,0.336912	0.000154852	0.000260649
3	chr1:12121442:T:G	12121442	NA,G	NA,T	NA,1	NA,-inf	NA,inf	NA,0.250536	0.000154597	0.000255834
3	chr1:12346872:A:G	12346872	G,G	A,A	1,1	inf,-inf	inf,inf	0.134573,1.38729	0.000154582	0.000252319
3	chr1:11721711:A:G	11721711	NA,G	NA,A	NA,1	NA,-inf	NA,inf	NA,0.479912	0.00015455	0.000269805
3	chr1:12320158:T:C	12320158	NA,C	NA,T	NA,1	NA,-inf	NA,inf	NA,0.312097	0.000154339	0.000258507
3	chr1:11807529:T:C	11807529	NA,C	NA,T	NA,1	NA,-inf	NA,inf	NA,0.435159	0.000154338	0.000257814
3	chr1:12003141:G:A	12003141	NA,A	NA,G	NA,1	NA,-inf	NA,inf	NA,0.244006	0.000154184	0.000256233
3	chr1:11935785:T:C	11935785	NA,C	NA,T	NA,1	NA,inf	NA,inf	NA,0.347703	0.000154067	0.000261105
3	chr1:11784770:A:G	11784770	NA,G	NA,A	NA,1	NA,-inf	NA,inf	NA,0.630875	0.000154046	0.000274984
3	chr1:11491602:T:C	11491602	NA,C	NA,T	NA,1	NA,inf	NA,inf	NA,0.284278	0.000154018	0.000257048
3	chr1:11730042:C:T	11730042	NA,T	NA,C	NA,1	NA,-inf	NA,inf	NA,0.347768	0.000154003	0.000257655
3	chr1:11562580:G:A	11562580	NA,A	NA,G	NA,1	NA,-inf	NA,inf	NA,0.316927	0.000153915	0.000256497
3	chr1:11988614:G:A	11988614	A,NA	G,NA	1,NA	inf,NA	inf,NA	0.0489388,NA	0.000153887	0.000260449
3	chr1:11619510:C:T	11619510	NA,T	NA,C	NA,1	NA,inf	NA,inf	NA,0.486474	0.000153813	0.000269266
3	chr1:11795015:T:C	11795015	NA,C	NA,T	NA,1	NA,inf	NA,inf	NA,0.377869	0.000153608	0.000265025
3	chr1:11487526:A:G	11487526	NA,G	NA,A	NA,1	NA,inf	NA,inf	NA,0.297219	0.000153559	0.000257474
3	chr1:11748626:C:G	11748626	NA,G	NA,C	NA,1	NA,inf	NA,inf	NA,0.400672	0.00015347	0.000262817
3	chr1:11660193:C:T	11660193	NA,T	NA,C	NA,1	NA,inf	NA,inf	NA,0.435085	0.000153469	0.000266804
3	chr1:11911209:C:G	11911209	G,NA	C,NA	1,NA	-inf,NA	inf,NA	0.118291,NA	0.000153463	0.000259735
3	chr1:12006756:T:C	12006756	C,NA	T,NA	1,NA	inf,NA	inf,NA	0.126279,NA	0.000153461	0.000259737
3	chr1:11500340:G:A	11500340	NA,A	NA,G	NA,1	NA,inf	NA,inf	NA,0.373051	0.000153401	0.00026052
3	chr1:12335194:G:A	12335194	NA,A	NA,G	NA,1	NA,-inf	NA,inf	NA,0.319359	0.000153339	0.000257149
3	chr1:11746937:G:A	11746937	NA,A	NA,G	NA,1	NA,-inf	NA,inf	NA,0.327626	0.000153234	0.000255591
3	chr1:12196813:G:T	12196813	NA,T	NA,G	NA,1	NA,-inf	NA,inf	NA,0.340287	0.000153165	0.000257394
3	chr1:12163893:G:A	12163893	NA,A	NA,G	NA,1	NA,-inf	NA,inf	NA,0.218238	0.000153133	0.000252575
3	chr1:12405083:C:T	12405083	NA,T	NA,C	NA,1	NA,inf	NA,inf	NA,0.468508	0.000153068	0.000262347
3	chr1:12248568:C:T	12248568	T,NA	C,NA	1,NA	-inf,NA	inf,NA	0.615744,NA	0.000153005	0.000258989
3	chr1:11998654:G:A	11998654	A,NA	G,NA	1,NA	inf,NA	inf,NA	1.00143,NA	0.000152983	0.000258789
3	chr1:12091146:A:G	12091146	NA,G	NA,A	NA,1	NA,-inf	NA,inf	NA,0.327952	0.000152937	0.000258486
3	chr1:12088014:C:T	12088014	NA,T	NA,C	NA,1	NA,-inf	NA,inf	NA,0.396811	0.000152899	0.000254165
3	chr1:11667621:C:T	11667621	NA,T	NA,C	NA,1	NA,-inf	NA,inf	NA,0.21518	0.000152784	0.00025018
3	chr1:12187253:A:G	12187253	G,G	A,A	1,1	-inf,-inf	inf,inf	1.51406,0.0826229	0.000152766	0.00025897
3	chr1:11757375:A:G	11757375	NA,G	NA,A	NA,1	NA,inf	NA,inf	NA,0.411875	0.000152603	0.000267888
3	chr1:11926174:G:A	11926174	NA,A	NA,G	NA,1	NA,inf	NA,inf	NA,0.155351	0.000152574	0.000261744
3	chr1:12235131:T:C	12235131	C,C	T,T	1,1	inf,-inf	inf,inf	0.278396,1.41935	0.000152573	0.000269845
3	chr1:11786390:G:A	11786390	NA,A	NA,G	NA,1	NA,-inf	NA,inf	NA,0.620985	0.000152559	0.000272141
3	chr1:11748373:G:A	11748373	NA,A	NA,G	NA,1	NA,inf	NA,inf	NA,0.395145	0.000152265	0.000260712
3	chr1:11540823:C:T	11540823	T,NA	C,NA	1,NA	-inf,NA	inf,NA	0.491744,NA	0.00015214	0.000257397
3	chr1:12172459:T:A	12172459	NA,A	NA,T	NA,1	NA,-inf	NA,inf	NA,0.287566	0.000152094	0.000252559
3	chr1:11490575:G:C	11490575	NA,C	NA,G	NA,1	NA,inf	NA,inf	NA,0.274446	0.000152022	0.000253815
3	chr1:12200280:A:G	12200280	NA,G	NA,A	NA,1	NA,-inf	NA,inf	NA,0.307056	0.000151963	0.00025423
3	chr1:11581315:T:C	11581315	NA,C	NA,T	NA,1	NA,-inf	NA,inf	NA,0.309028	0.000151819	0.000254895
3	chr1:12411470:A:C	12411470	C,C	A,A	1,1	inf,-inf	inf,inf	0.129214,1.37108	0.000151718	0.000248024
3	chr1:11540080:T:C	11540080	NA,C	NA,T	NA,1	NA,-inf	NA,inf	NA,0.33483	0.000151639	0.000256037
3	chr1:11848970:C:T	11848970	NA,T	NA,C	NA,1	NA,-inf	NA,inf	NA,0.289556	0.000151529	0.000253537
3	chr1:11513706:T:C	11513706	NA,C	NA,T	NA,1	NA,-inf	NA,inf	NA,0.271844	0.000151474	0.000252875
3	chr1:11644005:A:G	11644005	NA,G	NA,A	NA,1	NA,inf	NA,inf	NA,0.504808	0.000151396	0.000268056
3	chr1:11595601:C:T	11595601	NA,T	NA,C	NA,1	NA,inf	NA,inf	NA,0.39391	0.000151394	0.000258281
3	chr1:11825283:G:A	11825283	NA,A	NA,G	NA,1	NA,-inf	NA,inf	NA,0.295844	0.000151242	0.000254196
3	chr1:11807821:C:T	11807821	T,NA	C,NA	1,NA	inf,NA	inf,NA	0.142276,NA	0.000151062	0.000255184
3	chr1:11876680:T:A	11876680	A,NA	T,NA	1,NA	-inf,NA	inf,NA	0.421049,NA	0.000151056	0.000254791
3	chr1:11798306:C:T	11798306	T,NA	C,NA	1,NA	-inf,NA	inf,NA	0.459924,NA	0.00015102	0.000255616
3	chr1:11932861:G:A	11932861	NA,A	NA,G	NA,1	NA,-inf	NA,inf	NA,0.252758	0.000150883	0.000251852
3	chr1:11746481:G:A	11746481	NA,A	NA,G	NA,1	NA,inf	NA,inf	NA,0.389176	0.000150728	0.000258519
3	chr1:11598323:G:A	11598323	NA,A	NA,G	NA,1	NA,inf	NA,inf	NA,0.469542	0.000150456	0.00026422
3	chr1:12433719:G:A	12433719	NA,A	NA,G	NA,1	NA,-inf	NA,inf	NA,0.286855	0.000150451	0.000252048
3	chr1:12050714:T:A	12050714	A,A	T,T	1,1	-inf,inf	inf,inf	0.869105,0.805649	0.000150435	0.000254931
3	chr1:12069593:T:C	12069593	NA,C	NA,T	NA,1	NA,-inf	NA,inf	NA,0.328298	0.000150313	0.000249889
3	chr1:11528689:C:T	11528689	NA,T	NA,C	NA,1	NA,-inf	NA,inf	NA,0.300533	0.000150201	0.000252977
3	chr1:12180089:A:T	12180089	T,NA	A,NA	1,NA	-inf,NA	inf,NA	0.357516,NA	0.000150181	0.000253728
3	chr1:11933604:G:A	11933604	NA,A	NA,G	NA,1	NA,inf	NA,inf	NA,0.336985	0.000150024	0.000263474
3	chr1:12051049:C:T	12051049	NA,T	NA,C	NA,1	NA,inf	NA,inf	NA,0.386484	0.000149943	0.000255397
3	chr1:12282933:G:A	12282933	A,NA	G,NA	1,NA	inf,NA	inf,NA	0.598283,NA	0.000149917	0.000253864
3	chr1:12460895:C:T	12460895	NA,T	NA,C	NA,1	NA,-inf	NA,inf	NA,0.302694	0.000149859	0.000251265
3	chr1:12157239:C:T	12157239	NA,T	NA,C	NA,1	NA,inf	NA,inf	NA,0.395753	0.000149804	0.000258723
3	chr1:11810772:A:T	11810772	NA,T	NA,A	NA,1	NA,-inf	NA,inf	NA,0.332943	0.000149757	0.000250031
3	chr1:12211039:C:T	12211039	NA,T	NA,C	NA,1	NA,inf	NA,inf	NA,0.365665	0.000149585	0.00025516
3	chr1:11746648:G:A	11746648	NA,A	NA,G	NA,1	NA,inf	NA,inf	NA,0.379694	0.000149508	0.000255948
3	chr1:11521075:C:T	11521075	NA,T	NA,C	NA,1	NA,-inf	NA,inf	NA,0.334385	0.000149427	0.000256163
3	chr1:11749667:G:A	11749667	NA,A	NA,G	NA,1	NA,inf	NA,inf	NA,0.384287	0.000149293	0.000255931
3	chr1:11758442:TAAACTC:T	11758442	NA,T	NA,TAAACTC	NA,1	NA,-inf	NA,inf	NA,0.252962	0.000149279	0.000249458
3	chr1:12061468:C:T	12061468	NA,T	NA,C	NA,1	NA,inf	NA,inf	NA,0.375737	0.00014927	0.000252684
3	chr1:12133253:TCC:T	12133253	NA,T	NA,TCC	NA,1	NA,inf	NA,inf	NA,0.313275	0.00014925	0.000253186
3	chr1:11565273:C:T	11565273	NA,T	NA,C	NA,1	NA,inf	NA,inf	NA,0.319718	0.000149228	0.000252034
3	chr1:11491250:G:A	11491250	NA,A	NA,G	NA,1	NA,inf	NA,inf	NA,0.260508	0.000149222	0.000249272
3	chr1:12330944:C:G	12330944	G,G	C,C	1,1	inf,-inf	inf,inf	0.21416,1.31969	0.000149038	0.00024431
3	chr1:12259542:A:G	12259542	NA,G	NA,A	NA,1	NA,inf	NA,inf	NA,0.470728	0.000149028	0.000261824
3	chr1:11804993:G:T	11804993	NA,T	NA,G	NA,1	NA,-inf	NA,inf	NA,0.324996	0.000149001	0.000248478
3	chr1:11729349:G:A	11729349	NA,A	NA,G	NA,1	NA,-inf	NA,inf	NA,0.268547	0.00014889	0.00024798
3	chr1:12287330:T:C	12287330	NA,C	NA,T	NA,1	NA,inf	NA,inf	NA,0.529372	0.000148829	0.000269054
3	chr1:11777242:A:C	11777242	NA,C	NA,A	NA,1	NA,-inf	NA,inf	NA,0.592696	0.000148797	0.00026465
3	chr1:11730557:A:G	11730557	NA,G	NA,A	NA,1	NA,inf	NA,inf	NA,0.422382	0.000148767	0.000257441
3	chr1:12287331:T:C	12287331	NA,C	NA,T	NA,1	NA,inf	NA,inf	NA,0.528584	0.000148709	0.000268811
3	chr1:11753458:GT:G	11753458	NA,G	NA,GT	NA,1	NA,inf	NA,inf	NA,0.33376	0.000148663	0.000250933
3	chr1:11883430:A:G	11883430	NA,G	NA,A	NA,1	NA,-inf	NA,inf	NA,0.195041	0.00014865	0.000249977
3	chr1:11934559:G:C	11934559	NA,C	NA,G	NA,1	NA,inf	NA,inf	NA,0.398398	0.000148417	0.000263473
3	chr1:12107569:A:AAATATACT	12107569	AAATATACT,AAATATACT	A,A	1,1	inf,-inf	inf,inf	1.34285,0.604464	0.000148373	0.000226708
3	chr1:11824990:C:T	11824990	NA,T	NA,C	NA,1	NA,-inf	NA,inf	NA,0.279669	0.0001483	0.000247626
3	chr1:11577130:C:T	11577130	T,NA	C,NA	1,NA	-inf,NA	inf,NA	0.527062,NA	0.000148263	0.000251104
3	chr1:12467543:G:A	12467543	A,NA	G,NA	1,NA	-inf,NA	inf,NA	0.526449,NA	0.000148211	0.00025088
3	chr1:11577070:A:C	11577070	NA,C	NA,A	NA,1	NA,inf	NA,inf	NA,0.383586	0.000148043	0.000251594
3	chr1:11816635:G:A	11816635	NA,A	NA,G	NA,1	NA,inf	NA,inf	NA,0.378676	0.000148021	0.000253451
3	chr1:11535283:C:G	11535283	NA,G	NA,C	NA,1	NA,-inf	NA,inf	NA,0.287034	0.000147994	0.000249352
3	chr1:11504899:A:T	11504899	NA,T	NA,A	NA,1	NA,inf	NA,inf	NA,0.385938	0.000147836	0.000251949
3	chr1:12369033:A:C	12369033	NA,C	NA,A	NA,1	NA,inf	NA,inf	NA,0.45282	0.000147798	0.00026001
3	chr1:11986385:C:T	11986385	NA,T	NA,C	NA,1	NA,-inf	NA,inf	NA,0.544595	0.000147714	0.000248875
3	chr1:11993865:G:A	11993865	NA,A	NA,G	NA,1	NA,inf	NA,inf	NA,0.542194	0.000147622	0.000256189
3	chr1:12454691:C:T	12454691	NA,T	NA,C	NA,1	NA,-inf	NA,inf	NA,0.260201	0.000147605	0.000245735
3	chr1:11614108:T:C	11614108	NA,C	NA,T	NA,1	NA,inf	NA,inf	NA,0.370656	0.000147598	0.00025029
3	chr1:11706952:G:A	11706952	NA,A	NA,G	NA,1	NA,-inf	NA,inf	NA,0.177312	0.000147472	0.000241778
3	chr1:12130923:A:G	12130923	NA,G	NA,A	NA,1	NA,inf	NA,inf	NA,0.39087	0.000147459	0.000249634
3	chr1:11959193:A:G	11959193	NA,G	NA,A	NA,1	NA,-inf	NA,inf	NA,0.00913952	0.000147383	0.000242214
3	chr1:12417985:C:T	12417985	T,T	C,C	1,1	inf,-inf	inf,inf	0.288516,1.22423	0.000147366	0.000244619
3	chr1:12412860:A:G	12412860	NA,G	NA,A	NA,1	NA,-inf	NA,inf	NA,0.287225	0.000147326	0.000246917
3	chr1:11618218:G:A	11618218	NA,A	NA,G	NA,1	NA,inf	NA,inf	NA,0.443778	0.000147158	0.000256863
3	chr1:11770419:G:A	11770419	NA,A	NA,G	NA,1	NA,inf	NA,inf	NA,0.308016	0.000147045	0.000248626
3	chr1:12365006:T:A	12365006	A,A	T,T	1,1	inf,-inf	inf,inf	0.310384,1.20973	0.000147025	0.000243869
3	chr1:12376212:G:A	12376212	A,A	G,G	1,1	inf,-inf	inf,inf	0.272029,1.23782	0.000147006	0.000243706
3	chr1:12315880:G:T	12315880	NA,T	NA,G	NA,1	NA,-inf	NA,inf	NA,0.29038	0.000146963	0.000246846
3	chr1:12045108:CA:C	12045108	NA,C	NA,CA	NA,1	NA,inf	NA,inf	NA,0.350264	0.000146959	0.000251786
3	chr1:11559726:G:A	11559726	NA,A	NA,G	NA,1	NA,inf	NA,inf	NA,0.411035	0.000146875	0.00025429
3	chr1:12212520:C:T	12212520	NA,T	NA,C	NA,1	NA,-inf	NA,inf	NA,0.320232	0.00014685	0.000246365
3	chr1:11622815:A:G	11622815	NA,G	NA,A	NA,1	NA,inf	NA,inf	NA,0.305773	0.000146721	0.000246535
3	chr1:11742400:C:T	11742400	NA,T	NA,C	NA,1	NA,inf	NA,inf	NA,0.364651	0.000146689	0.000251061
3	chr1:11826937:G:A	11826937	NA,A	NA,G	NA,1	NA,-inf	NA,inf	NA,0.271604	0.000146652	0.000244814
3	chr1:11634516:C:T	11634516	NA,T	NA,C	NA,1	NA,inf	NA,inf	NA,0.428991	0.000146599	0.00025564
3	chr1:11832979:GC:G	11832979	NA,G	NA,GC	NA,1	NA,inf	NA,inf	NA,0.111321	0.000146302	0.000244337
3	chr1:12481158:GCCGACT:G	12481158	NA,G	NA,GCCGACT	NA,1	NA,-inf	NA,inf	NA,0.265646	0.00014629	0.000245202
3	chr1:11728600:T:C	11728600	NA,C	NA,T	NA,1	NA,-inf	NA,inf	NA,0.257471	0.000146278	0.000243951
3	chr1:11807759:A:G	11807759	NA,G	NA,A	NA,1	NA,inf	NA,inf	NA,0.371022	0.000146208	0.000248911
3	chr1:12202619:C:T	12202619	NA,T	NA,C	NA,1	NA,-inf	NA,inf	NA,0.283398	0.000146057	0.000244766
3	chr1:12409097:GTGTT:G	12409097	NA,G	NA,GTGTT	NA,1	NA,-inf	NA,inf	NA,0.324422	0.000146003	0.000245409
3	chr1:11810104:T:C	11810104	C,NA	T,NA	1,NA	inf,NA	inf,NA	0.125351,NA	0.000145981	0.000246628
3	chr1:11879874:C:T	11879874	NA,T	NA,C	NA,1	NA,-inf	NA,inf	NA,0.350376	0.000145769	0.000246697
3	chr1:11621249:G:A	11621249	NA,A	NA,G	NA,1	NA,inf	NA,inf	NA,0.43581	0.000145732	0.000254288
3	chr1:12452739:G:A	12452739	NA,A	NA,G	NA,1	NA,-inf	NA,inf	NA,0.27908	0.000145719	0.000245604
3	chr1:11730980:G:A	11730980	NA,A	NA,G	NA,1	NA,inf	NA,inf	NA,0.361077	0.000145691	0.000251242
3	chr1:12330102:T:C	12330102	C,C	T,T	1,1	inf,-inf	inf,inf	0.177446,1.33152	0.000145675	0.000238799
3	chr1:11857039:T:C	11857039	NA,C	NA,T	NA,1	NA,-inf	NA,inf	NA,0.270615	0.000145621	0.000248236
3	chr1:11746711:ACTTC:A	11746711	NA,A	NA,ACTTC	NA,1	NA,inf	NA,inf	NA,0.356612	0.000145578	0.000249076
3	chr1:11520599:G:T	11520599	NA,T	NA,G	NA,1	NA,-inf	NA,inf	NA,0.304387	0.00014557	0.000248891
3	chr1:11989561:CAT:C	11989561	NA,C	NA,CAT	NA,1	NA,inf	NA,inf	NA,0.525931	0.000145563	0.000252157
3	chr1:12088331:AG:A	12088331	A,NA	AG,NA	1,NA	-inf,NA	inf,NA	0.244702,NA	0.000145542	0.00024689
3	chr1:11981100:C:A	11981100	NA,A	NA,C	NA,1	NA,-inf	NA,inf	NA,0.0994729	0.000145487	0.000243082
3	chr1:12346861:T:A	12346861	A,NA	T,NA	1,NA	inf,NA	inf,NA	0.605272,NA	0.000145465	0.00024641
3	chr1:11606258:C:T	11606258	NA,T	NA,C	NA,1	NA,inf	NA,inf	NA,0.366419	0.000145461	0.000248974
3	chr1:11540811:C:T	11540811	NA,T	NA,C	NA,1	NA,inf	NA,inf	NA,0.31877	0.000145338	0.000246083
3	chr1:11971154:G:C	11971154	NA,C	NA,G	NA,1	NA,inf	NA,inf	NA,0.502476	0.000145274	0.000249333
3	chr1:11618443:C:T	11618443	NA,T	NA,C	NA,1	NA,inf	NA,inf	NA,0.431992	0.000145274	0.000253404
3	chr1:11936498:G:A	11936498	NA,A	NA,G	NA,1	NA,-inf	NA,inf	NA,0.202523	0.000145266	0.000243354
3	chr1:12165915:G:T	12165915	NA,T	NA,G	NA,1	NA,-inf	NA,inf	NA,0.284661	0.000145266	0.000241266
3	chr1:12094031:C:A	12094031	NA,A	NA,C	NA,1	NA,-inf	NA,inf	NA,0.362004	0.000145176	0.000243634
3	chr1:12126570:G:T	12126570	T,T	G,G	1,1	inf,inf	inf,inf	0.369119,1.32516	0.000145092	0.000253588
3	chr1:11970702:G:T	11970702	NA,T	NA,G	NA,1	NA,-inf	NA,inf	NA,0.298821	0.000145021	0.000241068
3	chr1:11642245:G:A	11642245	NA,A	NA,G	NA,1	NA,-inf	NA,inf	NA,0.316949	0.000144968	0.00024389
3	chr1:11863203:C:T	11863203	NA,T	NA,C	NA,1	NA,inf	NA,inf	NA,0.431121	0.000144917	0.000247453
3	chr1:11582487:G:A	11582487	A,A	G,G	1,1	-inf,-inf	inf,inf	0.0904077,1.97579	0.000144889	0.000337534
3	chr1:11749743:G:A	11749743	NA,A	NA,G	NA,1	NA,inf	NA,inf	NA,0.364485	0.000144788	0.000249891
3	chr1:11583247:G:A	11583247	NA,A	NA,G	NA,1	NA,inf	NA,inf	NA,0.362956	0.000144755	0.00024594
3	chr1:12099891:G:A	12099891	NA,A	NA,G	NA,1	NA,inf	NA,inf	NA,0.402222	0.000144696	0.000249875
3	chr1:12104751:C:G	12104751	NA,G	NA,C	NA,1	NA,inf	NA,inf	NA,0.297472	0.000144687	0.000246567
3	chr1:11743560:C:T	11743560	NA,T	NA,C	NA,1	NA,inf	NA,inf	NA,0.354483	0.000144597	0.000247624
3	chr1:11729677:G:T	11729677	NA,T	NA,G	NA,1	NA,-inf	NA,inf	NA,0.252308	0.000144566	0.000240367
3	chr1:11667956:G:A	11667956	NA,A	NA,G	NA,1	NA,-inf	NA,inf	NA,0.289487	0.000144554	0.000244874
3	chr1:12085168:T:C	12085168	NA,C	NA,T	NA,1	NA,-inf	NA,inf	NA,0.306689	0.000144554	0.000241505
3	chr1:11986701:G:A	11986701	NA,A	NA,G	NA,1	NA,inf	NA,inf	NA,0.518685	0.000144523	0.000250292
3	chr1:11987672:G:A	11987672	NA,A	NA,G	NA,1	NA,inf	NA,inf	NA,0.5243	0.00014443	0.000250161
3	chr1:12306755:C:T	12306755	T,NA	C,NA	1,NA	inf,NA	inf,NA	0.364895,NA	0.000144408	0.000244262
3	chr1:12325344:C:T	12325344	NA,T	NA,C	NA,1	NA,inf	NA,inf	NA,0.322308	0.000144336	0.000245373
3	chr1:11707090:A:G	11707090	NA,G	NA,A	NA,1	NA,-inf	NA,inf	NA,0.161895	0.000144297	0.000236974
3	chr1:12052859:C:T	12052859	NA,T	NA,C	NA,1	NA,-inf	NA,inf	NA,0.452427	0.000144294	0.000242338
3	chr1:11564121:C:G	11564121	G,NA	C,NA	1,NA	-inf,NA	inf,NA	0.472254,NA	0.000144258	0.000244106
3	chr1:11620390:G:A	11620390	NA,A	NA,G	NA,1	NA,inf	NA,inf	NA,0.347079	0.000144242	0.000244748
3	chr1:11527353:T:G	11527353	G,G	T,T	1,1	inf,inf	inf,inf	0.0862941,1.76135	0.000144212	0.000280725
3	chr1:11823882:G:A	11823882	NA,A	NA,G	NA,1	NA,-inf	NA,inf	NA,0.259563	0.00014421	0.000240985
3	chr1:11982682:C:T	11982682	NA,T	NA,C	NA,1	NA,-inf	NA,inf	NA,0.555706	0.000144107	0.000241686
3	chr1:11519551:G:A	11519551	A,NA	G,NA	1,NA	inf,NA	inf,NA	0.488337,NA	0.000144001	0.000244191
3	chr1:12224486:G:T	12224486	NA,T	NA,G	NA,1	NA,inf	NA,inf	NA,0.379986	0.000143944	0.000246815
3	chr1:12348078:A:G	12348078	NA,G	NA,A	NA,1	NA,-inf	NA,inf	NA,0.272975	0.000143905	0.000241682
3	chr1:11554536:T:C	11554536	NA,C	NA,T	NA,1	NA,-inf	NA,inf	NA,0.333718	0.00014386	0.000246277
3	chr1:11993940:G:A	11993940	NA,A	NA,G	NA,1	NA,inf	NA,inf	NA,0.513829	0.000143854	0.000249046
3	chr1:11531081:C:A	11531081	NA,A	NA,C	NA,1	NA,inf	NA,inf	NA,0.295679	0.000143845	0.000241883
3	chr1:11731219:G:A	11731219	NA,A	NA,G	NA,1	NA,-inf	NA,inf	NA,0.247272	0.000143799	0.000239088
3	chr1:12363838:A:G	12363838	NA,G	NA,A	NA,1	NA,inf	NA,inf	NA,0.427149	0.00014366	0.000252177
3	chr1:11992496:C:G	11992496	NA,G	NA,C	NA,1	NA,inf	NA,inf	NA,0.511534	0.00014353	0.00024846
3	chr1:12015496:AC:A	12015496	NA,A	NA,AC	NA,1	NA,-inf	NA,inf	NA,0.371521	0.000143443	0.000241722
3	chr1:12216282:C:T	12216282	NA,T	NA,C	NA,1	NA,-inf	NA,inf	NA,0.296213	0.000143334	0.000240492
3	chr1:11722160:G:C	11722160	NA,C	NA,G	NA,1	NA,inf	NA,inf	NA,0.371686	0.000143288	0.000246843
3	chr1:12289057:T:G	12289057	NA,G	NA,T	NA,1	NA,inf	NA,inf	NA,0.490266	0.000143213	0.000257626
3	chr1:12173205:C:T	12173205	NA,T	NA,C	NA,1	NA,-inf	NA,inf	NA,0.246887	0.000143127	0.000240529
3	chr1:11884379:C:T	11884379	NA,T	NA,C	NA,1	NA,-inf	NA,inf	NA,0.147154	0.000143116	0.000237684
3	chr1:11987763:C:T	11987763	NA,T	NA,C	NA,1	NA,inf	NA,inf	NA,0.508398	0.00014308	0.000247679
3	chr1:11860868:A:G	11860868	NA,G	NA,A	NA,1	NA,-inf	NA,inf	NA,0.253217	0.000143061	0.00024338
3	chr1:11782667:T:C	11782667	NA,C	NA,T	NA,1	NA,inf	NA,inf	NA,0.282109	0.000142982	0.000245891
3	chr1:11587882:C:T	11587882	T,T	C,C	1,1	-inf,-inf	inf,inf	0.41419,1.76315	0.000142935	0.000312449
3	chr1:11634618:A:C	11634618	NA,C	NA,A	NA,1	NA,inf	NA,inf	NA,0.332496	0.000142934	0.000245943
3	chr1:11846380:T:C	11846380	C,C	T,T	1,1	inf,inf	inf,inf	1.31562,0.210193	0.000142866	0.000244378
3	chr1:12180665:T:G	12180665	G,G	T,T	1,1	inf,-inf	inf,inf	1.26417,0.111908	0.000142861	0.000238303
3	chr1:11755482:A:G	11755482	NA,G	NA,A	NA,1	NA,inf	NA,inf	NA,0.386028	0.000142802	0.000247582
3	chr1:12366179:G:C	12366179	NA,C	NA,G	NA,1	NA,inf	NA,inf	NA,0.420476	0.000142703	0.000250375
3	chr1:11781453:T:C	11781453	NA,C	NA,T	NA,1	NA,inf	NA,inf	NA,0.280331	0.000142675	0.000245345
3	chr1:11775980:C:T	11775980	T,T	C,C	1,1	-inf,-inf	inf,inf	0.326858,1.12445	0.000142658	0.000249285
3	chr1:12118391:G:A	12118391	NA,A	NA,G	NA,1	NA,-inf	NA,inf	NA,0.282558	0.00014264	0.000238923
3	chr1:11848110:C:T	11848110	T,NA	C,NA	1,NA	-inf,NA	inf,NA	0.366037,NA	0.000142609	0.000241683
3	chr1:11583190:A:G	11583190	NA,G	NA,A	NA,1	NA,inf	NA,inf	NA,0.348961	0.000142608	0.000242239
3	chr1:11998173:T:C	11998173	NA,C	NA,T	NA,1	NA,-inf	NA,inf	NA,0.659088	0.000142464	0.000240444
3	chr1:11920855:T:G	11920855	G,G	T,T	1,1	-inf,inf	inf,inf	0.184127,1.19009	0.000142427	0.000229139
3	chr1:11802461:TAA:T	11802461	NA,T	NA,TAA	NA,1	NA,-inf	NA,inf	NA,0.279869	0.000142405	0.000237609
3	chr1:11551216:T:G	11551216	NA,G	NA,T	NA,1	NA,inf	NA,inf	NA,0.29662	0.000142382	0.000242153
3	chr1:12109478:G:A	12109478	NA,A	NA,G	NA,1	NA,inf	NA,inf	NA,0.246062	0.000142342	0.000242438
3	chr1:12332948:T:C	12332948	C,C	T,T	1,1	inf,-inf	inf,inf	0.176312,1.26198	0.000142323	0.000229892
3	chr1:12009529:C:T	12009529	NA,T	NA,C	NA,1	NA,inf	NA,inf	NA,0.562925	0.00014228	0.000245683
3	chr1:11592649:A:G	11592649	NA,G	NA,A	NA,1	NA,-inf	NA,inf	NA,0.264477	0.00014226	0.000239729
3	chr1:12098255:A:G	12098255	G,NA	A,NA	1,NA	inf,NA	inf,NA	0.679231,NA	0.000142248	0.000240792
3	chr1:12112790:C:T	12112790	NA,T	NA,C	NA,1	NA,inf	NA,inf	NA,0.320553	0.000142208	0.000242476
3	chr1:11670737:G:A	11670737	NA,A	NA,G	NA,1	NA,-inf	NA,inf	NA,0.246805	0.000142183	0.000237505
3	chr1:11665599:T:C	11665599	NA,C	NA,T	NA,1	NA,inf	NA,inf	NA,0.409074	0.000142163	0.000252964
3	chr1:11549880:C:G	11549880	NA,G	NA,C	NA,1	NA,inf	NA,inf	NA,0.294841	0.000142093	0.000241658
3	chr1:12414059:G:A	12414059	NA,A	NA,G	NA,1	NA,inf	NA,inf	NA,0.271783	0.000142026	0.00024042
3	chr1:12066505:C:A	12066505	NA,A	NA,C	NA,1	NA,inf	NA,inf	NA,0.292928	0.000141914	0.000241357
3	chr1:11810779:AAAG:A	11810779	NA,A	NA,AAAG	NA,1	NA,inf	NA,inf	NA,0.341865	0.000141804	0.000242615
3	chr1:12221667:C:T	12221667	NA,T	NA,C	NA,1	NA,inf	NA,inf	NA,0.315502	0.000141739	0.000242234
3	chr1:11781738:G:A	11781738	NA,A	NA,G	NA,1	NA,-inf	NA,inf	NA,0.249781	0.000141543	0.000237192
3	chr1:11523661:G:A	11523661	NA,A	NA,G	NA,1	NA,-inf	NA,inf	NA,0.294547	0.000141514	0.000241017
3	chr1:12106040:G:A	12106040	NA,A	NA,G	NA,1	NA,-inf	NA,inf	NA,0.285141	0.000141487	0.000236352
3	chr1:12374833:G:T	12374833	T,NA	G,NA	1,NA	inf,NA	inf,NA	0.348838,NA	0.000141464	0.000239283
3	chr1:12089080:G:C	12089080	NA,C	NA,G	NA,1	NA,inf	NA,inf	NA,0.30101	0.000141458	0.000240115
3	chr1:11581353:C:A	11581353	NA,A	NA,C	NA,1	NA,inf	NA,inf	NA,0.362983	0.000141426	0.000246684
3	chr1:11989327:C:T	11989327	NA,T	NA,C	NA,1	NA,inf	NA,inf	NA,0.495707	0.000141385	0.000244578
3	chr1:11539581:GAC:G	11539581	NA,G	NA,GAC	NA,1	NA,inf	NA,inf	NA,0.294055	0.000141314	0.000239351
3	chr1:12129944:A:G	12129944	G,NA	A,NA	1,NA	inf,NA	inf,NA	0.350942,NA	0.000141252	0.000239198
3	chr1:12036174:AG:A	12036174	NA,A	NA,AG	NA,1	NA,inf	NA,inf	NA,0.0783232	0.000141241	0.000241266
3	chr1:12106808:G:A	12106808	NA,A	NA,G	NA,1	NA,-inf	NA,inf	NA,0.27906	0.000141213	0.000236021
3	chr1:12165911:T:C	12165911	NA,C	NA,T	NA,1	NA,inf	NA,inf	NA,0.302804	0.0001412	0.000241764
3	chr1:11997259:T:C	11997259	NA,C	NA,T	NA,1	NA,-inf	NA,inf	NA,0.546783	0.000141195	0.000237595
3	chr1:12016968:C:T	12016968	T,NA	C,NA	1,NA	inf,NA	inf,NA	0.254772,NA	0.000141183	0.000239048
3	chr1:11484131:A:G	11484131	G,NA	A,NA	1,NA	-inf,NA	inf,NA	0.423647,NA	0.000141171	0.000238912
3	chr1:11819174:G:A	11819174	NA,A	NA,G	NA,1	NA,-inf	NA,inf	NA,0.238152	0.000141116	0.000235941
3	chr1:12043947:T:A	12043947	NA,A	NA,T	NA,1	NA,-inf	NA,inf	NA,0.155713	0.000140961	0.000235428
3	chr1:11975422:G:T	11975422	NA,T	NA,G	NA,1	NA,inf	NA,inf	NA,0.458938	0.000140949	0.000237817
3	chr1:12346882:A:T	12346882	T,NA	A,NA	1,NA	inf,NA	inf,NA	0.579939,NA	0.000140928	0.000238722
3	chr1:12406861:G:A	12406861	NA,A	NA,G	NA,1	NA,-inf	NA,inf	NA,0.294502	0.000140921	0.000236982
3	chr1:12114336:G:A	12114336	NA,A	NA,G	NA,1	NA,inf	NA,inf	NA,0.303775	0.000140805	0.000240688
3	chr1:11502180:C:T	11502180	NA,T	NA,C	NA,1	NA,-inf	NA,inf	NA,0.207055	0.000140805	0.00023501
3	chr1:11792841:G:C	11792841	C,NA	G,NA	1,NA	-inf,NA	inf,NA	0.214137,NA	0.000140677	0.000238054
3	chr1:11532538:C:A	11532538	NA,A	NA,C	NA,1	NA,-inf	NA,inf	NA,0.250037	0.000140614	0.000237557
3	chr1:12428419:C:A	12428419	A,A	C,C	1,1	inf,inf	inf,inf	0.0218438,1.53287	0.000140522	0.000252211
3	chr1:12235685:CTTCCTT:C	12235685	C,NA	CTTCCTT,NA	1,NA	inf,NA	inf,NA	0.343224,NA	0.000140463	0.000237605
3	chr1:11547934:A:G	11547934	G,NA	A,NA	1,NA	-inf,NA	inf,NA	0.457064,NA	0.000140212	0.000237362
3	chr1:11995406:G:A	11995406	NA,A	NA,G	NA,1	NA,inf	NA,inf	NA,0.4862	0.000140174	0.000242371
3	chr1:11618782:G:A	11618782	NA,A	NA,G	NA,1	NA,-inf	NA,inf	NA,0.223106	0.000139944	0.000232364
3	chr1:11930321:C:T	11930321	NA,T	NA,C	NA,1	NA,inf	NA,inf	NA,0.151607	0.000139902	0.000241936
3	chr1:11827237:A:T	11827237	NA,T	NA,A	NA,1	NA,-inf	NA,inf	NA,0.231977	0.000139864	0.000234002
3	chr1:12282542:T:G	12282542	NA,G	NA,T	NA,1	NA,inf	NA,inf	NA,0.471994	0.00013986	0.000251386
3	chr1:11714635:C:T	11714635	NA,T	NA,C	NA,1	NA,inf	NA,inf	NA,0.36859	0.000139817	0.000245796
3	chr1:11808371:G:A	11808371	NA,A	NA,G	NA,1	NA,inf	NA,inf	NA,0.396016	0.000139792	0.000240394
3	chr1:12172948:A:G	12172948	NA,G	NA,A	NA,1	NA,-inf	NA,inf	NA,0.22743	0.000139667	0.00023486
3	chr1:11923746:AG:A	11923746	A,NA	AG,NA	1,NA	inf,NA	inf,NA	0.782736,NA	0.000139628	0.000236425
3	chr1:12268349:A:G	12268349	NA,G	NA,A	NA,1	NA,-inf	NA,inf	NA,0.207012	0.00013949	0.000232921
3	chr1:12445881:C:T	12445881	NA,T	NA,C	NA,1	NA,inf	NA,inf	NA,0.373702	0.00013946	0.000239348
3	chr1:11645220:G:A	11645220	NA,A	NA,G	NA,1	NA,-inf	NA,inf	NA,0.281066	0.000139358	0.000234535
3	chr1:11605606:A:G	11605606	NA,G	NA,A	NA,1	NA,inf	NA,inf	NA,0.311931	0.000139258	0.000238653
3	chr1:11651151:G:A	11651151	NA,A	NA,G	NA,1	NA,inf	NA,inf	NA,0.434847	0.000139252	0.000248948
3	chr1:11904981:G:A	11904981	NA,A	NA,G	NA,1	NA,-inf	NA,inf	NA,0.295361	0.000139153	0.00023282
3	chr1:12069443:G:A	12069443	NA,A	NA,G	NA,1	NA,-inf	NA,inf	NA,0.260786	0.000139096	0.000234749
3	chr1:11687847:C:T	11687847	NA,T	NA,C	NA,1	NA,inf	NA,inf	NA,0.384082	0.000139035	0.000249091
3	chr1:12385563:AATCAGC:A	12385563	NA,A	NA,AATCAGC	NA,1	NA,inf	NA,inf	NA,0.376534	0.000138986	0.000237512
3	chr1:11832549:G:A	11832549	NA,A	NA,G	NA,1	NA,-inf	NA,inf	NA,0.226984	0.000138973	0.00023257
3	chr1:12142897:C:T	12142897	NA,T	NA,C	NA,1	NA,-inf	NA,inf	NA,0.207305	0.000138918	0.000232753
3	chr1:11797975:G:A	11797975	NA,A	NA,G	NA,1	NA,-inf	NA,inf	NA,0.236464	0.000138903	0.000232817
3	chr1:12432814:C:T	12432814	NA,T	NA,C	NA,1	NA,inf	NA,inf	NA,0.32527	0.000138864	0.000237933
3	chr1:11940962:T:C	11940962	NA,C	NA,T	NA,1	NA,-inf	NA,inf	NA,0.124436	0.000138789	0.000233247
3	chr1:12328908:G:A	12328908	NA,A	NA,G	NA,1	NA,-inf	NA,inf	NA,0.24358	0.000138758	0.000232696
3	chr1:11835737:C:T	11835737	NA,T	NA,C	NA,1	NA,-inf	NA,inf	NA,0.225561	0.00013874	0.000232194
3	chr1:11546499:C:T	11546499	T,NA	C,NA	1,NA	inf,NA	inf,NA	0.467838,NA	0.000138735	0.00023477
3	chr1:11981955:T:G	11981955	NA,G	NA,T	NA,1	NA,inf	NA,inf	NA,0.0391863	0.000138678	0.000229679
3	chr1:11979529:G:A	11979529	NA,A	NA,G	NA,1	NA,inf	NA,inf	NA,0.0144756	0.000138656	0.000229969
3	chr1:11840752:G:A	11840752	NA,A	NA,G	NA,1	NA,inf	NA,inf	NA,0.27822	0.00013864	0.000238802
3	chr1:11946912:G:A	11946912	NA,A	NA,G	NA,1	NA,inf	NA,inf	NA,0.518122	0.000138624	0.000237266
3	chr1:12065300:C:T	12065300	NA,T	NA,C	NA,1	NA,-inf	NA,inf	NA,0.262592	0.000138597	0.000234792
3	chr1:11727610:A:G	11727610	NA,G	NA,A	NA,1	NA,inf	NA,inf	NA,0.312695	0.000138536	0.000236255
3	chr1:11977781:T:G	11977781	NA,G	NA,T	NA,1	NA,inf	NA,inf	NA,0.0230516	0.000138371	0.000229452
3	chr1:11607036:G:A	11607036	NA,A	NA,G	NA,1	NA,inf	NA,inf	NA,0.381117	0.000138344	0.000241456
3	chr1:11944384:C:T	11944384	NA,T	NA,C	NA,1	NA,-inf	NA,inf	NA,0.207332	0.000138218	0.000232133
3	chr1:11527417:C:T	11527417	NA,T	NA,C	NA,1	NA,-inf	NA,inf	NA,0.21968	0.000138216	0.000232014
3	chr1:11844712:G:A	11844712	NA,A	NA,G	NA,1	NA,-inf	NA,inf	NA,0.223591	0.000138203	0.000231346
3	chr1:11845004:G:A	11845004	NA,A	NA,G	NA,1	NA,-inf	NA,inf	NA,0.223591	0.000138203	0.000231346
3	chr1:12015116:A:G	12015116	G,G	A,A	1,1	-inf,-inf	inf,inf	0.0286536,1.16233	0.000138092	0.000224926
3	chr1:12245467:T:A	12245467	NA,A	NA,T	NA,1	NA,-inf	NA,inf	NA,0.236178	0.000137977	0.000232013
3	chr1:11802137:T:C	11802137	NA,C	NA,T	NA,1	NA,-inf	NA,inf	NA,0.285772	0.000137972	0.000232345
3	chr1:12398515:C:G	12398515	G,G	C,C	1,1	inf,-inf	inf,inf	0.309873,1.1726	0.000137964	0.000228877
3	chr1:11996596:A:G	11996596	NA,G	NA,A	NA,1	NA,inf	NA,inf	NA,0.466403	0.000137934	0.000238237
3	chr1:12239947:A:G	12239947	G,G	A,A	1,1	-inf,-inf	inf,inf	0.0151813,1.33853	0.000137931	0.000225024
3	chr1:12246138:G:A	12246138	NA,A	NA,G	NA,1	NA,-inf	NA,inf	NA,0.235805	0.000137921	0.000231921
3	chr1:11586336:G:A	11586336	A,NA	G,NA	1,NA	inf,NA	inf,NA	0.423487,NA	0.000137909	0.000233578
3	chr1:12316573:T:C	12316573	NA,C	NA,T	NA,1	NA,-inf	NA,inf	NA,0.23663	0.000137861	0.000231825
3	chr1:11951295:G:T	11951295	NA,T	NA,G	NA,1	NA,-inf	NA,inf	NA,0.20804	0.000137852	0.000231702
3	chr1:12316574:G:T	12316574	NA,T	NA,G	NA,1	NA,-inf	NA,inf	NA,0.236452	0.000137833	0.000231779
3	chr1:11648480:G:A	11648480	NA,A	NA,G	NA,1	NA,-inf	NA,inf	NA,0.3646	0.00013781	0.00024184
3	chr1:11642348:G:C	11642348	NA,C	NA,G	NA,1	NA,-inf	NA,inf	NA,0.3646	0.00013781	0.00024184
3	chr1:11643551:A:G	11643551	NA,G	NA,A	NA,1	NA,-inf	NA,inf	NA,0.36412	0.000137743	0.000241709
3	chr1:11643536:A:G	11643536	NA,G	NA,A	NA,1	NA,inf	NA,inf	NA,0.404336	0.000137514	0.00024104
3	chr1:11813530:A:T	11813530	NA,T	NA,A	NA,1	NA,-inf	NA,inf	NA,0.216857	0.00013749	0.000230164
3	chr1:11947760:C:T	11947760	NA,T	NA,C	NA,1	NA,-inf	NA,inf	NA,0.204636	0.00013746	0.000230976
3	chr1:11945853:C:G	11945853	NA,G	NA,C	NA,1	NA,-inf	NA,inf	NA,0.204504	0.000137442	0.000230946
3	chr1:12276760:C:G	12276760	NA,G	NA,C	NA,1	NA,-inf	NA,inf	NA,0.233803	0.000137422	0.000231103
3	chr1:11653265:C:T	11653265	NA,T	NA,C	NA,1	NA,-inf	NA,inf	NA,0.207085	0.000137384	0.000227733
3	chr1:12133922:A:G	12133922	NA,G	NA,A	NA,1	NA,-inf	NA,inf	NA,0.161057	0.000137373	0.000228608
3	chr1:11575486:A:C	11575486	NA,C	NA,A	NA,1	NA,-inf	NA,inf	NA,0.220007	0.000137364	0.000229898
3	chr1:11819766:A:G	11819766	NA,G	NA,A	NA,1	NA,inf	NA,inf	NA,0.268496	0.000137299	0.000233637
3	chr1:11732435:T:C	11732435	NA,C	NA,T	NA,1	NA,-inf	NA,inf	NA,0.201772	0.000137229	0.000230485
3	chr1:12442371:T:C	12442371	C,C	T,T	1,1	inf,-inf	inf,inf	0.50578,1.32592	0.000137216	0.000254955
3	chr1:12350254:T:C	12350254	C,C	T,T	1,1	inf,-inf	inf,inf	0.296272,1.18214	0.000137165	0.000227585
3	chr1:11980585:G:A	11980585	NA,A	NA,G	NA,1	NA,inf	NA,inf	NA,0.0288938	0.000137125	0.000227526
3	chr1:11780126:G:A	11780126	NA,A	NA,G	NA,1	NA,inf	NA,inf	NA,0.340425	0.00013709	0.000234695
3	chr1:11738755:C:T	11738755	NA,T	NA,C	NA,1	NA,-inf	NA,inf	NA,0.387804	0.000137075	0.000242177
3	chr1:12469060:T:G	12469060	G,NA	T,NA	1,NA	inf,NA	inf,NA	0.366763,NA	0.000137029	0.000232117
3	chr1:11486281:T:G	11486281	NA,G	NA,T	NA,1	NA,-inf	NA,inf	NA,0.225396	0.000136838	0.000232361
3	chr1:12008684:T:C	12008684	NA,C	NA,T	NA,1	NA,inf	NA,inf	NA,0.524289	0.000136806	0.000235849
3	chr1:11689616:G:A	11689616	NA,A	NA,G	NA,1	NA,inf	NA,inf	NA,0.310252	0.000136761	0.000235343
3	chr1:11964020:C:A	11964020	NA,A	NA,C	NA,1	NA,inf	NA,inf	NA,0.537593	0.000136621	0.000234231
3	chr1:11696440:G:T	11696440	NA,T	NA,G	NA,1	NA,-inf	NA,inf	NA,0.354546	0.000136613	0.000241323
3	chr1:11861516:G:A	11861516	NA,A	NA,G	NA,1	NA,-inf	NA,inf	NA,0.164959	0.00013655	0.000229525
3	chr1:12399444:C:T	12399444	NA,T	NA,C	NA,1	NA,-inf	NA,inf	NA,0.226307	0.000136523	0.000229535
3	chr1:11548636:C:A	11548636	NA,A	NA,C	NA,1	NA,-inf	NA,inf	NA,0.191179	0.000136507	0.00022787
3	chr1:11875068:C:T	11875068	NA,T	NA,C	NA,1	NA,inf	NA,inf	NA,0.107336	0.000136492	0.000233102
3	chr1:11619706:A:G	11619706	NA,G	NA,A	NA,1	NA,inf	NA,inf	NA,0.373906	0.00013649	0.000237271
3	chr1:11486412:G:A	11486412	NA,A	NA,G	NA,1	NA,-inf	NA,inf	NA,0.223042	0.000136488	0.000231759
3	chr1:12231244:A:T	12231244	NA,T	NA,A	NA,1	NA,inf	NA,inf	NA,0.291067	0.000136479	0.000233233
3	chr1:12101561:G:A	12101561	NA,A	NA,G	NA,1	NA,inf	NA,inf	NA,0.356186	0.000136419	0.000232931
3	chr1:12479003:CAG:C	12479003	NA,C	NA,CAG	NA,1	NA,-inf	NA,inf	NA,0.221603	0.000136406	0.000229023
3	chr1:12031823:G:A	12031823	NA,A	NA,G	NA,1	NA,-inf	NA,inf	NA,0.375491	0.000136399	0.000228591
3	chr1:12287281:G:A	12287281	NA,A	NA,G	NA,1	NA,inf	NA,inf	NA,0.444134	0.000136396	0.000244265
3	chr1:12057980:G:A	12057980	NA,A	NA,G	NA,1	NA,-inf	NA,inf	NA,0.254933	0.000136388	0.000226887
3	chr1:11694267:A:G	11694267	NA,G	NA,A	NA,1	NA,-inf	NA,inf	NA,0.180105	0.000136375	0.000224706
3	chr1:12140572:C:T	12140572	NA,T	NA,C	NA,1	NA,inf	NA,inf	NA,0.259694	0.000136341	0.00023129
3	chr1:11625669:GT:G	11625669	NA,G	NA,GT	NA,1	NA,inf	NA,inf	NA,0.287033	0.000136212	0.000233583
3	chr1:11938491:TAG:T	11938491	NA,T	NA,TAG	NA,1	NA,inf	NA,inf	NA,0.405128	0.000136207	0.000230516
3	chr1:11976132:C:T	11976132	NA,T	NA,C	NA,1	NA,-inf	NA,inf	NA,0.311371	0.000136191	0.000228209
3	chr1:11761675:T:G	11761675	NA,G	NA,T	NA,1	NA,inf	NA,inf	NA,0.277982	0.000136146	0.000231874
3	chr1:11656009:T:C	11656009	C,NA	T,NA	1,NA	inf,NA	inf,NA	0.449804,NA	0.000136063	0.000230464
3	chr1:11544060:T:C	11544060	NA,C	NA,T	NA,1	NA,-inf	NA,inf	NA,0.247266	0.000136045	0.000230434
3	chr1:12472564:C:T	12472564	NA,T	NA,C	NA,1	NA,inf	NA,inf	NA,0.262551	0.000135994	0.000232621
3	chr1:11567226:A:G	11567226	NA,G	NA,A	NA,1	NA,inf	NA,inf	NA,0.369615	0.000135961	0.000233774
3	chr1:12167002:A:C	12167002	NA,C	NA,A	NA,1	NA,inf	NA,inf	NA,0.267025	0.000135878	0.000232339
3	chr1:12260166:C:T	12260166	NA,T	NA,C	NA,1	NA,inf	NA,inf	NA,0.29023	0.000135837	0.000231585
3	chr1:11483612:G:A	11483612	NA,A	NA,G	NA,1	NA,-inf	NA,inf	NA,0.214006	0.000135814	0.000230108
3	chr1:11781466:C:T	11781466	NA,T	NA,C	NA,1	NA,inf	NA,inf	NA,0.258286	0.000135793	0.000229765
3	chr1:11735681:C:G	11735681	NA,G	NA,C	NA,1	NA,-inf	NA,inf	NA,0.167497	0.000135791	0.000226299
3	chr1:11568585:G:A	11568585	NA,A	NA,G	NA,1	NA,inf	NA,inf	NA,0.240975	0.000135774	0.000229453
3	chr1:11835357:A:G	11835357	NA,G	NA,A	NA,1	NA,-inf	NA,inf	NA,0.205505	0.000135657	0.000227202
3	chr1:12235680:A:G	12235680	NA,G	NA,A	NA,1	NA,inf	NA,inf	NA,0.28188	0.000135606	0.000232253
3	chr1:11911088:T:C	11911088	NA,C	NA,T	NA,1	NA,-inf	NA,inf	NA,0.181117	0.000135594	0.000227059
3	chr1:12054683:C:T	12054683	NA,T	NA,C	NA,1	NA,inf	NA,inf	NA,0.390731	0.000135568	0.000232283
3	chr1:12435064:C:T	12435064	NA,T	NA,C	NA,1	NA,-inf	NA,inf	NA,0.225282	0.000135529	0.00022758
3	chr1:11517156:G:A	11517156	NA,A	NA,G	NA,1	NA,-inf	NA,inf	NA,0.190862	0.000135527	0.000227971
3	chr1:11926478:G:A	11926478	NA,A	NA,G	NA,1	NA,inf	NA,inf	NA,0.65747	0.000135409	0.000230745
3	chr1:11562290:A:G	11562290	G,NA	A,NA	1,NA	-inf,NA	inf,NA	0.414777,NA	0.000135383	0.000229372
3	chr1:11759652:C:A	11759652	NA,A	NA,C	NA,1	NA,inf	NA,inf	NA,0.305444	0.00013538	0.000232372
3	chr1:12008938:C:G	12008938	NA,G	NA,C	NA,1	NA,-inf	NA,inf	NA,0.129289	0.000135353	0.000228491
3	chr1:12295437:T:C	12295437	NA,C	NA,T	NA,1	NA,inf	NA,inf	NA,0.429287	0.00013525	0.000241757
3	chr1:12200682:G:GC	12200682	NA,GC	NA,G	NA,1	NA,inf	NA,inf	NA,0.265656	0.000135248	0.000229702
3	chr1:11939107:GAGA:G	11939107	NA,G	NA,GAGA	NA,1	NA,inf	NA,inf	NA,0.395299	0.000135236	0.000235272
3	chr1:11800398:C:T	11800398	NA,T	NA,C	NA,1	NA,inf	NA,inf	NA,0.438789	0.000135163	0.000234455
3	chr1:11551143:C:T	11551143	NA,T	NA,C	NA,1	NA,inf	NA,inf	NA,0.265556	0.000135147	0.000232456
3	chr1:11687312:T:C	11687312	NA,C	NA,T	NA,1	NA,inf	NA,inf	NA,0.306261	0.000135138	0.000234219
3	chr1:12111383:T:C	12111383	NA,C	NA,T	NA,1	NA,inf	NA,inf	NA,0.368082	0.000135117	0.000234748
3	chr1:11779134:C:T	11779134	NA,T	NA,C	NA,1	NA,inf	NA,inf	NA,0.351995	0.000135015	0.000231323
3	chr1:12273030:C:T	12273030	NA,T	NA,C	NA,1	NA,-inf	NA,inf	NA,0.189993	0.000134988	0.000226358
3	chr1:12096810:T:C	12096810	NA,C	NA,T	NA,1	NA,inf	NA,inf	NA,0.248934	0.00013495	0.000229653
3	chr1:11546484:C:T	11546484	NA,T	NA,C	NA,1	NA,inf	NA,inf	NA,0.250598	0.000134941	0.000230874
3	chr1:11688439:T:C	11688439	NA,C	NA,T	NA,1	NA,inf	NA,inf	NA,0.352522	0.000134906	0.000240685
3	chr1:12089052:G:C	12089052	NA,C	NA,G	NA,1	NA,-inf	NA,inf	NA,0.200765	0.000134855	0.00022678
3	chr1:11760152:G:T	11760152	NA,T	NA,G	NA,1	NA,inf	NA,inf	NA,0.275336	0.00013481	0.00022965
3	chr1:11842602:G:T	11842602	T,NA	G,NA	1,NA	inf,NA	inf,NA	0.730294,NA	0.000134798	0.000228337
3	chr1:11609956:C:G	11609956	NA,G	NA,C	NA,1	NA,inf	NA,inf	NA,0.292001	0.00013475	0.00023019
3	chr1:12235260:C:T	12235260	NA,T	NA,C	NA,1	NA,inf	NA,inf	NA,0.228434	0.000134648	0.000228008
3	chr1:12113040:A:C	12113040	NA,C	NA,A	NA,1	NA,-inf	NA,inf	NA,0.251807	0.000134634	0.00022765
3	chr1:12478945:C:T	12478945	T,NA	C,NA	1,NA	inf,NA	inf,NA	0.354662,NA	0.00013451	0.000227846
3	chr1:11909883:G:A	11909883	NA,A	NA,G	NA,1	NA,-inf	NA,inf	NA,0.450586	0.000134489	0.000226021
3	chr1:11799852:A:G	11799852	NA,G	NA,A	NA,1	NA,-inf	NA,inf	NA,0.292197	0.000134481	0.000231243
3	chr1:11798799:A:G	11798799	NA,G	NA,A	NA,1	NA,inf	NA,inf	NA,0.281739	0.000134456	0.000230414
3	chr1:11775398:T:G	11775398	G,G	T,T	1,1	-inf,-inf	inf,inf	0.318356,1.09926	0.000134372	0.000234689
3	chr1:11802721:A:G	11802721	G,G	A,A	1,1	-inf,-inf	inf,inf	0.125432,1.56346	0.000134336	0.000237877
3	chr1:11675805:T:C	11675805	NA,C	NA,T	NA,1	NA,-inf	NA,inf	NA,0.129522	0.000134177	0.000223941
3	chr1:12237095:G:A	12237095	A,A	G,G	1,1	inf,-inf	inf,inf	0.262641,1.15083	0.000134155	0.000215597
3	chr1:11919255:G:A	11919255	NA,A	NA,G	NA,1	NA,-inf	NA,inf	NA,0.236909	0.000134112	0.000225118
3	chr1:12391565:A:G	12391565	NA,G	NA,A	NA,1	NA,inf	NA,inf	NA,0.252495	0.000134024	0.00022893
3	chr1:11657827:T:C	11657827	NA,C	NA,T	NA,1	NA,-inf	NA,inf	NA,0.12117	0.000133998	0.000221118
3	chr1:12382704:A:G	12382704	NA,G	NA,A	NA,1	NA,inf	NA,inf	NA,0.261219	0.000133949	0.000229271
3	chr1:11984294:G:A	11984294	NA,A	NA,G	NA,1	NA,-inf	NA,inf	NA,0.549036	0.000133887	0.000225009
3	chr1:11858204:G:T	11858204	NA,T	NA,G	NA,1	NA,inf	NA,inf	NA,0.292454	0.000133753	0.000224905
3	chr1:12070205:T:C	12070205	NA,C	NA,T	NA,1	NA,-inf	NA,inf	NA,0.242796	0.000133753	0.00022561
3	chr1:12019416:T:C	12019416	NA,C	NA,T	NA,1	NA,-inf	NA,inf	NA,0.267683	0.000133548	0.000223516
3	chr1:11952696:G:A	11952696	NA,A	NA,G	NA,1	NA,inf	NA,inf	NA,0.471684	0.000133526	0.000228261
3	chr1:12259318:TA:T	12259318	NA,T	NA,TA	NA,1	NA,inf	NA,inf	NA,0.261987	0.00013349	0.000228955
3	chr1:11795390:C:T	11795390	NA,T	NA,C	NA,1	NA,-inf	NA,inf	NA,0.200107	0.00013346	0.000224083
3	chr1:12398350:T:C	12398350	NA,C	NA,T	NA,1	NA,inf	NA,inf	NA,0.213295	0.000133289	0.000225635
3	chr1:12333067:C:T	12333067	NA,T	NA,C	NA,1	NA,inf	NA,inf	NA,0.213065	0.000133264	0.000225622
3	chr1:11690194:G:C	11690194	NA,C	NA,G	NA,1	NA,inf	NA,inf	NA,0.287445	0.000133205	0.000230601
3	chr1:12028387:C:T	12028387	NA,T	NA,C	NA,1	NA,-inf	NA,inf	NA,0.174848	0.000133057	0.000223368
3	chr1:12276090:T:C	12276090	C,C	T,T	1,1	inf,-inf	inf,inf	0.181478,1.2446	0.000133017	0.000216519
3	chr1:11644303:T:C	11644303	NA,C	NA,T	NA,1	NA,-inf	NA,inf	NA,0.235532	0.000133006	0.000223966
3	chr1:12439328:G:A	12439328	NA,A	NA,G	NA,1	NA,-inf	NA,inf	NA,0.198626	0.000132967	0.000223407
3	chr1:12210302:T:C	12210302	NA,C	NA,T	NA,1	NA,inf	NA,inf	NA,0.252291	0.000132942	0.000227473
3	chr1:12164101:A:G	12164101	NA,G	NA,A	NA,1	NA,inf	NA,inf	NA,0.370233	0.00013292	0.000233116
3	chr1:12233972:C:T	12233972	NA,T	NA,C	NA,1	NA,-inf	NA,inf	NA,0.174477	0.000132877	0.000223233
3	chr1:11980149:T:G	11980149	NA,G	NA,T	NA,1	NA,-inf	NA,inf	NA,0.290972	0.000132782	0.000222394
3	chr1:11566892:A:G	11566892	NA,G	NA,A	NA,1	NA,inf	NA,inf	NA,0.368021	0.0001327	0.000234043
3	chr1:12047371:G:T	12047371	NA,T	NA,G	NA,1	NA,-inf	NA,inf	NA,0.270183	0.000132674	0.000224483
3	chr1:11566899:C:T	11566899	T,NA	C,NA	1,NA	-inf,NA	inf,NA	0.406145,NA	0.000132628	0.000224602
3	chr1:11950584:A:AC	11950584	NA,AC	NA,A	NA,1	NA,-inf	NA,inf	NA,0.174628	0.000132569	0.000223037
3	chr1:12344414:A:G	12344414	NA,G	NA,A	NA,1	NA,inf	NA,inf	NA,0.207845	0.000132565	0.000224435
3	chr1:11955223:A:T	11955223	NA,T	NA,A	NA,1	NA,inf	NA,inf	NA,0.350116	0.000132495	0.000226051
3	chr1:11977567:G:A	11977567	NA,A	NA,G	NA,1	NA,-inf	NA,inf	NA,0.288047	0.000132491	0.000221916
3	chr1:12048928:G:A	12048928	NA,A	NA,G	NA,1	NA,-inf	NA,inf	NA,0.141252	0.000132387	0.000222877
3	chr1:11777625:A:G	11777625	G,G	A,A	1,1	-inf,-inf	inf,inf	0.321235,1.0833	0.000132281	0.000230725
3	chr1:12296511:A:G	12296511	G,NA	A,NA	1,NA	inf,NA	inf,NA	0.485922,NA	0.000132254	0.000224063
3	chr1:12322968:CAG:C	12322968	C,C	CAG,CAG	1,1	inf,-inf	inf,inf	0.141018,1.29814	0.000132252	0.000217657
3	chr1:11959856:T:C	11959856	NA,C	NA,T	NA,1	NA,inf	NA,inf	NA,0.308943	0.000132237	0.000222259
3	chr1:11974474:C:T	11974474	NA,T	NA,C	NA,1	NA,-inf	NA,inf	NA,0.285676	0.000132168	0.000221403
3	chr1:12410078:C:T	12410078	NA,T	NA,C	NA,1	NA,inf	NA,inf	NA,0.257396	0.000132112	0.000225841
3	chr1:12362143:A:G	12362143	NA,G	NA,A	NA,1	NA,inf	NA,inf	NA,0.336306	0.000132108	0.000229606
3	chr1:11567212:G:C	11567212	NA,C	NA,G	NA,1	NA,inf	NA,inf	NA,0.36731	0.000132101	0.000233033
3	chr1:12095588:T:C	12095588	NA,C	NA,T	NA,1	NA,inf	NA,inf	NA,0.222566	0.000131998	0.000226635
3	chr1:11743757:G:C	11743757	NA,C	NA,G	NA,1	NA,inf	NA,inf	NA,0.328131	0.000131974	0.00022873
3	chr1:12117038:T:C	12117038	NA,C	NA,T	NA,1	NA,inf	NA,inf	NA,0.224926	0.000131836	0.000225865
3	chr1:12297451:G:A	12297451	NA,A	NA,G	NA,1	NA,-inf	NA,inf	NA,0.192524	0.000131828	0.000221341
3	chr1:12317399:G:T	12317399	NA,T	NA,G	NA,1	NA,-inf	NA,inf	NA,0.168364	0.000131814	0.00022122
3	chr1:11840781:A:G	11840781	G,G	A,A	1,1	-inf,inf	inf,inf	0.373743,0.878685	0.000131788	0.000197118
3	chr1:11512899:G:A	11512899	A,A	G,G	1,1	-inf,inf	inf,inf	1.17292,0.31198	0.000131778	0.000227328
3	chr1:11661156:G:A	11661156	NA,A	NA,G	NA,1	NA,inf	NA,inf	NA,0.290699	0.00013176	0.000226378
3	chr1:11802275:C:T	11802275	NA,T	NA,C	NA,1	NA,-inf	NA,inf	NA,0.177124	0.000131759	0.000219843
3	chr1:12389609:G:GAAAT	12389609	NA,GAAAT	NA,G	NA,1	NA,inf	NA,inf	NA,0.202044	0.000131747	0.000223029
3	chr1:11483088:G:A	11483088	NA,A	NA,G	NA,1	NA,-inf	NA,inf	NA,0.185319	0.000131737	0.000223174
3	chr1:12256022:A:G	12256022	G,G	A,A	1,1	inf,-inf	inf,inf	0.19691,1.24386	0.000131701	0.000215655
3	chr1:12286878:T:C	12286878	NA,C	NA,T	NA,1	NA,-inf	NA,inf	NA,0.170041	0.000131701	0.000221121
3	chr1:12131990:C:T	12131990	NA,T	NA,C	NA,1	NA,inf	NA,inf	NA,0.251375	0.000131665	0.000223929
3	chr1:11802274:G:A	11802274	NA,A	NA,G	NA,1	NA,-inf	NA,inf	NA,0.17603	0.000131597	0.000219592
3	chr1:12329394:A:G	12329394	NA,G	NA,A	NA,1	NA,inf	NA,inf	NA,0.199786	0.000131561	0.000222718
3	chr1:12181205:T:C	12181205	NA,C	NA,T	NA,1	NA,inf	NA,inf	NA,0.224117	0.00013156	0.000223199
3	chr1:12400442:A:G	12400442	NA,G	NA,A	NA,1	NA,inf	NA,inf	NA,0.200505	0.000131542	0.000222683
3	chr1:12403448:C:T	12403448	NA,T	NA,C	NA,1	NA,-inf	NA,inf	NA,0.191436	0.000131521	0.000221298
3	chr1:11933157:A:G	11933157	NA,G	NA,A	NA,1	NA,-inf	NA,inf	NA,0.220387	0.000131498	0.000220646
3	chr1:12364838:G:T	12364838	NA,T	NA,G	NA,1	NA,-inf	NA,inf	NA,0.191042	0.000131469	0.000221212
3	chr1:12377257:A:G	12377257	G,NA	A,NA	1,NA	inf,NA	inf,NA	0.297515,NA	0.000131421	0.000222321
3	chr1:12166614:A:G	12166614	NA,G	NA,A	NA,1	NA,inf	NA,inf	NA,0.233199	0.000131346	0.000224356
3	chr1:12397082:C:T	12397082	NA,T	NA,C	NA,1	NA,inf	NA,inf	NA,0.22441	0.000131345	0.000223437
3	chr1:12387885:A:G	12387885	NA,G	NA,A	NA,1	NA,-inf	NA,inf	NA,0.190191	0.000131341	0.000220994
3	chr1:12349692:C:T	12349692	NA,T	NA,C	NA,1	NA,inf	NA,inf	NA,0.197443	0.000131311	0.000222261
3	chr1:12019578:G:A	12019578	NA,A	NA,G	NA,1	NA,-inf	NA,inf	NA,0.118526	0.000131303	0.000220739
3	chr1:12089600:A:C	12089600	NA,C	NA,A	NA,1	NA,-inf	NA,inf	NA,0.216091	0.000131303	0.000221988
3	chr1:11569077:C:T	11569077	NA,T	NA,C	NA,1	NA,inf	NA,inf	NA,0.208249	0.000131286	0.000221954
3	chr1:12249654:T:C	12249654	NA,C	NA,T	NA,1	NA,-inf	NA,inf	NA,0.188856	0.000131164	0.000220789
3	chr1:11935914:C:T	11935914	NA,T	NA,C	NA,1	NA,inf	NA,inf	NA,0.304619	0.000131151	0.000220858
3	chr1:11555848:C:T	11555848	NA,T	NA,C	NA,1	NA,inf	NA,inf	NA,0.248661	0.000131137	0.000224498
3	chr1:11512395:A:G	11512395	NA,G	NA,A	NA,1	NA,inf	NA,inf	NA,0.270421	0.000131096	0.000223024
3	chr1:12210504:A:G	12210504	NA,G	NA,A	NA,1	NA,inf	NA,inf	NA,0.23988	0.00013109	0.000223983
3	chr1:12064448:C:T	12064448	NA,T	NA,C	NA,1	NA,inf	NA,inf	NA,0.163415	0.000131064	0.000224645
3	chr1:11885138:T:C	11885138	NA,C	NA,T	NA,1	NA,-inf	NA,inf	NA,0.22468	0.000131033	0.000219441
3	chr1:11992376:C:A	11992376	NA,A	NA,C	NA,1	NA,-inf	NA,inf	NA,0.0542505	0.000131027	0.000223945
3	chr1:11656010:G:A	11656010	A,NA	G,NA	1,NA	inf,NA	inf,NA	0.420022,NA	0.000130997	0.000221879
3	chr1:11665400:C:T	11665400	NA,T	NA,C	NA,1	NA,-inf	NA,inf	NA,0.168177	0.000130964	0.00021883
3	chr1:12376852:G:A	12376852	NA,A	NA,G	NA,1	NA,inf	NA,inf	NA,0.193108	0.000130935	0.000221587
3	chr1:12413083:C:G	12413083	NA,G	NA,C	NA,1	NA,inf	NA,inf	NA,0.196827	0.00013089	0.000221606
3	chr1:11944385:C:G	11944385	NA,G	NA,C	NA,1	NA,inf	NA,inf	NA,0.370568	0.000130842	0.000226839
3	chr1:12351677:C:T	12351677	NA,T	NA,C	NA,1	NA,inf	NA,inf	NA,0.210094	0.000130817	0.000221948
3	chr1:11680502:C:G	11680502	NA,G	NA,C	NA,1	NA,-inf	NA,inf	NA,0.179206	0.00013079	0.00021981
3	chr1:12313440:C:T	12313440	NA,T	NA,C	NA,1	NA,-inf	NA,inf	NA,0.160414	0.000130732	0.000219465
3	chr1:12166909:G:A	12166909	NA,A	NA,G	NA,1	NA,inf	NA,inf	NA,0.227536	0.00013072	0.000223218
3	chr1:11968899:T:G	11968899	NA,G	NA,T	NA,1	NA,-inf	NA,inf	NA,0.549479	0.00013065	0.000218991
3	chr1:11706928:T:C	11706928	NA,C	NA,T	NA,1	NA,inf	NA,inf	NA,0.23511	0.000130647	0.000223003
3	chr1:11517282:C:A	11517282	NA,A	NA,C	NA,1	NA,-inf	NA,inf	NA,0.138098	0.00013059	0.000218192
3	chr1:11549833:C:T	11549833	NA,T	NA,C	NA,1	NA,inf	NA,inf	NA,0.22991	0.000130518	0.00022412
```
