## Supplementary material for "Characterization of shared and ancestry-specific signals driving complex traits using multi-ancestry fine-mapping": susiex_nc3.cs80.snp

```
BP	SNP	PIP(CS1)	LogBF(CS1,Pop1)	LogBF(CS1,Pop2)	PIP(CS2)	LogBF(CS2,Pop1)	LogBF(CS2,Pop2)	PIP(CS3)	LogBF(CS3,Pop1)	LogBF(CS3,Pop2)
11482569	chr1:11482569:G:A	6.62185e-09	-1.80822e-10	-1.58817	8.04829e-05	-1.80822e-10	-1.59421	0.000116388	-1.80822e-10	-1.59155
11483088	chr1:11483088:G:A	7.36075e-09	-1.80822e-10	-1.48238	9.14409e-05	-1.80822e-10	-1.46656	0.000131737	-1.80822e-10	-1.46766
11483612	chr1:11483612:G:A	7.5768e-09	-1.80822e-10	-1.45345	9.42992e-05	-1.80822e-10	-1.43578	0.000135814	-1.80822e-10	-1.43719
11483967	chr1:11483967:G:C	6.96825e-09	-1.80822e-10	-1.53718	8.39824e-05	-1.80822e-10	-1.55164	0.000123637	-1.80822e-10	-1.53113
11484131	chr1:11484131:A:G	7.78845e-09	-1.4259	-5.85454e-10	9.77472e-05	-1.39987	-5.85454e-10	0.000141171	-1.39851	-5.85454e-10
11484512	chr1:11484512:C:T	1.27106e-07	-1.80822e-10	1.36648	0.00201249	-1.80822e-10	1.62488	0.0023373	-1.80822e-10	1.40828
11484923	chr1:11484923:A:G	6.60984e-09	-1.80822e-10	-1.58998	8.19632e-05	-1.80822e-10	-1.57598	0.000117485	-1.80822e-10	-1.58217
11485221	chr1:11485221:G:A	2.78454e-09	-1.01092	-1.44354	3.77157e-05	-0.934093	-1.41808	4.96527e-05	-0.934904	-1.50852
11485514	chr1:11485514:C:T	7.38542e-09	-1.47903	-5.85454e-10	8.85496e-05	-1.49869	-5.85454e-10	0.000127778	-1.49818	-5.85454e-10
11485668	chr1:11485668:T:C	7.77584e-08	-1.80822e-10	0.875067	0.00129264	-1.80822e-10	1.18219	0.00152291	-1.80822e-10	0.979904
11485789	chr1:11485789:G:T	2.66517e-09	-0.913495	-1.58478	3.36407e-05	-0.88332	-1.58319	4.8009e-05	-0.88131	-1.59578
11485805	chr1:11485805:C:T	2.39882e-09	-1.01306	-1.59051	2.91527e-05	-1.01817	-1.59153	4.3357e-05	-1.0159	-1.56311
11485823	chr1:11485823:A:C	3.89699e-08	-1.80822e-10	0.18425	0.000531186	-1.80822e-10	0.29286	0.00062196	-1.80822e-10	0.0844008
11486281	chr1:11486281:T:G	7.62642e-09	-1.80822e-10	-1.44692	9.55287e-05	-1.80822e-10	-1.42282	0.000136838	-1.80822e-10	-1.42968
11486412	chr1:11486412:G:A	7.60763e-09	-1.80822e-10	-1.44939	9.52769e-05	-1.80822e-10	-1.42546	0.000136488	-1.80822e-10	-1.43224
11486488	chr1:11486488:AC:A	7.25614e-08	-1.80822e-10	0.805892	0.00104994	-1.80822e-10	0.97424	0.00321479	-1.80822e-10	1.72704
11486535	chr1:11486535:T:G	6.82774e-09	-1.80822e-10	-1.55755	8.34795e-05	-1.80822e-10	-1.55765	0.000122832	-1.80822e-10	-1.53766
11487221	chr1:11487221:A:G	4.33754e-09	-0.878064	-1.13317	5.53719e-05	-0.916746	-1.05143	6.45297e-05	-0.913625	-1.26772
11487350	chr1:11487350:G:A	7.0457e-09	-1.80822e-10	-1.52612	8.62027e-05	-1.80822e-10	-1.52555	0.000127571	-1.80822e-10	-1.4998
11487393	chr1:11487393:G:T	6.91472e-09	-1.80822e-10	-1.54489	8.74229e-05	-1.80822e-10	-1.51149	0.00012438	-1.80822e-10	-1.52513
11487407	chr1:11487407:G:A	1.06946e-08	0.207802	-1.31661	0.000172921	0.38543	-1.21485	0.000212578	0.382345	-1.37151
11487526	chr1:11487526:A:G	8.35237e-09	-1.80822e-10	-1.35599	0.000103923	-1.80822e-10	-1.3386	0.000153559	-1.80822e-10	-1.31439
11487721	chr1:11487721:G:A	5.71962e-09	-1.73464	-5.85454e-10	7.11153e-05	-1.71795	-5.85454e-10	0.000102479	-1.71881	-5.85454e-10
11487762	chr1:11487762:A:C	5.36803e-09	-1.79808	-5.85454e-10	6.55698e-05	-1.79914	-5.85454e-10	9.45698e-05	-1.79914	-5.85454e-10
11487979	chr1:11487979:G:A	6.89325e-09	-1.80822e-10	-1.548	8.70735e-05	-1.80822e-10	-1.5155	0.000123926	-1.80822e-10	-1.52879
11488037	chr1:11488037:C:T	6.56409e-09	-1.80822e-10	-1.59693	8.04372e-05	-1.80822e-10	-1.59477	0.000115817	-1.80822e-10	-1.59646
11488344	chr1:11488344:C:G	4.64985e-09	-0.782583	-1.15912	5.88919e-05	-0.826635	-1.07991	6.90562e-05	-0.823417	-1.29014
11488414	chr1:11488414:C:T	7.09875e-09	-1.80822e-10	-1.51862	8.6863e-05	-1.80822e-10	-1.51792	0.00012871	-1.80822e-10	-1.49091
11488444	chr1:11488444:C:A	6.90886e-09	-1.80822e-10	-1.54574	8.73271e-05	-1.80822e-10	-1.51259	0.000124256	-1.80822e-10	-1.52613
11488493	chr1:11488493:C:T	6.78072e-09	-1.80822e-10	-1.56446	8.37691e-05	-1.80822e-10	-1.55419	0.000119489	-1.80822e-10	-1.56525
11490004	chr1:11490004:C:T	7.07937e-09	-1.80822e-10	-1.52135	8.88329e-05	-1.80822e-10	-1.49549	0.000126925	-1.80822e-10	-1.50487
11490136	chr1:11490136:T:C	2.57331e-09	-1.11572	-1.41762	3.23574e-05	-1.12116	-1.38425	4.26216e-05	-1.11837	-1.47774
11490575	chr1:11490575:G:C	8.22597e-09	-1.80822e-10	-1.37124	0.0001018	-1.80822e-10	-1.35924	0.000152022	-1.80822e-10	-1.32445
11490824	chr1:11490824:G:A	1.91574e-09	-1.79993	-1.0285	2.38307e-05	-1.79673	-1.01455	3.15171e-05	-1.79696	-1.10098
11491250	chr1:11491250:G:A	8.08752e-09	-1.80822e-10	-1.38822	0.000100057	-1.80822e-10	-1.37652	0.000149222	-1.80822e-10	-1.34304
11491516	chr1:11491516:G:A	5.81109e-09	-0.443025	-1.27575	8.65767e-05	-0.321558	-1.19966	0.000113581	-0.323505	-1.29245
11491602	chr1:11491602:T:C	8.32798e-09	-1.80822e-10	-1.35892	0.000103038	-1.80822e-10	-1.34716	0.000154018	-1.80822e-10	-1.31141
11491759	chr1:11491759:G:A	2.22773e-09	-1.09309	-1.58447	2.73158e-05	-1.09982	-1.57497	3.86831e-05	-1.09704	-1.59604
11491840	chr1:11491840:T:C	1.97092e-09	-1.21064	-1.5894	2.40834e-05	-1.21898	-1.58175	3.42967e-05	-1.2164	-1.59703
11491979	chr1:11491979:G:A	1.50073e-08	-1.80822e-10	-0.770004	0.000188965	-1.80822e-10	-0.74069	0.000277129	-1.80822e-10	-0.72399
11492751	chr1:11492751:G:A	6.88502e-09	-1.80822e-10	-1.54919	8.28773e-05	-1.80822e-10	-1.56489	0.000122103	-1.80822e-10	-1.54361
11493255	chr1:11493255:A:G	1.12443e-08	-1.80822e-10	-1.05868	0.000126625	-1.80822e-10	-1.14102	0.000192586	-1.80822e-10	-1.08793
11493325	chr1:11493325:A:G	2.30535e-09	-1.06759	-1.57571	2.83064e-05	-1.07456	-1.56461	3.98037e-05	-1.07173	-1.59279
11493332	chr1:11493332:T:C	2.29804e-09	-1.07077	-1.57571	2.82195e-05	-1.07763	-1.56461	3.96814e-05	-1.0748	-1.59279
11493399	chr1:11493399:A:C	2.32495e-09	-1.05743	-1.57741	2.85318e-05	-1.06435	-1.56688	4.01815e-05	-1.06151	-1.59356
11493703	chr1:11493703:A:G	2.30758e-09	-1.06159	-1.58075	2.83019e-05	-1.06845	-1.57088	3.9966e-05	-1.06561	-1.59484
11493772	chr1:11493772:C:T	1.51272e-09	-1.79899	-1.26564	1.85744e-05	-1.80105	-1.25942	2.61992e-05	-1.80106	-1.28169
11494507	chr1:11494507:G:A	2.7585e-09	-1.69283	-0.771023	3.86029e-05	-1.69263	-0.636296	4.13215e-05	-1.69322	-0.933869
11494630	chr1:11494630:T:C	2.29105e-09	-1.06824	-1.5813	2.80481e-05	-1.07687	-1.57146	3.96224e-05	-1.07406	-1.59502
11494820	chr1:11494820:T:A	6.56439e-09	-1.80822e-10	-1.59688	8.02701e-05	-1.80822e-10	-1.59685	0.000115837	-1.80822e-10	-1.59629
11495347	chr1:11495347:C:T	2.27563e-09	-1.07219	-1.58409	2.76864e-05	-1.0861	-1.57521	3.9217e-05	-1.08341	-1.59595
11495805	chr1:11495805:C:T	2.4624e-09	-1.79355	-0.783859	3.03661e-05	-1.79866	-0.770267	3.94069e-05	-1.79849	-0.876045
11495809	chr1:11495809:G:T	1.22122e-07	-1.80822e-10	1.32648	0.0015073	-1.80822e-10	1.33582	0.00206254	-1.80822e-10	1.28322
11496187	chr1:11496187:T:C	2.98053e-09	-1.79524	-0.591202	4.24079e-05	-1.79488	-0.440036	4.37965e-05	-1.79505	-0.773866
11496225	chr1:11496225:T:A	6.5667e-09	-1.80822e-10	-1.59653	8.02985e-05	-1.80822e-10	-1.5965	0.000115787	-1.80822e-10	-1.59673
11496291	chr1:11496291:A:G	2.1278e-09	-1.14878	-1.57467	2.61564e-05	-1.15459	-1.56357	3.67444e-05	-1.15199	-1.5925
11496361	chr1:11496361:T:C	3.11248e-09	-0.769506	-1.57361	3.67197e-05	-0.79722	-1.58172	5.63664e-05	-0.793546	-1.52306
11496510	chr1:11496510:C:T	2.26016e-09	-1.06614	-1.59697	2.77098e-05	-1.06398	-1.59649	4.01643e-05	-1.0616	-1.5939
11496540	chr1:11496540:A:G	2.48059e-09	-0.976329	-1.59371	3.02574e-05	-0.984316	-1.58819	4.34035e-05	-0.981368	-1.59657
11497913	chr1:11497913:A:G	1.2035e-09	-1.7811	-1.5122	1.52885e-05	-1.78319	-1.47196	2.01829e-05	-1.78344	-1.5602
11498144	chr1:11498144:G:C	1.99974e-09	-1.7957	-0.989822	2.47529e-05	-1.79975	-0.973563	3.26184e-05	-1.79962	-1.06398
11498213	chr1:11498213:C:T	1.12811e-08	-1.80822e-10	-1.05541	0.000147577	-1.80822e-10	-0.987903	0.000201921	-1.80822e-10	-1.0406
11498233	chr1:11498233:G:A	6.78667e-09	-1.80822e-10	-1.56358	8.27811e-05	-1.80822e-10	-1.56605	0.000120868	-1.80822e-10	-1.55377
11498373	chr1:11498373:T:TGGCTG	6.24147e-09	-1.64733	-5.85454e-10	7.41255e-05	-1.67649	-5.85454e-10	0.000106813	-1.6774	-5.85454e-10
11498436	chr1:11498436:GAC:G	9.98072e-09	-1.80822e-10	-1.17788	0.000118531	-1.80822e-10	-1.20708	0.000180317	-1.80822e-10	-1.15376
11499034	chr1:11499034:T:C	1.56569e-08	-1.80822e-10	-0.727629	0.000209166	-1.80822e-10	-0.639122	0.000265471	-1.80822e-10	-0.766969
11499306	chr1:11499306:A:G	2.47188e-08	-1.80822e-10	-0.270978	0.00033791	-1.80822e-10	-0.159471	0.000455328	-1.80822e-10	-0.227457
11499464	chr1:11499464:C:T	5.394e-09	-1.79325	-5.85454e-10	6.62647e-05	-1.78859	-5.85454e-10	9.55845e-05	-1.78846	-5.85454e-10
11499699	chr1:11499699:C:T	6.92767e-09	-1.80822e-10	-1.54302	8.4956e-05	-1.80822e-10	-1.54012	0.000123376	-1.80822e-10	-1.53324
11499729	chr1:11499729:GTCTC:G	1.2025e-09	-1.7813	-1.51284	1.52716e-05	-1.78299	-1.47327	2.01687e-05	-1.78323	-1.56111
11500237	chr1:11500237:G:T	1.03885e-08	-1.80822e-10	-1.13784	0.000121885	-1.80822e-10	-1.17917	0.000183141	-1.80822e-10	-1.13822
11500278	chr1:11500278:A:T	1.13363e-08	-1.05053	-5.85454e-10	0.000138809	-1.04916	-5.85454e-10	0.000199451	-1.05291	-5.85454e-10
11500340	chr1:11500340:G:A	8.77729e-09	-1.80822e-10	-1.30637	0.000107127	-1.80822e-10	-1.30824	0.000153401	-1.80822e-10	-1.31542
11500897	chr1:11500897:A:C	6.56651e-09	-1.80822e-10	-1.59656	8.0295e-05	-1.80822e-10	-1.59654	0.000115791	-1.80822e-10	-1.59669
11500902	chr1:11500902:GT:G	6.70728e-09	-1.80822e-10	-1.57535	8.30342e-05	-1.80822e-10	-1.563	0.000117801	-1.80822e-10	-1.57947
11501107	chr1:11501107:G:A	1.2199e-09	-1.78376	-1.49601	1.55584e-05	-1.78444	-1.45321	2.03614e-05	-1.78467	-1.55016
11501536	chr1:11501536:G:A	2.64876e-09	-0.924127	-1.58032	3.1406e-05	-0.948386	-1.58687	4.78095e-05	-0.945516	-1.53573
11501880	chr1:11501880:C:T	1.56868e-09	-1.7958	-1.2325	2.06571e-05	-1.79663	-1.15756	2.46794e-05	-1.79674	-1.34577
11502180	chr1:11502180:C:T	7.72739e-09	-1.80822e-10	-1.43377	9.42109e-05	-1.80822e-10	-1.43672	0.000140805	-1.80822e-10	-1.4011
11502219	chr1:11502219:C:T	1.88731e-09	-1.8001	-1.04329	2.33245e-05	-1.80099	-1.03175	3.07707e-05	-1.80101	-1.1209
11502433	chr1:11502433:G:A	6.71223e-09	-0.0312065	-1.5434	8.82081e-05	0.0265699	-1.52912	0.000127498	0.0267627	-1.52714
11502856	chr1:11502856:C:T	3.66064e-09	-1.71444	-0.466467	4.73449e-05	-1.72867	-0.396117	4.94226e-05	-1.72897	-0.719097
11503115	chr1:11503115:G:A	1.52612e-09	-1.79712	-1.25869	2.00347e-05	-1.7979	-1.18688	2.41162e-05	-1.798	-1.36759
11503633	chr1:11503633:T:C	1.75869e-08	-1.80822e-10	-0.611384	0.000194155	-1.80822e-10	-0.713595	0.000301883	-1.80822e-10	-0.638434
11503840	chr1:11503840:C:T	1.55981e-08	-1.80822e-10	-0.731392	0.00020701	-1.80822e-10	-0.649484	0.000263028	-1.80822e-10	-0.776212
11504450	chr1:11504450:G:A	9.06193e-09	0.0103635	-1.28482	0.000131196	0.134241	-1.2398	0.000183475	0.132973	-1.26937
11504687	chr1:11504687:C:T	1.20616e-08	-1.80822e-10	-0.988513	0.000151568	-1.80822e-10	-0.961216	0.000296923	-1.80822e-10	-0.655
11504899	chr1:11504899:A:T	8.77378e-09	-1.80822e-10	-1.30677	0.00010412	-1.80822e-10	-1.33671	0.000147836	-1.80822e-10	-1.35237
11505378	chr1:11505378:G:A	5.3772e-09	-1.79637	-5.85454e-10	6.61583e-05	-1.7902	-5.85454e-10	9.53832e-05	-1.79057	-5.85454e-10
11506127	chr1:11506127:T:C	1.16342e-09	-1.79531	-1.53186	1.42781e-05	-1.78308	-1.54045	2.05815e-05	-1.78354	-1.54054
11506532	chr1:11506532:G:T	8.22255e-09	-0.00823874	-1.36342	0.000120264	0.105448	-1.29801	0.000165423	0.10418	-1.34415
11507111	chr1:11507111:C:A	8.81368e-09	-1.80822e-10	-1.30223	0.000110755	-1.80822e-10	-1.27493	0.000163825	-1.80822e-10	-1.24967
11507133	chr1:11507133:C:T	2.49087e-09	-0.983028	-1.58288	2.96006e-05	-1.00557	-1.58889	4.49009e-05	-1.00286	-1.54116
11507207	chr1:11507207:C:T	9.4494e-09	-1.80822e-10	-1.23259	0.000120757	-1.80822e-10	-1.18847	0.000167692	-1.80822e-10	-1.22634
11507520	chr1:11507520:T:A	5.39289e-09	-1.79346	-5.85454e-10	6.62454e-05	-1.78888	-5.85454e-10	9.55566e-05	-1.78876	-5.85454e-10
11507541	chr1:11507541:C:T	6.56505e-09	-1.80822e-10	-1.59678	8.03114e-05	-1.80822e-10	-1.59634	0.000115796	-1.80822e-10	-1.59664
11508089	chr1:11508089:CAT:C	1.89715e-08	-1.80822e-10	-0.535603	0.000258504	-1.80822e-10	-0.427341	0.000351955	-1.80822e-10	-0.48497
11508101	chr1:11508101:C:T	7.19735e-09	-1.80822e-10	-1.50483	8.69657e-05	-1.80822e-10	-1.51674	0.000127957	-1.80822e-10	-1.49678
11508405	chr1:11508405:A:G	4.02174e-09	-0.569371	-1.51745	6.06403e-05	-0.415451	-1.46184	8.01301e-05	-0.417865	-1.54696
11508666	chr1:11508666:G:A	1.54987e-08	-1.80822e-10	-0.737784	0.000205781	-1.80822e-10	-0.655437	0.000261462	-1.80822e-10	-0.782187
11508775	chr1:11508775:T:C	2.28599e-09	-1.06289	-1.58886	2.72404e-05	-1.08425	-1.5933	4.09716e-05	-1.08169	-1.5539
11508948	chr1:11508948:C:T	8.00859e-09	-0.0181656	-1.37986	0.000116693	0.0945749	-1.31728	0.000160752	0.093307	-1.36192
11509028	chr1:11509028:A:G	8.12625e-09	-0.0254208	-1.35802	0.000118702	0.0875208	-1.29316	0.000163187	0.0862552	-1.33983
11510021	chr1:11510021:C:T	1.70812e-09	-1.79733	-1.14581	2.12679e-05	-1.79067	-1.13438	2.83643e-05	-1.79093	-1.21241
11510463	chr1:11510463:G:A	9.6113e-09	-1.80822e-10	-1.2156	0.000113227	-1.80822e-10	-1.25286	0.000170435	-1.80822e-10	-1.21012
11510880	chr1:11510880:T:A	7.85324e-09	-0.0849874	-1.33263	0.000114725	0.024759	-1.26448	0.000157409	0.0235285	-1.31316
11511118	chr1:11511118:T:G	6.5634e-09	-1.80822e-10	-1.59703	8.02735e-05	-1.80822e-10	-1.59681	0.000115864	-1.80822e-10	-1.59606
11511137	chr1:11511137:C:T	9.99178e-09	-1.80822e-10	-1.17678	0.000117297	-1.80822e-10	-1.21754	0.000175956	-1.80822e-10	-1.17824
11511340	chr1:11511340:T:A	9.85886e-09	-1.80822e-10	-1.19017	0.000120582	-1.80822e-10	-1.18992	0.000180161	-1.80822e-10	-1.15462
11511373	chr1:11511373:C:T	6.71875e-09	-1.80822e-10	-1.57364	8.11982e-05	-1.80822e-10	-1.58536	0.000117734	-1.80822e-10	-1.58005
11511635	chr1:11511635:A:G	3.735e-09	-0.712052	-1.44874	5.68311e-05	-0.566339	-1.37583	7.27751e-05	-0.568668	-1.49243
11512102	chr1:11512102:G:A	2.4727e-09	-0.982286	-1.59094	2.94981e-05	-1.00315	-1.59477	4.42139e-05	-1.00043	-1.55901
11512395	chr1:11512395:A:G	7.68653e-09	-1.80822e-10	-1.43907	9.19326e-05	-1.80822e-10	-1.4612	0.000131096	-1.80822e-10	-1.47255
11512874	chr1:11512874:A:G	5.46254e-09	-1.78063	-5.85454e-10	6.69653e-05	-1.77808	-5.85454e-10	9.65644e-05	-1.77826	-5.85454e-10
11512899	chr1:11512899:G:A	6.6157e-09	-0.202812	-1.38628	9.55562e-05	-0.0969537	-1.32558	0.000131778	-0.0981588	-1.3692
11513068	chr1:11513068:G:A	1.12761e-09	-1.79197	-1.56646	1.39083e-05	-1.7776	-1.57216	2.00456e-05	-1.77813	-1.57234
11513108	chr1:11513108:C:T	6.90775e-09	-1.80822e-10	-1.5459	8.41422e-05	-1.80822e-10	-1.54974	0.000123176	-1.80822e-10	-1.53486
11513264	chr1:11513264:AC:A	6.82762e-09	-1.80822e-10	-1.55756	8.34771e-05	-1.80822e-10	-1.55768	0.000122573	-1.80822e-10	-1.53977
11513543	chr1:11513543:TGCTTTTTAA:T	1.37085e-09	-1.79771	-1.36539	1.78113e-05	-1.79849	-1.30393	2.21269e-05	-1.79858	-1.4531
11513706	chr1:11513706:T:C	8.20144e-09	-1.80822e-10	-1.37423	0.000101408	-1.80822e-10	-1.3631	0.000151474	-1.80822e-10	-1.32806
11513952	chr1:11513952:T:G	2.29634e-09	-1.79608	-0.851143	2.85113e-05	-1.78864	-0.843315	3.71753e-05	-1.78892	-0.943913
11514309	chr1:11514309:C:G	1.21708e-09	-1.789	-1.49308	1.49644e-05	-1.77303	-1.50355	2.15626e-05	-1.77361	-1.50391
11514885	chr1:11514885:C:T	2.85268e-09	-0.940716	-1.48957	3.46029e-05	-0.947247	-1.49107	5.32324e-05	-0.945205	-1.4286
11515274	chr1:11515274:A:G	1.76334e-09	-1.79945	-1.11188	2.19434e-05	-1.79427	-1.09951	2.91488e-05	-1.79448	-1.18158
11515300	chr1:11515300:G:A	7.17579e-09	-1.80822e-10	-1.50783	8.93246e-05	-1.80822e-10	-1.48997	0.000125004	-1.80822e-10	-1.52013
11515318	chr1:11515318:T:A	3.09998e-09	-0.926493	-1.42065	3.73897e-05	-0.934423	-1.42643	5.84943e-05	-0.932325	-1.34722
11515341	chr1:11515341:G:A	4.28795e-09	-1.76051	-0.262225	5.66715e-05	-1.77052	-0.174463	5.72213e-05	-1.77069	-0.53086
11515877	chr1:11515877:A:T	6.56492e-09	-1.80822e-10	-1.5968	8.03119e-05	-1.80822e-10	-1.59633	0.000116168	-1.80822e-10	-1.59344
11516149	chr1:11516149:C:T	6.57331e-09	-1.80822e-10	-1.59552	8.05813e-05	-1.80822e-10	-1.59298	0.00011576	-1.80822e-10	-1.59696
11516897	chr1:11516897:A:G	1.30277e-08	-1.80822e-10	-0.911462	0.000158833	-1.80822e-10	-0.914399	0.000233944	-1.80822e-10	-0.893392
11517036	chr1:11517036:C:A	6.59823e-09	-1.80822e-10	-1.59174	8.16095e-05	-1.80822e-10	-1.58031	0.000115934	-1.80822e-10	-1.59546
11517068	chr1:11517068:C:T	1.22214e-09	-1.801	-1.47693	1.49916e-05	-1.80052	-1.47425	2.23081e-05	-1.80053	-1.443
11517130	chr1:11517130:T:C	6.61781e-09	-1.80822e-10	-1.58878	8.19985e-05	-1.80822e-10	-1.57555	0.00011613	-1.80822e-10	-1.59376
11517142	chr1:11517142:TC:T	1.22183e-09	-1.80098	-1.47721	1.49965e-05	-1.79989	-1.47455	2.23142e-05	-1.7999	-1.44335
11517156	chr1:11517156:G:A	7.43086e-09	-1.80822e-10	-1.4729	9.245e-05	-1.80822e-10	-1.45558	0.000135527	-1.80822e-10	-1.43931
11517282	chr1:11517282:C:A	7.2326e-09	-1.80822e-10	-1.49994	8.76067e-05	-1.80822e-10	-1.50939	0.00013059	-1.80822e-10	-1.47641
11518381	chr1:11518381:C:A	9.37963e-09	-1.80822e-10	-1.24	0.000124499	-1.80822e-10	-1.15796	0.000171724	-1.80822e-10	-1.20259
11518522	chr1:11518522:A:G	7.07532e-09	-1.80822e-10	-1.52193	8.84561e-05	-1.80822e-10	-1.49975	0.000123168	-1.80822e-10	-1.53492
11518848	chr1:11518848:A:G	6.79922e-09	-1.80822e-10	-1.56173	8.2927e-05	-1.80822e-10	-1.56429	0.000121567	-1.80822e-10	-1.54801
11518916	chr1:11518916:T:C	1.3021e-09	-1.79693	-1.41763	1.59458e-05	-1.79976	-1.41329	2.3893e-05	-1.79974	-1.37515
11519413	chr1:11519413:G:A	5.16502e-09	-0.694117	-1.14251	6.82912e-05	-0.708118	-1.05035	7.42e-05	-0.706175	-1.33554
11519551	chr1:11519551:G:A	8.58316e-09	-1.32874	-5.85454e-10	0.000100196	-1.37513	-5.85454e-10	0.000144001	-1.37866	-5.85454e-10
11519762	chr1:11519762:C:T	6.91547e-09	-1.80822e-10	-1.54478	8.69711e-05	-1.80822e-10	-1.51667	0.000120179	-1.80822e-10	-1.55949
11520422	chr1:11520422:A:G	6.72954e-09	-1.80822e-10	-1.57203	8.38198e-05	-1.80822e-10	-1.55358	0.00011749	-1.80822e-10	-1.58212
11520599	chr1:11520599:G:T	8.00588e-09	-1.80822e-10	-1.39836	0.000103327	-1.80822e-10	-1.34435	0.00014557	-1.80822e-10	-1.36781
11520879	chr1:11520879:C:T	4.48809e-07	-1.80822e-10	2.62806	0.00685468	-1.80822e-10	2.85044	0.031922	-1.80822e-10	4.02258
11521059	chr1:11521059:G:T	7.00112e-09	-1.80822e-10	-1.53247	8.78112e-05	-1.80822e-10	-1.50706	0.00012535	-1.80822e-10	-1.51736
11521075	chr1:11521075:C:T	8.25956e-09	-1.80822e-10	-1.36717	0.000106744	-1.80822e-10	-1.31182	0.000149427	-1.80822e-10	-1.34167
11521335	chr1:11521335:G:C	1.18439e-08	-1.80822e-10	-1.00673	0.000161536	-1.80822e-10	-0.897523	0.000208452	-1.80822e-10	-1.00877
11521798	chr1:11521798:T:G	2.19843e-09	-1.13287	-1.55793	2.15073e-05	-1.34443	-1.56943	3.23121e-05	-1.33954	-1.5335
11521978	chr1:11521978:C:T	1.28433e-09	-1.78606	-1.44224	1.54938e-05	-1.77962	-1.46219	2.35297e-05	-1.77968	-1.41053
11522185	chr1:11522185:C:T	1.21572e-09	-1.80063	-1.48257	1.48918e-05	-1.79889	-1.48255	2.22292e-05	-1.79891	-1.44816
11522465	chr1:11522465:C:T	2.74942e-08	-1.80822e-10	-0.164564	0.000352795	-1.80822e-10	-0.116363	0.000466767	-1.80822e-10	-0.202645
11523071	chr1:11523071:C:T	5.27657e-09	-0.824559	-0.990706	6.9664e-05	-0.858594	-0.879973	7.1496e-05	-0.856921	-1.22191
11523169	chr1:11523169:G:T	1.18766e-09	-1.79783	-1.50873	1.44903e-05	-1.80009	-1.50868	2.1546e-05	-1.80008	-1.47821
11523652	chr1:11523652:A:G	6.89493e-09	-1.54775	-5.85454e-10	8.43393e-05	-1.5474	-5.85454e-10	0.000121721	-1.54674	-5.85454e-10
11523661	chr1:11523661:G:A	8.02136e-09	-1.80822e-10	-1.39643	9.95085e-05	-1.80822e-10	-1.38201	0.000141514	-1.80822e-10	-1.39607
11524047	chr1:11524047:C:A	6.69882e-09	-1.80822e-10	-1.57661	8.2565e-05	-1.80822e-10	-1.56866	0.00011817	-1.80822e-10	-1.57635
11524052	chr1:11524052:C:G	9.70425e-09	-1.80822e-10	-1.20598	0.000129017	-1.80822e-10	-1.12231	0.000170064	-1.80822e-10	-1.2123
11524107	chr1:11524107:A:G	2.46936e-09	-1.78344	-0.791143	3.229e-05	-1.78938	-0.71811	4.26599e-05	-1.78913	-0.806088
11524571	chr1:11524571:C:T	5.4034e-09	-1.18017	-0.61134	6.50378e-05	-1.18626	-0.62102	7.21531e-05	-1.18537	-0.88431
11525172	chr1:11525172:G:A	1.03202e-08	-1.80822e-10	-1.14444	0.00011478	-1.80822e-10	-1.23924	0.000179291	-1.80822e-10	-1.15946
11525440	chr1:11525440:C:T	5.37981e-09	-1.79589	-5.85454e-10	6.55441e-05	-1.79953	-5.85454e-10	9.45288e-05	-1.79957	-5.85454e-10
11525675	chr1:11525675:G:A	1.16101e-08	-1.80822e-10	-1.02666	0.000159844	-1.80822e-10	-0.908054	0.000215933	-1.80822e-10	-0.973505
11525738	chr1:11525738:G:A	9.27259e-09	-1.80822e-10	-1.25148	0.000115315	-1.80822e-10	-1.23458	0.000155405	-1.80822e-10	-1.30244
11525921	chr1:11525921:C:A	3.76582e-08	-1.80822e-10	0.150012	0.000409391	-1.80822e-10	0.0324205	0.000632944	-1.80822e-10	0.101906
11526256	chr1:11526256:A:G	1.52037e-08	-1.80822e-10	-0.757	0.000188943	-1.80822e-10	-0.740804	0.000278903	-1.80822e-10	-0.71761
11526475	chr1:11526475:A:G	6.58187e-09	-1.80822e-10	-1.59422	8.05984e-05	-1.80822e-10	-1.59277	0.00011585	-1.80822e-10	-1.59618
11526530	chr1:11526530:A:G	3.91762e-08	-1.80822e-10	0.189528	0.000547723	-1.80822e-10	0.323518	0.000660792	-1.80822e-10	0.144965
11526620	chr1:11526620:T:C	1.56548e-09	-1.79409	-1.23626	1.94572e-05	-1.79751	-1.21652	2.88305e-05	-1.7975	-1.18954
11526939	chr1:11526939:C:T	2.08367e-09	-1.1891	-1.5553	2.91742e-05	-1.09398	-1.51498	3.94146e-05	-1.09616	-1.57818
11527061	chr1:11527061:G:A	1.19024e-09	-1.79805	-1.50633	1.47285e-05	-1.7991	-1.49336	2.00993e-05	-1.79911	-1.54868
11527074	chr1:11527074:A:G	1.81349e-09	-1.7853	-1.09798	2.27019e-05	-1.78884	-1.07096	3.42639e-05	-1.78884	-1.02554
11527353	chr1:11527353:T:G	9.00333e-09	-1.77662	0.495672	0.000136524	-1.79349	0.727742	0.000144212	-1.79303	0.415844
11527417	chr1:11527417:C:T	7.64825e-09	-1.80822e-10	-1.44406	9.38038e-05	-1.80822e-10	-1.44105	0.000138216	-1.80822e-10	-1.41966
11527418	chr1:11527418:A:G	6.75836e-09	-1.80822e-10	-1.56776	8.27881e-05	-1.80822e-10	-1.56597	0.000120531	-1.80822e-10	-1.55657
11527429	chr1:11527429:A:G	1.64687e-09	-1.74797	-1.23169	1.99544e-05	-1.76923	-1.21957	2.92599e-05	-1.76923	-1.20303
11527444	chr1:11527444:G:C	5.52118e-09	-1.76995	-5.85454e-10	6.82136e-05	-1.75961	-5.85454e-10	9.84054e-05	-1.75938	-5.85454e-10
11527509	chr1:11527509:C:T	1.49895e-09	-1.62123	-1.45254	1.98203e-05	-1.58432	-1.41122	2.63088e-05	-1.58516	-1.49341
11527866	chr1:11527866:C:T	3.52121e-09	-0.854575	-1.36516	5.26626e-05	-0.728682	-1.28966	6.59796e-05	-0.731431	-1.4277
11527907	chr1:11527907:T:G	1.95676e-09	-1.78093	-1.02631	2.47025e-05	-1.78816	-0.987184	3.70327e-05	-1.78828	-0.948399
11528050	chr1:11528050:G:A	2.53595e-09	-1.1499	-1.39807	3.71598e-05	-1.04101	-1.32602	4.69564e-05	-1.04345	-1.4558
11528129	chr1:11528129:A:C	1.79978e-08	-1.80822e-10	-0.588292	0.000222116	-1.80822e-10	-0.579053	0.000342885	-1.80822e-10	-0.511079
11528174	chr1:11528174:T:C	1.8331e-09	-1.27603	-1.5965	2.11018e-05	-1.33773	-1.59517	3.03787e-05	-1.3377	-1.59703
11528571	chr1:11528571:C:A	6.62947e-09	-1.80822e-10	-1.58702	8.11239e-05	-1.80822e-10	-1.58627	0.00011661	-1.80822e-10	-1.58964
11528689	chr1:11528689:C:T	8.38689e-09	-1.80822e-10	-1.35187	0.000102782	-1.80822e-10	-1.34964	0.000150201	-1.80822e-10	-1.3365
11528709	chr1:11528709:G:A	1.76849e-09	-1.4916	-1.41681	2.14842e-05	-1.52216	-1.39277	3.14564e-05	-1.52326	-1.37661
11528810	chr1:11528810:C:T	1.81403e-09	-1.46989	-1.4131	2.20143e-05	-1.5017	-1.38886	3.22349e-05	-1.50284	-1.37258
11529122	chr1:11529122:T:C	1.80164e-08	-1.80822e-10	-0.58726	0.000213238	-1.80822e-10	-0.619843	0.000306225	-1.80822e-10	-0.624154
11529392	chr1:11529392:A:T	1.71709e-09	-1.49911	-1.4388	2.0738e-05	-1.5292	-1.42108	3.04988e-05	-1.5303	-1.40049
11529815	chr1:11529815:C:T	6.67962e-09	-1.80822e-10	-1.57948	8.28045e-05	-1.80822e-10	-1.56577	0.000117861	-1.80822e-10	-1.57897
11529854	chr1:11529854:G:A	1.59256e-09	-1.5465	-1.4667	1.92494e-05	-1.57341	-1.45136	2.8287e-05	-1.57438	-1.43169
11529973	chr1:11529973:G:A	2.28808e-08	-1.80822e-10	-0.348242	0.000268865	-1.80822e-10	-0.388041	0.00039506	-1.80822e-10	-0.369437
11530118	chr1:11530118:C:T	2.78559e-09	-0.864036	-1.59004	3.62497e-05	-0.797928	-1.59389	5.24454e-05	-0.799707	-1.58899
11530225	chr1:11530225:A:G	1.23313e-08	-1.80822e-10	-0.966402	0.000140337	-1.80822e-10	-1.0382	0.00021288	-1.80822e-10	-0.987745
11530417	chr1:11530417:G:A	1.61399e-09	-1.51085	-1.48898	1.94261e-05	-1.54046	-1.47518	2.84873e-05	-1.54153	-1.45748
11530510	chr1:11530510:G:A	1.49126e-08	-1.80822e-10	-0.776334	0.000199983	-1.80822e-10	-0.68402	0.000269447	-1.80822e-10	-0.752102
11530719	chr1:11530719:T:A	1.87677e-09	-1.40788	-1.44111	2.27241e-05	-1.48552	-1.3733	2.83402e-05	-1.4854	-1.51879
11530721	chr1:11530721:T:A	1.97572e-09	-1.35179	-1.44581	2.37277e-05	-1.4355	-1.38011	2.96935e-05	-1.43537	-1.52218
11530981	chr1:11530981:C:T	9.01781e-09	-1.80822e-10	-1.27934	0.0001118	-1.80822e-10	-1.26554	0.000162224	-1.80822e-10	-1.25949
11531081	chr1:11531081:C:A	8.18999e-09	-1.80822e-10	-1.37563	9.80435e-05	-1.80822e-10	-1.39684	0.000143845	-1.80822e-10	-1.37974
11531617	chr1:11531617:G:A	8.6198e-09	-1.80822e-10	-1.32448	0.000105805	-1.80822e-10	-1.32065	0.000154852	-1.80822e-10	-1.306
11531747	chr1:11531747:T:A	8.59552e-09	-1.80822e-10	-1.3273	0.00010674	-1.80822e-10	-1.31186	0.000156264	-1.80822e-10	-1.29693
11531885	chr1:11531885:G:A	6.58966e-09	-1.80822e-10	-1.59304	8.08395e-05	-1.80822e-10	-1.58979	0.000115988	-1.80822e-10	-1.59498
11532072	chr1:11532072:C:T	1.08813e-08	-1.80822e-10	-1.09149	0.000142919	-1.80822e-10	-1.01997	0.000195617	-1.80822e-10	-1.07232
11532228	chr1:11532228:G:A	8.62305e-09	-1.80822e-10	-1.3241	0.000106026	-1.80822e-10	-1.31857	0.000155139	-1.80822e-10	-1.30416
11532538	chr1:11532538:C:A	7.84778e-09	-1.80822e-10	-1.41831	9.69486e-05	-1.80822e-10	-1.40807	0.000140614	-1.80822e-10	-1.40246
11532958	chr1:11532958:G:A	1.21412e-08	-0.981934	-5.85454e-10	0.000147563	-0.987997	-5.85454e-10	0.00021305	-0.986947	-5.85454e-10
11533144	chr1:11533144:C:A	7.28718e-09	-1.80822e-10	-1.49242	9.17892e-05	-1.80822e-10	-1.46276	0.000129361	-1.80822e-10	-1.48587
11533207	chr1:11533207:C:T	1.90251e-09	-1.46283	-1.37253	2.31369e-05	-1.49173	-1.34909	3.41432e-05	-1.4929	-1.32501
11533329	chr1:11533329:C:G	6.9094e-09	-1.80822e-10	-1.54566	8.59138e-05	-1.80822e-10	-1.52891	0.000121745	-1.80822e-10	-1.54654
11533582	chr1:11533582:C:T	9.33025e-09	-1.80822e-10	-1.24528	0.000113921	-1.80822e-10	-1.24674	0.000159473	-1.80822e-10	-1.2766
11533583	chr1:11533583:A:G	1.81488e-09	-1.58495	-1.29757	2.18159e-05	-1.59372	-1.30589	2.92227e-05	-1.59286	-1.38067
11533878	chr1:11533878:G:T	6.56319e-09	-1.80822e-10	-1.59706	8.02789e-05	-1.80822e-10	-1.59674	0.000115781	-1.80822e-10	-1.59677
11534343	chr1:11534343:T:C	5.82695e-09	-0.855702	-0.860345	7.94816e-05	-0.895749	-0.710978	7.89495e-05	-0.896221	-1.08345
11534404	chr1:11534404:C:T	5.379e-09	-1.79604	-5.85454e-10	6.63003e-05	-1.78806	-5.85454e-10	9.56615e-05	-1.78766	-5.85454e-10
11534624	chr1:11534624:C:T	1.82621e-09	-1.48628	-1.39002	2.22448e-05	-1.51392	-1.36622	3.27637e-05	-1.51503	-1.34412
11534944	chr1:11534944:C:A	5.91062e-09	-1.70179	-5.85454e-10	7.26825e-05	-1.69615	-5.85454e-10	0.000104916	-1.69532	-5.85454e-10
11534981	chr1:11534981:A:G	4.10381e-09	-1.00307	-1.06356	6.55313e-05	-0.829102	-0.970622	7.57087e-05	-0.832333	-1.18925
11535146	chr1:11535146:A:G	1.56785e-08	0.0311368	-0.757387	0.000234986	0.144657	-0.667383	0.00031065	0.141532	-0.751339
11535175	chr1:11535175:A:G	1.15798e-08	-1.80822e-10	-1.02928	0.000147144	-1.80822e-10	-0.990838	0.000210258	-1.80822e-10	-1.00014
11535274	chr1:11535274:G:A	1.20564e-08	0.0777552	-1.0667	0.000177739	0.195496	-0.997432	0.000231249	0.192428	-1.09741
11535283	chr1:11535283:C:G	8.24627e-09	-1.80822e-10	-1.36878	0.000101365	-1.80822e-10	-1.36353	0.000147994	-1.80822e-10	-1.35131
11535333	chr1:11535333:C:T	3.14436e-09	-1.39393	-0.939004	3.76811e-05	-1.5176	-0.835491	4.04155e-05	-1.5159	-1.13336
11535515	chr1:11535515:C:T	7.44529e-09	-1.80822e-10	-1.47096	9.18941e-05	-1.80822e-10	-1.46161	0.000129984	-1.80822e-10	-1.48106
11536253	chr1:11536253:G:A	9.23477e-09	-1.80822e-10	-1.25556	0.000114402	-1.80822e-10	-1.24253	0.000165904	-1.80822e-10	-1.23706
11536398	chr1:11536398:C:T	1.25389e-09	-1.76803	-1.48426	1.62068e-05	-1.74885	-1.44797	2.10517e-05	-1.7495	-1.552
11536705	chr1:11536705:C:T	2.47787e-09	-1.67873	-0.892415	3.46847e-05	-1.72278	-0.713174	3.34156e-05	-1.7225	-1.11695
11536855	chr1:11536855:T:C	1.10599e-09	-1.7834	-1.59439	1.36977e-05	-1.76796	-1.59706	2.05184e-05	-1.76853	-1.55862
11536971	chr1:11536971:G:C	7.25754e-09	-1.80822e-10	-1.4965	8.7948e-05	-1.80822e-10	-1.50551	0.000128301	-1.80822e-10	-1.49409
11537626	chr1:11537626:C:T	1.22793e-08	-1.80822e-10	-0.970622	0.00015453	-1.80822e-10	-0.941864	0.000222703	-1.80822e-10	-0.942636
11537643	chr1:11537643:G:A	6.60065e-09	-1.80822e-10	-1.59137	8.15053e-05	-1.80822e-10	-1.58158	0.000116785	-1.80822e-10	-1.58814
11537843	chr1:11537843:G:C	7.20771e-07	-1.80822e-10	3.10178	0.0111979	-1.80822e-10	3.34123	0.0525914	-1.80822e-10	4.52183
11537876	chr1:11537876:C:T	6.90767e-09	-1.80822e-10	-1.54591	8.48675e-05	-1.80822e-10	-1.54116	0.00012051	-1.80822e-10	-1.55674
11538007	chr1:11538007:T:C	2.10827e-09	-1.13669	-1.59598	2.6271e-05	-1.12036	-1.59343	3.80323e-05	-1.12055	-1.58949
11538121	chr1:11538121:G:A	1.65249e-08	-0.673671	-5.85454e-10	0.000191248	-0.728682	-5.85454e-10	0.000275876	-0.728522	-5.85454e-10
11538148	chr1:11538148:C:CT	9.24584e-09	-1.80822e-10	-1.25437	0.000114877	-1.80822e-10	-1.23839	0.000166228	-1.80822e-10	-1.23511
11538162	chr1:11538162:G:A	1.23226e-08	-1.80822e-10	-0.967109	0.00015513	-1.80822e-10	-0.93799	0.000223647	-1.80822e-10	-0.938404
11538213	chr1:11538213:CAGA:C	9.25902e-09	-1.80822e-10	-1.25294	0.000121152	-1.80822e-10	-1.18521	0.000166241	-1.80822e-10	-1.23503
11538316	chr1:11538316:C:G	6.56659e-09	-1.80822e-10	-1.59655	8.04036e-05	-1.80822e-10	-1.59519	0.000115754	-1.80822e-10	-1.59701
11538401	chr1:11538401:G:A	1.00973e-08	-1.80822e-10	-1.16627	0.00012332	-1.80822e-10	-1.16747	0.000180494	-1.80822e-10	-1.15278
11538613	chr1:11538613:G:T	6.7988e-09	-1.80822e-10	-1.56179	8.32705e-05	-1.80822e-10	-1.56016	0.000119998	-1.80822e-10	-1.561
11538962	chr1:11538962:C:T	1.16684e-09	-1.75988	-1.56436	1.43781e-05	-1.73929	-1.57726	2.26574e-05	-1.74003	-1.48796
11539015	chr1:11539015:T:A	1.17739e-09	-1.75617	-1.55907	1.45075e-05	-1.73479	-1.57279	2.29851e-05	-1.73556	-1.47807
11539099	chr1:11539099:C:A	1.1981e-09	-1.75172	-1.54608	1.47391e-05	-1.72945	-1.5623	2.36285e-05	-1.73024	-1.45578
11539223	chr1:11539223:G:A	8.95435e-09	-1.80822e-10	-1.2864	0.000111133	-1.80822e-10	-1.27152	0.000160751	-1.80822e-10	-1.26862
11539371	chr1:11539371:C:G	1.09828e-09	-1.79162	-1.59317	1.34283e-05	-1.79964	-1.58525	1.92719e-05	-1.79951	-1.59031
11539484	chr1:11539484:A:T	1.15169e-09	-1.75887	-1.57844	1.42482e-05	-1.73822	-1.5874	2.20762e-05	-1.73896	-1.51501
11539506	chr1:11539506:G:T	8.96401e-09	-1.80822e-10	-1.28532	0.000111536	-1.80822e-10	-1.2679	0.000168752	-1.80822e-10	-1.22004
11539581	chr1:11539581:GAC:G	7.88949e-09	-1.80822e-10	-1.41301	9.80429e-05	-1.80822e-10	-1.39685	0.000141314	-1.80822e-10	-1.39749
11539608	chr1:11539608:T:A	1.14974e-09	-1.74596	-1.59305	1.43343e-05	-1.72307	-1.59653	2.16043e-05	-1.72389	-1.5517
11539703	chr1:11539703:C:T	1.15459e-09	-1.7687	-1.56609	1.40538e-05	-1.79298	-1.54638	1.93553e-05	-1.7929	-1.59261
11539712	chr1:11539712:C:T	1.17152e-09	-1.75034	-1.56989	1.44831e-05	-1.72746	-1.5818	2.26935e-05	-1.72828	-1.49812
11539876	chr1:11539876:A:G	1.16625e-09	-1.75523	-1.56951	1.44105e-05	-1.73376	-1.58053	2.25611e-05	-1.73454	-1.49771
11540080	chr1:11540080:T:C	8.4958e-09	-1.80822e-10	-1.33897	0.000104406	-1.80822e-10	-1.33397	0.000151639	-1.80822e-10	-1.32698
11540128	chr1:11540128:T:C	1.14514e-09	-1.7547	-1.58831	1.42277e-05	-1.73313	-1.59393	2.16813e-05	-1.73391	-1.53811
11540426	chr1:11540426:G:A	1.01367e-08	-1.80822e-10	-1.16238	0.00011655	-1.80822e-10	-1.22393	0.000175308	-1.80822e-10	-1.18193
11540447	chr1:11540447:G:T	2.30269e-09	-1.55166	-1.09281	2.86878e-05	-1.57315	-1.05263	4.27775e-05	-1.57421	-1.01826
11540456	chr1:11540456:T:C	8.75854e-09	-1.80822e-10	-1.30851	0.00010867	-1.80822e-10	-1.29393	0.000157193	-1.80822e-10	-1.291
11540502	chr1:11540502:T:C	8.76313e-09	-1.80822e-10	-1.30799	0.000108725	-1.80822e-10	-1.29343	0.000157275	-1.80822e-10	-1.29048
11540811	chr1:11540811:C:T	8.10902e-09	-1.80822e-10	-1.38556	0.000100752	-1.80822e-10	-1.36959	0.000145338	-1.80822e-10	-1.36941
11540823	chr1:11540823:C:T	8.63972e-09	-1.32217	-5.85454e-10	0.000105265	-1.32577	-5.85454e-10	0.00015214	-1.32368	-5.85454e-10
11540824	chr1:11540824:G:A	6.58497e-09	-1.80822e-10	-1.59375	8.0974e-05	-1.80822e-10	-1.58812	0.000116464	-1.80822e-10	-1.59089
11540860	chr1:11540860:C:T	2.6669e-09	-1.52738	-0.970246	3.33753e-05	-1.54974	-0.924695	4.99334e-05	-1.55088	-0.886908
11540997	chr1:11540997:G:A	1.95967e-09	-1.53188	-1.27389	2.44841e-05	-1.5895	-1.19472	2.88703e-05	-1.58933	-1.39633
11541306	chr1:11541306:G:A	2.67258e-08	-1.80822e-10	-0.192911	0.000338872	-1.80822e-10	-0.15663	0.000807203	-1.80822e-10	0.3451
11541332	chr1:11541332:C:G	7.81932e-09	-0.436521	-0.985422	0.000102833	-0.500057	-0.849091	0.000105447	-0.500048	-1.19022
11541970	chr1:11541970:G:A	5.37053e-09	-1.79761	-5.85454e-10	6.57145e-05	-1.79693	-5.85454e-10	9.47487e-05	-1.79725	-5.85454e-10
11542052	chr1:11542052:G:T	6.14256e-09	-1.08368	-0.579617	7.1537e-05	-1.13898	-0.573054	9.9813e-05	-1.1393	-0.605875
11542452	chr1:11542452:G:T	1.30932e-08	-1.80822e-10	-0.906447	0.000164598	-1.80822e-10	-0.878745	0.000233097	-1.80822e-10	-0.897021
11542573	chr1:11542573:G:A	2.89449e-09	-0.993571	-1.42216	4.13306e-05	-0.894201	-1.36645	5.32728e-05	-0.895819	-1.47723
11542654	chr1:11542654:C:T	6.69821e-09	-1.80822e-10	-1.5767	8.39448e-05	-1.80822e-10	-1.55209	0.000119176	-1.80822e-10	-1.56787
11542855	chr1:11542855:C:T	2.33637e-09	-1.0436	-1.58635	3.10427e-05	-0.955129	-1.59176	4.54745e-05	-0.956485	-1.57484
11543006	chr1:11543006:C:T	2.68606e-09	-1.70841	-0.78205	3.44086e-05	-1.71559	-0.728356	5.25801e-05	-1.71611	-0.670025
11544060	chr1:11544060:T:C	7.71155e-09	-1.80822e-10	-1.43582	9.43934e-05	-1.80822e-10	-1.43478	0.000136045	-1.80822e-10	-1.43549
11544126	chr1:11544126:G:T	7.19769e-09	-1.80822e-10	-1.50478	9.2508e-05	-1.80822e-10	-1.45496	0.000129076	-1.80822e-10	-1.48808
11544223	chr1:11544223:C:T	3.07746e-08	-0.0518489	-5.85454e-10	0.00035312	-0.115445	-5.85454e-10	0.000508913	-0.116198	-5.85454e-10
11544302	chr1:11544302:A:G	2.85869e-09	-1.74335	-0.684829	3.85486e-05	-1.76514	-0.565191	3.97706e-05	-1.76506	-0.900284
11544739	chr1:11544739:G:A	6.2183e-07	-1.80822e-10	2.95413	0.00957321	-1.80822e-10	3.18447	0.0481651	-1.80822e-10	4.43391
11545017	chr1:11545017:T:G	7.19884e-09	-1.80822e-10	-1.50462	8.84765e-05	-1.80822e-10	-1.49951	0.000125888	-1.80822e-10	-1.51308
11545126	chr1:11545126:C:T	2.07018e-09	-1.58966	-1.16125	2.76796e-05	-1.55603	-1.10553	3.24085e-05	-1.55726	-1.31279
11546484	chr1:11546484:C:T	7.49565e-09	-1.80822e-10	-1.46422	9.59382e-05	-1.80822e-10	-1.41855	0.000134941	-1.80822e-10	-1.44364
11546499	chr1:11546499:C:T	8.35254e-09	-1.35597	-5.85454e-10	9.60401e-05	-1.41749	-5.85454e-10	0.000138735	-1.41591	-5.85454e-10
11547366	chr1:11547366:CAG:C	6.61367e-09	-1.80822e-10	-1.5894	8.05963e-05	-1.80822e-10	-1.5928	0.000116553	-1.80822e-10	-1.59013
11547828	chr1:11547828:G:A	6.59677e-09	-1.80822e-10	-1.59196	8.10582e-05	-1.80822e-10	-1.58708	0.000116031	-1.80822e-10	-1.59462
11547875	chr1:11547875:G:A	5.92063e-09	-1.67361	-0.0264859	8.07929e-05	-1.70856	0.118194	7.28382e-05	-1.70838	-0.351852
11547934	chr1:11547934:A:G	8.16157e-09	-1.3791	-5.85454e-10	9.71553e-05	-1.40594	-5.85454e-10	0.000140212	-1.40532	-5.85454e-10
11547959	chr1:11547959:G:A	6.5932e-09	-1.80822e-10	-1.5925	8.05375e-05	-1.80822e-10	-1.59353	0.00011583	-1.80822e-10	-1.59635
11548584	chr1:11548584:G:A	6.78411e-09	-1.80822e-10	-1.56396	8.29791e-05	-1.80822e-10	-1.56366	0.000120548	-1.80822e-10	-1.55642
11548595	chr1:11548595:G:T	1.84337e-09	-1.74	-1.12694	2.4538e-05	-1.71509	-1.06694	2.80859e-05	-1.71577	-1.29744
11548636	chr1:11548636:C:A	7.57605e-09	-1.80822e-10	-1.45355	9.13671e-05	-1.80822e-10	-1.46737	0.000136507	-1.80822e-10	-1.4321
11549184	chr1:11549184:C:G	2.68333e-09	-1.70168	-0.789805	3.67987e-05	-1.66991	-0.70688	3.85469e-05	-1.67081	-1.02579
11549788	chr1:11549788:A:G	1.4848e-08	-1.80822e-10	-0.780677	0.000183242	-1.80822e-10	-0.771446	0.000252657	-1.80822e-10	-0.816441
11549833	chr1:11549833:C:T	7.27034e-09	-1.80822e-10	-1.49474	9.36061e-05	-1.80822e-10	-1.44316	0.000130518	-1.80822e-10	-1.47696
11549879	chr1:11549879:G:A	1.334e-08	-1.80822e-10	-0.887775	0.000164577	-1.80822e-10	-0.878872	0.000227643	-1.80822e-10	-0.920694
11549880	chr1:11549880:C:G	7.91695e-09	-1.80822e-10	-1.40953	9.95719e-05	-1.80822e-10	-1.38137	0.000142093	-1.80822e-10	-1.392
11550052	chr1:11550052:C:T	1.33337e-08	-1.80822e-10	-0.888242	0.000164811	-1.80822e-10	-0.87745	0.000227861	-1.80822e-10	-0.919741
11550187	chr1:11550187:G:A	6.61614e-09	-1.80822e-10	-1.58903	8.07928e-05	-1.80822e-10	-1.59036	0.000116368	-1.80822e-10	-1.59172
11550390	chr1:11550390:A:G	6.59491e-09	-1.80822e-10	-1.59224	8.10109e-05	-1.80822e-10	-1.58767	0.000115997	-1.80822e-10	-1.59491
11550477	chr1:11550477:A:G	1.64061e-08	-1.80822e-10	-0.680886	0.000207673	-1.80822e-10	-0.646287	0.000284734	-1.80822e-10	-0.696921
11550605	chr1:11550605:C:T	2.06068e-09	-1.72949	-1.02601	2.78808e-05	-1.69288	-0.961437	3.19757e-05	-1.69315	-1.19035
11551014	chr1:11551014:C:T	7.03668e-09	-1.5274	-5.85454e-10	8.10661e-05	-1.58699	-5.85454e-10	0.000116939	-1.58682	-5.85454e-10
11551077	chr1:11551077:G:C	5.44764e-09	-1.78336	-5.85454e-10	6.70752e-05	-1.77644	-5.85454e-10	9.67679e-05	-1.77616	-5.85454e-10
11551143	chr1:11551143:C:T	7.51331e-09	-1.80822e-10	-1.46186	9.73145e-05	-1.80822e-10	-1.4043	0.000135147	-1.80822e-10	-1.44211
11551216	chr1:11551216:T:G	7.93264e-09	-1.80822e-10	-1.40755	9.97769e-05	-1.80822e-10	-1.37931	0.000142382	-1.80822e-10	-1.38996
11551313	chr1:11551313:T:A	4.28893e-09	-1.78543	-0.237071	5.97238e-05	-1.79734	-0.0951822	5.51484e-05	-1.7973	-0.541148
11551435	chr1:11551435:C:G	7.06222e-09	-1.80822e-10	-1.52378	8.55092e-05	-1.80822e-10	-1.53363	0.000126728	-1.80822e-10	-1.50643
11551714	chr1:11551714:G:A	1.05095e-08	-1.80822e-10	-1.12626	0.000130099	-1.80822e-10	-1.11396	0.000180317	-1.80822e-10	-1.15376
11551724	chr1:11551724:G:A	1.08406e-09	-1.80089	-1.59694	1.32552e-05	-1.80079	-1.59707	1.93114e-05	-1.80077	-1.58701
11552051	chr1:11552051:G:C	1.73812e-08	-1.80822e-10	-0.62315	0.000220442	-1.80822e-10	-0.586615	0.000301353	-1.80822e-10	-0.640194
11552433	chr1:11552433:T:G	1.92633e-08	-1.80822e-10	-0.520338	0.000239796	-1.80822e-10	-0.502463	0.000326865	-1.80822e-10	-0.558926
11552776	chr1:11552776:G:A	7.06817e-09	-1.80822e-10	-1.52294	8.59975e-05	-1.80822e-10	-1.52793	0.0001278	-1.80822e-10	-1.49801
11552960	chr1:11552960:G:A	8.97988e-09	-1.80822e-10	-1.28355	0.000111972	-1.80822e-10	-1.264	0.000156104	-1.80822e-10	-1.29795
11553106	chr1:11553106:C:T	1.83961e-09	-1.80104	-1.06795	2.42155e-05	-1.79489	-1.00037	2.65678e-05	-1.79505	-1.27373
11553401	chr1:11553401:G:A	6.58867e-09	-1.80822e-10	-1.59319	8.06563e-05	-1.80822e-10	-1.59205	0.000116622	-1.80822e-10	-1.58954
11553518	chr1:11553518:C:T	1.68262e-09	-1.59244	-1.36575	2.02107e-05	-1.67183	-1.30421	2.52759e-05	-1.67124	-1.44738
11553632	chr1:11553632:T:C	4.4958e-09	-1.4425	-0.532901	6.1278e-05	-1.49053	-0.376306	5.60922e-05	-1.49052	-0.83096
11553730	chr1:11553730:G:A	7.38326e-09	-1.47932	-5.85454e-10	8.22433e-05	-1.57257	-5.85454e-10	0.000118833	-1.57075	-5.85454e-10
11554024	chr1:11554024:C:G	4.46582e-08	-1.80822e-10	0.320498	0.000575004	-1.80822e-10	0.372125	0.000814582	-1.80822e-10	0.354201
11554158	chr1:11554158:T:C	1.48266e-08	-1.80822e-10	-0.78212	0.000183764	-1.80822e-10	-0.7686	0.00025266	-1.80822e-10	-0.81643
11554211	chr1:11554211:T:C	1.43759e-09	-1.80078	-1.3148	1.86586e-05	-1.79911	-1.25683	2.25591e-05	-1.79913	-1.4332
11554252	chr1:11554252:G:A	1.039e-07	-1.80822e-10	1.16489	0.00124464	-1.80822e-10	1.14435	0.0016855	-1.80822e-10	1.08134
11554536	chr1:11554536:T:C	8.33271e-09	-1.80822e-10	-1.35835	0.000102424	-1.80822e-10	-1.35313	0.00014386	-1.80822e-10	-1.37964
11555170	chr1:11555170:C:T	3.10209e-09	-1.68677	-0.659695	4.33048e-05	-1.6409	-0.573088	4.54251e-05	-1.64137	-0.891042
11555222	chr1:11555222:G:A	6.6568e-09	-1.80822e-10	-1.5829	8.20011e-05	-1.80822e-10	-1.57552	0.000116845	-1.80822e-10	-1.58762
11555594	chr1:11555594:A:G	1.66909e-08	-1.80822e-10	-0.663678	0.000210702	-1.80822e-10	-0.631807	0.000288548	-1.80822e-10	-0.683615
11555611	chr1:11555611:A:G	1.96943e-08	-1.80822e-10	-0.498211	0.000252875	-1.80822e-10	-0.449356	0.000357823	-1.80822e-10	-0.468435
11555848	chr1:11555848:C:T	7.44821e-09	-1.80822e-10	-1.47057	9.33663e-05	-1.80822e-10	-1.44572	0.000131137	-1.80822e-10	-1.47224
11556705	chr1:11556705:G:A	4.23649e-09	-1.7046	-0.330205	6.03093e-05	-1.66433	-0.218432	6.05991e-05	-1.66466	-0.579533
11557534	chr1:11557534:A:G	1.1115e-09	-1.79786	-1.57497	1.35507e-05	-1.79682	-1.57899	2.03246e-05	-1.79672	-1.53992
11557561	chr1:11557561:C:T	1.10974e-09	-1.79944	-1.57497	1.35254e-05	-1.79869	-1.57899	2.0286e-05	-1.79862	-1.53992
11557575	chr1:11557575:C:T	1.51179e-09	-1.51869	-1.54655	2.01855e-05	-1.46276	-1.51452	2.74263e-05	-1.46395	-1.57302
11557606	chr1:11557606:C:T	1.1256e-09	-1.79791	-1.56231	1.37037e-05	-1.79668	-1.5679	2.07296e-05	-1.79658	-1.52034
11557624	chr1:11557624:T:C	1.11581e-09	-1.79811	-1.57085	1.35975e-05	-1.79708	-1.57528	2.04494e-05	-1.79698	-1.53354
11557955	chr1:11557955:C:T	5.35463e-09	-1.80058	-5.85454e-10	6.54506e-05	-1.80096	-5.85454e-10	9.43966e-05	-1.80097	-5.85454e-10
11557975	chr1:11557975:TG:T	5.4032e-09	-1.49718	-0.294373	7.10373e-05	-1.53943	-0.179613	6.19904e-05	-1.53907	-0.682421
11558068	chr1:11558068:CCAAATAT:C	1.01803e-08	-1.80822e-10	-1.15809	0.000125658	-1.80822e-10	-1.14869	0.000176368	-1.80822e-10	-1.1759
11558115	chr1:11558115:T:C	1.81278e-09	-1.32439	-1.55929	2.18284e-05	-1.33496	-1.56408	3.24554e-05	-1.33413	-1.53448
11558252	chr1:11558252:T:C	1.65937e-09	-1.54521	-1.42689	2.14541e-05	-1.53142	-1.38492	2.95911e-05	-1.53157	-1.42943
11558273	chr1:11558273:T:C	1.67077e-09	-1.54829	-1.41697	2.16514e-05	-1.5326	-1.37459	2.98369e-05	-1.53278	-1.41995
11558357	chr1:11558357:C:T	3.27057e-09	-0.747125	-1.54645	3.83036e-05	-0.78574	-1.55097	5.54079e-05	-0.786102	-1.54765
11558535	chr1:11558535:T:G	2.82067e-09	-1.01274	-1.42883	3.11059e-05	-1.18292	-1.36194	3.85903e-05	-1.18218	-1.51329
11559058	chr1:11559058:A:G	5.36048e-09	-1.79949	-5.85454e-10	6.56486e-05	-1.79794	-5.85454e-10	9.46621e-05	-1.79816	-5.85454e-10
11559070	chr1:11559070:C:T	1.18775e-08	-1.80822e-10	-1.0039	0.000149935	-1.80822e-10	-0.972052	0.000205529	-1.80822e-10	-1.02289
11559276	chr1:11559276:C:T	2.37213e-08	-1.19087	0.878698	0.000328765	-1.324	1.1371	0.00023885	-1.3238	0.451164
11559726	chr1:11559726:G:A	8.56883e-09	-1.80822e-10	-1.33041	0.000107421	-1.80822e-10	-1.30549	0.000146875	-1.80822e-10	-1.35889
11559810	chr1:11559810:C:T	2.29542e-09	-1.80105	-0.84657	3.14654e-05	-1.79848	-0.734881	3.81225e-05	-1.79856	-0.909113
11559871	chr1:11559871:G:A	1.43907e-09	-1.52872	-1.58582	1.88474e-05	-1.47746	-1.56841	2.64198e-05	-1.4787	-1.59566
11559876	chr1:11559876:C:T	1.50744e-09	-1.55263	-1.51549	1.98858e-05	-1.50754	-1.48471	2.74497e-05	-1.50855	-1.52757
11559936	chr1:11559936:C:T	1.4374e-09	-1.5992	-1.51651	1.88598e-05	-1.55872	-1.4865	2.60111e-05	-1.55963	-1.53032
11560531	chr1:11560531:G:A	1.32267e-09	-1.61708	-1.58181	1.53992e-05	-1.66226	-1.58567	2.20613e-05	-1.66215	-1.5925
11560597	chr1:11560597:TG:T	2.59985e-09	-1.25312	-1.26997	3.26132e-05	-1.27152	-1.22601	4.54881e-05	-1.27217	-1.25885
11560723	chr1:11560723:G:A	3.13247e-09	-1.30557	-1.03115	3.95283e-05	-1.33227	-0.972967	5.36206e-05	-1.33256	-1.03398
11560768	chr1:11560768:T:C	2.90922e-08	-1.80822e-10	-0.108072	0.000402586	-1.80822e-10	0.0156569	0.000507884	-1.80822e-10	-0.118222
11560843	chr1:11560843:C:T	2.4803e-08	-1.80822e-10	-0.267577	0.000340447	-1.80822e-10	-0.151991	0.000430901	-1.80822e-10	-0.282597
11560959	chr1:11560959:C:T	6.56683e-09	-1.80822e-10	-1.59651	8.04737e-05	-1.80822e-10	-1.59432	0.000115826	-1.80822e-10	-1.59639
11561205	chr1:11561205:G:A	2.65646e-09	-1.23311	-1.26844	3.32277e-05	-1.25302	-1.22585	4.6387e-05	-1.25367	-1.25778
11561362	chr1:11561362:G:A	6.57532e-09	-1.80822e-10	-1.59522	8.04942e-05	-1.80822e-10	-1.59407	0.000116132	-1.80822e-10	-1.59375
11561608	chr1:11561608:T:C	9.06532e-09	-1.80822e-10	-1.27408	0.000111944	-1.80822e-10	-1.26425	0.00015686	-1.80822e-10	-1.29312
11561656	chr1:11561656:A:C	6.59214e-09	-1.80822e-10	-1.59266	8.07244e-05	-1.80822e-10	-1.59121	0.000116605	-1.80822e-10	-1.58968
11561873	chr1:11561873:A:C	7.31327e-09	-1.80822e-10	-1.48885	9.40454e-05	-1.80822e-10	-1.43847	0.000125115	-1.80822e-10	-1.51924
11561998	chr1:11561998:A:G	6.57293e-09	-1.80822e-10	-1.59558	8.04552e-05	-1.80822e-10	-1.59455	0.000116073	-1.80822e-10	-1.59425
11561999	chr1:11561999:A:T	6.5718e-09	-1.80822e-10	-1.59575	8.04358e-05	-1.80822e-10	-1.59479	0.000116044	-1.80822e-10	-1.59451
11562032	chr1:11562032:G:A	2.94275e-08	-1.80822e-10	-0.0966114	0.000410318	-1.80822e-10	0.0346803	0.000509201	-1.80822e-10	-0.115633
11562048	chr1:11562048:C:A	3.23979e-09	-1.33696	-0.966076	4.07106e-05	-1.36202	-0.913747	5.5164e-05	-1.36231	-0.975859
11562290	chr1:11562290:A:G	7.73142e-09	-1.43325	-5.85454e-10	9.39946e-05	-1.43901	-5.85454e-10	0.000135383	-1.44037	-5.85454e-10
11562580	chr1:11562580:G:A	8.70181e-09	-1.80822e-10	-1.31501	0.000102589	-1.80822e-10	-1.35152	0.000153915	-1.80822e-10	-1.31208
11562769	chr1:11562769:T:C	4.0652e-08	-1.80822e-10	0.226508	0.000549521	-1.80822e-10	0.326796	0.00068718	-1.80822e-10	0.184121
11562949	chr1:11562949:G:C	6.56388e-09	-1.80822e-10	-1.59696	8.02893e-05	-1.80822e-10	-1.59662	0.000115816	-1.80822e-10	-1.59647
11563006	chr1:11563006:T:G	4.08336e-08	-1.80822e-10	0.230966	0.000517057	-1.80822e-10	0.265902	0.000731301	-1.80822e-10	0.24635
11563213	chr1:11563213:G:C	6.61595e-09	-1.80822e-10	-1.58906	8.10768e-05	-1.80822e-10	-1.58685	0.000117005	-1.80822e-10	-1.58626
11563427	chr1:11563427:G:A	7.32786e-09	-1.80822e-10	-1.48686	9.1643e-05	-1.80822e-10	-1.46435	0.000128943	-1.80822e-10	-1.4891
11564121	chr1:11564121:C:G	8.38648e-09	-1.35192	-5.85454e-10	9.98544e-05	-1.37854	-5.85454e-10	0.000144258	-1.37687	-5.85454e-10
11564267	chr1:11564267:A:G	1.78275e-09	-1.72229	-1.17809	2.32537e-05	-1.74872	-1.08707	2.66902e-05	-1.7487	-1.31548
11565273	chr1:11565273:C:T	8.33095e-09	-1.80822e-10	-1.35856	0.000102813	-1.80822e-10	-1.34934	0.000149228	-1.80822e-10	-1.343
11565587	chr1:11565587:C:T	4.31776e-09	-1.71754	-0.298264	6.02464e-05	-1.75769	-0.126114	5.00636e-05	-1.75751	-0.677672
11565802	chr1:11565802:G:A	1.85779e-09	-1.26413	-1.59502	2.39057e-05	-1.21231	-1.59583	3.43724e-05	-1.21429	-1.59694
11565822	chr1:11565822:G:A	1.04781e-08	-1.80822e-10	-1.12926	0.000132145	-1.80822e-10	-1.09835	0.000182037	-1.80822e-10	-1.14426
11565833	chr1:11565833:A:C	1.99521e-09	-1.19816	-1.58963	2.57745e-05	-1.14041	-1.59246	3.69999e-05	-1.14257	-1.59498
11565920	chr1:11565920:T:G	1.92659e-09	-1.22711	-1.59568	2.485e-05	-1.17289	-1.5965	3.57467e-05	-1.17495	-1.59707
11565972	chr1:11565972:G:A	7.12771e-09	-1.51455	-5.85454e-10	8.66706e-05	-1.52014	-5.85454e-10	0.000124847	-1.52139	-5.85454e-10
11566026	chr1:11566026:T:C	9.42809e-09	-1.80822e-10	-1.23485	0.000115855	-1.80822e-10	-1.22991	0.000158919	-1.80822e-10	-1.28008
11566324	chr1:11566324:C:T	6.62582e-09	-1.80822e-10	-1.58757	8.16862e-05	-1.80822e-10	-1.57937	0.000116379	-1.80822e-10	-1.59162
11566732	chr1:11566732:T:C	1.56132e-09	-1.43628	-1.59673	2.0068e-05	-1.38605	-1.59707	2.88939e-05	-1.38814	-1.5967
11566733	chr1:11566733:A:G	1.56718e-09	-1.43444	-1.59482	2.01266e-05	-1.38407	-1.59614	2.89433e-05	-1.38616	-1.59698
11566844	chr1:11566844:G:A	1.55968e-09	-1.43699	-1.59707	2.00532e-05	-1.38697	-1.59689	2.88926e-05	-1.38904	-1.59585
11566892	chr1:11566892:A:G	7.77304e-09	-1.80822e-10	-1.42788	0.000101348	-1.80822e-10	-1.36369	0.0001327	-1.80822e-10	-1.46038
11566899	chr1:11566899:C:T	7.63642e-09	-1.44561	-5.85454e-10	9.19785e-05	-1.4607	-5.85454e-10	0.000132628	-1.46093	-5.85454e-10
11566921	chr1:11566921:G:A	3.18709e-09	-1.3614	-0.958028	4.05136e-05	-1.37777	-0.902844	5.47265e-05	-1.37855	-0.967579
11567212	chr1:11567212:G:C	7.75407e-09	-1.80822e-10	-1.43032	0.000100938	-1.80822e-10	-1.36775	0.000132101	-1.80822e-10	-1.46491
11567226	chr1:11567226:A:G	7.97744e-09	-1.80822e-10	-1.40192	9.7819e-05	-1.80822e-10	-1.39913	0.000135961	-1.80822e-10	-1.43611
11567952	chr1:11567952:C:T	1.59236e-09	-1.42201	-1.59132	2.46329e-05	-1.18557	-1.5926	3.52241e-05	-1.19063	-1.59611
11567992	chr1:11567992:G:A	1.27494e-09	-1.65194	-1.5837	1.54059e-05	-1.66466	-1.58284	2.20497e-05	-1.66442	-1.59075
11568158	chr1:11568158:C:T	1.71147e-09	-1.42075	-1.52044	2.34594e-05	-1.3512	-1.47578	3.13127e-05	-1.35273	-1.55173
11568258	chr1:11568258:A:G	1.49732e-09	-1.47792	-1.59695	2.2864e-05	-1.25632	-1.59637	3.29186e-05	-1.26111	-1.59332
11568275	chr1:11568275:C:T	1.49184e-09	-1.48149	-1.59704	2.27116e-05	-1.26234	-1.59704	3.26545e-05	-1.26707	-1.59542
11568465	chr1:11568465:A:G	3.64426e-09	-1.14549	-1.0399	4.96578e-05	-1.13162	-0.945471	5.87567e-05	-1.1331	-1.14197
11568585	chr1:11568585:G:A	7.62303e-09	-1.80822e-10	-1.44737	9.36844e-05	-1.80822e-10	-1.44232	0.000135774	-1.80822e-10	-1.43748
11568691	chr1:11568691:T:G	7.20716e-09	-1.80822e-10	-1.50346	8.75498e-05	-1.80822e-10	-1.51004	0.000125104	-1.80822e-10	-1.51933
11569077	chr1:11569077:C:T	7.37797e-09	-1.80822e-10	-1.48004	9.06723e-05	-1.80822e-10	-1.475	0.000131286	-1.80822e-10	-1.47109
11569600	chr1:11569600:T:C	1.1956e-09	-1.77832	-1.52157	1.46078e-05	-1.78081	-1.51988	2.08561e-05	-1.78101	-1.52982
11569603	chr1:11569603:G:A	7.17921e-09	-1.80822e-10	-1.50735	8.95436e-05	-1.80822e-10	-1.48753	0.000128081	-1.80822e-10	-1.49582
11570065	chr1:11570065:C:T	2.46841e-09	-1.29148	-1.28348	3.46872e-05	-1.21737	-1.21851	4.57415e-05	-1.21883	-1.30664
11570159	chr1:11570159:TTTCCTAGCAAATGTCATAATAAGAGA:T	1.95223e-08	-1.80822e-10	-0.506985	0.000254796	-1.80822e-10	-0.441788	0.000364025	-1.80822e-10	-0.451253
11570173	chr1:11570173:T:G	2.86437e-08	-0.797596	0.67399	0.000402193	-0.890283	0.904964	0.000318844	-0.890845	0.307073
11570262	chr1:11570262:C:T	1.18006e-09	-1.79323	-1.51974	1.41408e-05	-1.79441	-1.53877	2.17559e-05	-1.79427	-1.47432
11570591	chr1:11570591:A:G	5.73919e-09	-1.73122	-5.85454e-10	7.01275e-05	-1.73194	-5.85454e-10	0.000101175	-1.73163	-5.85454e-10
11570625	chr1:11570625:T:C	2.44215e-09	-1.04891	-1.53675	3.38775e-05	-0.972621	-1.48688	4.53914e-05	-0.9742	-1.55895
11570626	chr1:11570626:G:T	2.60003e-09	-0.97126	-1.55176	3.60133e-05	-0.891487	-1.50687	4.86802e-05	-0.89315	-1.57005
11570654	chr1:11570654:G:A	1.12151e-09	-1.77479	-1.58907	1.36632e-05	-1.77353	-1.59401	2.02306e-05	-1.77323	-1.56805
11570842	chr1:11570842:A:T	1.91009e-07	-1.80822e-10	1.77378	0.00276312	-1.80822e-10	1.94186	0.00322962	-1.80822e-10	1.73164
11571665	chr1:11571665:T:C	6.89008e-09	-1.80822e-10	-1.54846	8.47094e-05	-1.80822e-10	-1.54302	0.000121769	-1.80822e-10	-1.54635
11572508	chr1:11572508:G:A	3.1807e-08	-1.80822e-10	-0.0188531	0.000430607	-1.80822e-10	0.0829456	0.000539971	-1.80822e-10	-0.0569587
11572579	chr1:11572579:C:T	3.21101e-08	-1.80822e-10	-0.00937044	0.000407366	-1.80822e-10	0.0274615	0.000596514	-1.80822e-10	0.0426276
11572817	chr1:11572817:C:A	3.18472e-09	-0.977879	-1.3423	3.60171e-05	-1.10787	-1.29039	4.39588e-05	-1.10903	-1.45619
11572834	chr1:11572834:C:T	2.29104e-09	-1.31088	-1.33865	2.66454e-05	-1.41299	-1.28665	3.2492e-05	-1.41398	-1.4535
11572911	chr1:11572911:C:T	4.34591e-09	-0.903002	-1.1063	5.00786e-05	-1.03901	-1.02965	5.68653e-05	-1.04026	-1.26753
11573362	chr1:11573362:C:G	3.40363e-08	-1.80822e-10	0.0488887	0.000463068	-1.80822e-10	0.155622	0.000578415	-1.80822e-10	0.011816
11573610	chr1:11573610:C:T	2.46119e-09	-1.07817	-1.49972	3.21319e-05	-0.973893	-1.53851	4.96768e-05	-0.975847	-1.46709
11573790	chr1:11573790:C:T	9.51155e-09	-1.80822e-10	-1.22603	0.000118216	-1.80822e-10	-1.20974	0.000161285	-1.80822e-10	-1.2653
11574359	chr1:11574359:T:C	5.70416e-09	-1.73734	-5.85454e-10	6.85437e-05	-1.75478	-5.85454e-10	9.88784e-05	-1.75458	-5.85454e-10
11574395	chr1:11574395:GGTA:G	5.6775e-09	-1.74203	-5.85454e-10	6.829e-05	-1.75849	-5.85454e-10	9.85113e-05	-1.7583	-5.85454e-10
11574693	chr1:11574693:C:T	4.31175e-09	-1.44099	-0.576203	6.4254e-05	-1.41201	-0.407398	7.73388e-05	-1.41234	-0.587937
11575034	chr1:11575034:T:C	1.25113e-09	-1.7634	-1.49109	1.58797e-05	-1.75254	-1.46467	2.22126e-05	-1.75215	-1.49566
11575125	chr1:11575125:C:A	3.0786e-08	-1.80822e-10	-0.0514809	0.000393478	-1.80822e-10	-0.00722526	0.000581595	-1.80822e-10	0.0172997
11575145	chr1:11575145:A:G	1.6109e-09	-1.77703	-1.22472	2.0782e-05	-1.77307	-1.17509	2.81037e-05	-1.77288	-1.23969
11575310	chr1:11575310:C:T	5.52636e-09	-1.76901	-5.85454e-10	6.66909e-05	-1.78218	-5.85454e-10	9.61543e-05	-1.78252	-5.85454e-10
11575486	chr1:11575486:A:C	7.61942e-09	-1.80822e-10	-1.44784	9.25394e-05	-1.80822e-10	-1.45462	0.000137364	-1.80822e-10	-1.42584
11575616	chr1:11575616:G:T	1.09565e-09	-1.79433	-1.59286	1.34896e-05	-1.78586	-1.59448	1.94635e-05	-1.78618	-1.59375
11575655	chr1:11575655:A:G	1.40789e-09	-1.74882	-1.38762	1.73099e-05	-1.73805	-1.39292	2.32397e-05	-1.73852	-1.4641
11575986	chr1:11575986:G:C	1.27417e-09	-1.71714	-1.5191	1.55297e-05	-1.73437	-1.50513	2.2449e-05	-1.73418	-1.50305
11576422	chr1:11576422:T:C	1.35124e-09	-1.76648	-1.41104	1.66907e-05	-1.78544	-1.38196	2.33809e-05	-1.78561	-1.41095
11577033	chr1:11577033:C:T	1.83037e-09	-1.46216	-1.41187	2.21357e-05	-1.47835	-1.40671	3.0895e-05	-1.48028	-1.4376
11577070	chr1:11577070:A:C	8.55931e-09	-1.80822e-10	-1.33152	0.000103558	-1.80822e-10	-1.34212	0.000148043	-1.80822e-10	-1.35098
11577130	chr1:11577130:C:T	9.06212e-09	-1.27444	-5.85454e-10	0.000102847	-1.34901	-5.85454e-10	0.000148263	-1.34948	-5.85454e-10
11577131	chr1:11577131:G:A	1.45698e-08	-1.80822e-10	-0.79959	0.000190841	-1.80822e-10	-0.730813	0.000258776	-1.80822e-10	-0.792512
11577430	chr1:11577430:CAT:C	1.46404e-09	-1.61221	-1.48513	1.75543e-05	-1.62395	-1.49301	2.49582e-05	-1.62531	-1.50596
11577772	chr1:11577772:T:C	6.58284e-09	-1.80822e-10	-1.59407	8.03034e-05	-1.80822e-10	-1.59644	0.000115888	-1.80822e-10	-1.59585
11578097	chr1:11578097:A:T	1.10413e-09	-1.78615	-1.59334	1.33009e-05	-1.79782	-1.5966	1.93487e-05	-1.79786	-1.58799
11578306	chr1:11578306:G:A	1.08456e-09	-1.80092	-1.59645	1.32869e-05	-1.79873	-1.59675	1.91673e-05	-1.79868	-1.59659
11578710	chr1:11578710:CTG:C	5.97136e-09	-1.69156	-5.85454e-10	7.66298e-05	-1.64326	-5.85454e-10	0.000110462	-1.6438	-5.85454e-10
11578843	chr1:11578843:A:G	1.34815e-08	-0.877224	-5.85454e-10	0.000186727	-0.752604	-5.85454e-10	0.000268472	-0.75573	-5.85454e-10
11579550	chr1:11579550:A:AG	1.24527e-09	-1.80012	-1.45906	1.54119e-05	-1.79763	-1.44948	2.17744e-05	-1.79776	-1.46998
11580144	chr1:11580144:T:G	1.91628e-09	-1.57508	-1.25308	2.32508e-05	-1.57193	-1.26398	3.21844e-05	-1.57293	-1.30407
11580504	chr1:11580504:G:A	1.81585e-09	-1.42992	-1.45207	2.1896e-05	-1.44751	-1.44844	3.06926e-05	-1.4495	-1.47495
11580747	chr1:11580747:C:T	1.08525e-09	-1.80046	-1.59627	1.33364e-05	-1.79978	-1.59197	1.91561e-05	-1.79974	-1.59612
11580998	chr1:11580998:C:T	1.09667e-08	-0.43085	-0.652825	0.000155379	-0.296496	-0.639886	0.000232541	-0.296902	-0.602507
11581097	chr1:11581097:A:T	2.03657e-08	-1.80822e-10	-0.46469	0.000254771	-1.80822e-10	-0.441888	0.000360391	-1.80822e-10	-0.461286
11581115	chr1:11581115:A:G	1.01313e-08	-1.80822e-10	-1.16291	0.000124797	-1.80822e-10	-1.15556	0.000184536	-1.80822e-10	-1.13063
11581226	chr1:11581226:G:A	1.08421e-09	-1.80106	-1.59663	1.33089e-05	-1.79726	-1.59656	1.91916e-05	-1.79719	-1.59681
11581274	chr1:11581274:G:A	5.80796e-09	-1.71931	-5.85454e-10	6.93966e-05	-1.74241	-5.85454e-10	0.000100132	-1.74198	-5.85454e-10
11581315	chr1:11581315:T:C	8.47313e-09	-1.80822e-10	-1.34164	0.000103084	-1.80822e-10	-1.34671	0.000151819	-1.80822e-10	-1.32579
11581353	chr1:11581353:C:A	8.50012e-09	-1.80822e-10	-1.33846	0.000105265	-1.80822e-10	-1.32577	0.000141426	-1.80822e-10	-1.3967
11581458	chr1:11581458:C:T	7.17862e-09	-1.80822e-10	-1.50743	8.78303e-05	-1.80822e-10	-1.50685	0.000127129	-1.80822e-10	-1.50327
11581524	chr1:11581524:G:A	2.57803e-08	-1.80822e-10	-0.228928	0.000346445	-1.80822e-10	-0.134526	0.000418663	-1.80822e-10	-0.311408
11581745	chr1:11581745:T:A	7.83226e-08	-1.08194	1.96423	0.00113092	-1.19457	2.2431	0.000859278	-1.19347	1.60109
11582329	chr1:11582329:A:G	1.28136e-09	-1.66168	-1.56893	1.56393e-05	-1.65333	-1.57914	2.27206e-05	-1.65428	-1.57092
11582352	chr1:11582352:T:C	1.26624e-09	-1.67051	-1.57198	1.54587e-05	-1.6627	-1.58138	2.24528e-05	-1.66362	-1.57344
11582487	chr1:11582487:G:A	1.16362e-08	-1.77251	0.74809	0.000192661	-1.79716	1.07584	0.000144889	-1.79704	0.424539
11582538	chr1:11582538:C:T	1.00129e-07	-1.11775	2.24567	0.00148297	-1.22816	2.54771	0.00109759	-1.22711	1.8795
11582743	chr1:11582743:C:T	8.89027e-08	-1.09062	2.09962	0.00130119	-1.20352	2.3923	0.000974455	-1.20244	1.73584
11582790	chr1:11582790:T:C	1.51924e-09	-1.68996	-1.37037	1.84405e-05	-1.69662	-1.37108	2.57817e-05	-1.69757	-1.40124
11583143	chr1:11583143:C:G	1.1004e-08	-1.80822e-10	-1.08028	0.000139653	-1.80822e-10	-1.04309	0.000202012	-1.80822e-10	-1.04015
11583190	chr1:11583190:A:G	8.22647e-09	-1.80822e-10	-1.37118	9.96372e-05	-1.80822e-10	-1.38072	0.000142608	-1.80822e-10	-1.38837
11583247	chr1:11583247:G:A	8.3581e-09	-1.80822e-10	-1.35531	0.000101191	-1.80822e-10	-1.36524	0.000144755	-1.80822e-10	-1.37343
11583394	chr1:11583394:G:A	1.34896e-09	-1.77831	-1.4009	1.6542e-05	-1.77633	-1.40002	2.3208e-05	-1.77663	-1.42735
11583428	chr1:11583428:A:C	1.49275e-08	-1.80822e-10	-0.775338	0.000194215	-1.80822e-10	-0.713286	0.000267336	-1.80822e-10	-0.759969
11583468	chr1:11583468:C:A	7.23866e-09	-1.4991	-5.85454e-10	8.7026e-05	-1.51604	-5.85454e-10	0.000125596	-1.5154	-5.85454e-10
11584095	chr1:11584095:A:C	4.52285e-09	-0.447522	-1.52187	6.36877e-05	-0.272098	-1.55616	9.78451e-05	-0.273352	-1.49174
11584116	chr1:11584116:C:T	1.12692e-09	-1.78088	-1.57817	1.40668e-05	-1.76845	-1.56998	1.99666e-05	-1.76867	-1.58575
11584166	chr1:11584166:T:C	8.93897e-09	-1.80822e-10	-1.28812	0.000112777	-1.80822e-10	-1.25683	0.000163322	-1.80822e-10	-1.25275
11584208	chr1:11584208:C:G	1.20185e-09	-1.79699	-1.49769	1.50072e-05	-1.80104	-1.47268	2.08874e-05	-1.80103	-1.5083
11584467	chr1:11584467:T:C	7.2823e-09	-1.80822e-10	-1.49309	8.83041e-05	-1.80822e-10	-1.50146	0.000125435	-1.80822e-10	-1.51668
11584606	chr1:11584606:C:T	7.0188e-09	-1.80822e-10	-1.52995	8.60235e-05	-1.80822e-10	-1.52763	0.000121012	-1.80822e-10	-1.55258
11585194	chr1:11585194:TTTTG:T	1.58661e-08	-1.80822e-10	-0.714356	0.000213928	-1.80822e-10	-0.616614	0.000286317	-1.80822e-10	-0.691375
11585541	chr1:11585541:G:A	1.1233e-09	-1.80083	-1.56143	1.39291e-05	-1.7941	-1.55417	1.98796e-05	-1.79388	-1.56491
11586304	chr1:11586304:T:C	1.55359e-08	-0.735386	-5.85454e-10	0.000189905	-0.735727	-5.85454e-10	0.000273674	-0.736538	-5.85454e-10
11586336	chr1:11586336:G:A	7.82822e-09	-1.4208	-5.85454e-10	9.56745e-05	-1.4213	-5.85454e-10	0.000137909	-1.42188	-5.85454e-10
11586533	chr1:11586533:C:T	9.20613e-09	-1.50449	0.245822	0.000124952	-1.62064	0.466318	0.000108473	-1.61946	-0.0425216
11587120	chr1:11587120:T:A	2.61116e-09	-1.8006	-0.718141	3.6599e-05	-1.79454	-0.587694	4.16246e-05	-1.79476	-0.825027
11587175	chr1:11587175:T:C	1.47778e-09	-1.73838	-1.34961	1.80095e-05	-1.7348	-1.35655	2.55182e-05	-1.73542	-1.37367
11587244	chr1:11587244:G:C	9.46635e-09	-1.80822e-10	-1.2308	0.000116842	-1.80822e-10	-1.22143	0.000172812	-1.80822e-10	-1.19627
11587612	chr1:11587612:C:T	1.00279e-08	-1.78698	0.613806	0.000163745	-1.76658	0.882636	0.00017242	-1.76646	0.56792
11587746	chr1:11587746:A:G	2.54809e-09	-1.80037	-0.742827	3.56778e-05	-1.79634	-0.61138	4.07711e-05	-1.79652	-0.843982
11587882	chr1:11587882:C:T	1.24401e-08	-1.42853	0.470921	0.000169526	-1.55787	0.708623	0.000142935	-1.55661	0.170522
11587885	chr1:11587885:T:C	1.92669e-09	-1.80099	-1.02175	2.39226e-05	-1.79972	-1.00771	3.33375e-05	-1.7998	-1.04199
11588200	chr1:11588200:T:G	6.74696e-09	-1.80822e-10	-1.56945	8.27839e-05	-1.80822e-10	-1.56602	0.000119096	-1.80822e-10	-1.56855
11588392	chr1:11588392:T:TTTA	6.53959e-09	-0.792108	-0.808558	7.70186e-05	-0.794265	-0.843939	0.000110758	-0.796141	-0.84499
11588431	chr1:11588431:A:T	2.17756e-09	-1.24877	-1.45157	2.36655e-05	-1.37624	-1.44199	3.61147e-05	-1.37516	-1.38662
11588790	chr1:11588790:T:G	1.23596e-09	-1.70737	-1.55932	1.50992e-05	-1.72276	-1.54485	2.12783e-05	-1.72224	-1.56854
11588836	chr1:11588836:CT:C	1.30392e-09	-1.71666	-1.4965	1.64488e-05	-1.73419	-1.4478	2.2451e-05	-1.73461	-1.50253
11588838	chr1:11588838:T:A	1.28589e-09	-1.72768	-1.49941	1.623e-05	-1.7439	-1.45148	2.21744e-05	-1.74429	-1.50525
11588972	chr1:11588972:G:A	6.71658e-09	-1.80822e-10	-1.57396	8.2292e-05	-1.80822e-10	-1.57198	0.000117452	-1.80822e-10	-1.58245
11589041	chr1:11589041:C:T	2.38635e-09	-1.5746	-1.03418	2.85884e-05	-1.61708	-1.01217	3.74419e-05	-1.61606	-1.10963
11589373	chr1:11589373:C:T	6.73933e-09	-1.80822e-10	-1.57058	8.29916e-05	-1.80822e-10	-1.56351	0.000118114	-1.80822e-10	-1.57682
11589383	chr1:11589383:T:C	7.39739e-09	-1.80822e-10	-1.47741	9.15025e-05	-1.80822e-10	-1.46589	0.000127909	-1.80822e-10	-1.49715
11589411	chr1:11589411:T:G	1.80011e-08	-1.80099	1.21288	0.000256371	-1.7907	1.35508	0.000314773	-1.79044	1.19381
11589829	chr1:11589829:A:G	3.16534e-09	-1.80098	-0.525302	4.02612e-05	-1.79244	-0.494427	5.75372e-05	-1.79216	-0.503879
11589963	chr1:11589963:G:A	2.21191e-09	-1.73477	-0.949919	2.89069e-05	-1.71075	-0.907424	3.43012e-05	-1.71107	-1.10222
11590053	chr1:11590053:G:A	6.64662e-09	-1.80822e-10	-1.58443	8.10771e-05	-1.80822e-10	-1.58685	0.000118084	-1.80822e-10	-1.57708
11590176	chr1:11590176:T:C	6.59913e-09	-1.80822e-10	-1.5916	8.05661e-05	-1.80822e-10	-1.59317	0.000116958	-1.80822e-10	-1.58666
11590281	chr1:11590281:T:C	3.5367e-07	-1.80822e-10	2.38982	0.00587481	-1.80822e-10	2.69618	0.00636716	-1.80822e-10	2.41043
11590438	chr1:11590438:A:G	6.83685e-09	-1.80822e-10	-1.55621	8.39755e-05	-1.80822e-10	-1.55173	0.00012013	-1.80822e-10	-1.5599
11590484	chr1:11590484:A:C	6.83558e-09	-1.80822e-10	-1.5564	8.39593e-05	-1.80822e-10	-1.55192	0.000120109	-1.80822e-10	-1.56008
11590583	chr1:11590583:A:C	6.70049e-09	-1.80822e-10	-1.57636	8.2598e-05	-1.80822e-10	-1.56827	0.000117238	-1.80822e-10	-1.58427
11590791	chr1:11590791:G:T	6.60249e-09	-1.80822e-10	-1.59109	8.06005e-05	-1.80822e-10	-1.59275	0.000117038	-1.80822e-10	-1.58598
11590975	chr1:11590975:T:C	6.6021e-09	-1.80822e-10	-1.59115	8.05968e-05	-1.80822e-10	-1.59279	0.000117028	-1.80822e-10	-1.58606
11591078	chr1:11591078:A:G	9.78833e-09	-1.80822e-10	-1.19735	0.00012429	-1.80822e-10	-1.15963	0.000166482	-1.80822e-10	-1.23359
11591104	chr1:11591104:C:T	9.83357e-09	-1.80822e-10	-1.19274	0.000124877	-1.80822e-10	-1.15492	0.000167207	-1.80822e-10	-1.22924
11591105	chr1:11591105:G:A	6.60159e-09	-1.80822e-10	-1.59123	8.12901e-05	-1.80822e-10	-1.58423	0.000117302	-1.80822e-10	-1.58372
11591193	chr1:11591193:A:G	6.88778e-08	-1.80822e-10	0.753794	0.000916346	-1.80822e-10	0.838143	0.0013768	-1.80822e-10	0.879046
11591196	chr1:11591196:A:G	1.02521e-08	-1.7966	0.645536	0.00013933	-1.79869	0.753282	0.000171695	-1.79857	0.595813
11591437	chr1:11591437:ATAC:A	1.12248e-09	-1.77954	-1.58346	1.35039e-05	-1.79861	-1.58067	1.95298e-05	-1.79872	-1.57781
11591510	chr1:11591510:T:C	9.20182e-08	-1.80822e-10	1.04345	0.00141851	-1.80822e-10	1.27511	0.00154984	-1.80822e-10	0.997431
11591522	chr1:11591522:T:C	5.67545e-09	-1.74239	-5.85454e-10	6.89389e-05	-1.74903	-5.85454e-10	9.94457e-05	-1.74886	-5.85454e-10
11591853	chr1:11591853:A:G	5.43855e-09	-1.78503	-5.85454e-10	6.94736e-05	-1.7413	-5.85454e-10	0.000100261	-1.7407	-5.85454e-10
11591963	chr1:11591963:C:T	6.58858e-09	-1.80822e-10	-1.5932	8.04626e-05	-1.80822e-10	-1.59446	0.000116695	-1.80822e-10	-1.58891
11591967	chr1:11591967:G:A	6.56733e-09	-1.80822e-10	-1.59643	8.05906e-05	-1.80822e-10	-1.59287	0.000116317	-1.80822e-10	-1.59215
11591972	chr1:11591972:C:T	1.08955e-09	-1.80094	-1.59183	1.3434e-05	-1.79922	-1.58525	1.91538e-05	-1.79911	-1.59686
11592148	chr1:11592148:A:G	1.33826e-09	-1.7945	-1.39267	1.67434e-05	-1.79008	-1.37417	2.35269e-05	-1.79013	-1.4002
11592294	chr1:11592294:G:A	7.50565e-09	-1.80822e-10	-1.46288	9.14195e-05	-1.80822e-10	-1.46679	0.000130017	-1.80822e-10	-1.48081
11592649	chr1:11592649:A:G	7.86627e-09	-1.80822e-10	-1.41596	9.74746e-05	-1.80822e-10	-1.40266	0.00014226	-1.80822e-10	-1.39082
11593406	chr1:11593406:G:C	6.75343e-09	-1.80822e-10	-1.56849	8.33554e-05	-1.80822e-10	-1.55914	0.000117978	-1.80822e-10	-1.57797
11593423	chr1:11593423:C:G	1.45899e-09	-1.7347	-1.3661	1.73936e-05	-1.77622	-1.34992	2.52955e-05	-1.77657	-1.34128
11593619	chr1:11593619:G:A	1.68552e-09	-1.67637	-1.28009	2.2135e-05	-1.66052	-1.22457	3.04956e-05	-1.65921	-1.27169
11593621	chr1:11593621:C:T	1.77832e-09	-1.7961	-1.10677	2.29595e-05	-1.80071	-1.04781	3.2157e-05	-1.80064	-1.07721
11593688	chr1:11593688:G:A	6.37936e-09	-1.62547	-5.85454e-10	7.73609e-05	-1.63377	-5.85454e-10	0.000111637	-1.63322	-5.85454e-10
11593894	chr1:11593894:G:A	2.57377e-07	-1.80822e-10	2.072	0.00409323	-1.80822e-10	2.33484	0.00466323	-1.80822e-10	2.09899
11594047	chr1:11594047:A:G	1.67033e-08	-0.662932	-5.85454e-10	0.000200053	-0.68367	-5.85454e-10	0.000288048	-0.685348	-5.85454e-10
11594200	chr1:11594200:C:T	1.34465e-09	-1.72844	-1.45397	1.75596e-05	-1.70057	-1.41608	2.21491e-05	-1.70102	-1.54965
11594434	chr1:11594434:A:G	1.19306e-09	-1.7988	-1.50323	1.43246e-05	-1.79953	-1.52074	2.10055e-05	-1.79948	-1.50421
11594600	chr1:11594600:G:A	6.5692e-09	-1.80822e-10	-1.59615	8.03537e-05	-1.80822e-10	-1.59581	0.000116042	-1.80822e-10	-1.59453
11594862	chr1:11594862:A:C	8.70354e-09	-1.31481	-5.85454e-10	0.000114742	-1.23956	-5.85454e-10	0.000165059	-1.24217	-5.85454e-10
11595012	chr1:11595012:A:G	1.4399e-09	-1.77822	-1.33574	1.91308e-05	-1.74988	-1.28107	2.71109e-05	-1.74954	-1.299
11595116	chr1:11595116:C:T	2.18828e-07	-1.80822e-10	1.90975	0.00344968	-1.80822e-10	2.16379	0.00401422	-1.80822e-10	1.94912
11595279	chr1:11595279:A:G	2.63693e-09	-1.74294	-0.765989	3.20177e-05	-1.76122	-0.754742	4.35598e-05	-1.76167	-0.812671
11595360	chr1:11595360:G:A	2.54912e-09	-1.73663	-0.806162	3.08578e-05	-1.75608	-0.796777	4.20297e-05	-1.75656	-0.853536
11595601	chr1:11595601:C:T	8.78537e-09	-1.80822e-10	-1.30545	0.000106894	-1.80822e-10	-1.31041	0.000151394	-1.80822e-10	-1.32859
11595866	chr1:11595866:T:C	2.635e-09	-1.69316	-0.816494	3.17525e-05	-1.71171	-0.812566	4.33255e-05	-1.71284	-0.866891
11595878	chr1:11595878:T:C	1.68216e-09	-1.74875	-1.2097	2.1881e-05	-1.72793	-1.16871	2.93636e-05	-1.72851	-1.24021
11596075	chr1:11596075:T:C	2.62405e-09	-1.71267	-0.801151	3.17875e-05	-1.72786	-0.795315	4.33236e-05	-1.72889	-0.850887
11596206	chr1:11596206:T:C	1.97469e-09	-1.65471	-1.14342	2.36006e-05	-1.67767	-1.14331	3.28572e-05	-1.67901	-1.1773
11596302	chr1:11596302:C:G	4.84299e-08	-1.77857	2.18015	0.000663466	-1.79981	2.31504	0.000709818	-1.7999	2.01643
11596507	chr1:11596507:G:A	1.48875e-09	-1.79669	-1.28392	1.92849e-05	-1.78766	-1.23527	2.59451e-05	-1.78791	-1.30459
11596627	chr1:11596627:A:G	1.40528e-09	-1.79932	-1.33899	1.78104e-05	-1.801	-1.30146	2.41568e-05	-1.80102	-1.36289
11596767	chr1:11596767:C:T	1.9866e-09	-1.55194	-1.24017	2.54858e-05	-1.58247	-1.16166	3.53397e-05	-1.58349	-1.19998
11597142	chr1:11597142:A:G	1.56503e-09	-1.61497	-1.41567	1.80177e-05	-1.67854	-1.41235	2.52611e-05	-1.68141	-1.4378
11597226	chr1:11597226:A:G	1.28264e-09	-1.77499	-1.45463	1.5686e-05	-1.74796	-1.48153	2.33055e-05	-1.748	-1.45179
11597521	chr1:11597521:A:AG	2.18241e-09	-1.77131	-0.926797	2.55732e-05	-1.77255	-0.968154	3.68014e-05	-1.77203	-0.970911
11597522	chr1:11597522:A:G	1.50714e-09	-1.53078	-1.53755	1.68215e-05	-1.6502	-1.5094	2.34534e-05	-1.64971	-1.54374
11597593	chr1:11597593:A:G	6.56689e-09	-1.80822e-10	-1.5965	8.03973e-05	-1.80822e-10	-1.59527	0.000116428	-1.80822e-10	-1.5912
11597626	chr1:11597626:G:A	1.83568e-09	-1.66531	-1.20582	2.07812e-05	-1.71028	-1.23792	2.9952e-05	-1.70864	-1.24024
11598196	chr1:11598196:T:A	1.13597e-09	-1.75461	-1.59644	1.33196e-05	-1.79718	-1.59584	1.92142e-05	-1.79719	-1.59564
11598323	chr1:11598323:G:A	8.5437e-09	-1.80822e-10	-1.33335	0.000113773	-1.80822e-10	-1.24805	0.000150456	-1.80822e-10	-1.3348
11599402	chr1:11599402:G:A	1.7057e-09	-1.5156	-1.42897	1.98182e-05	-1.51793	-1.47772	3.25008e-05	-1.52272	-1.34449
11599459	chr1:11599459:G:C	1.28499e-08	-1.80822e-10	-0.925205	0.000152816	-1.80822e-10	-0.953019	0.000223825	-1.80822e-10	-0.93761
11599566	chr1:11599566:C:T	2.16415e-08	-1.80822e-10	-0.403929	0.000282805	-1.80822e-10	-0.337494	0.000509756	-1.80822e-10	-0.114542
11599872	chr1:11599872:G:A	1.00727e-08	-1.80822e-10	-1.16871	0.000123401	-1.80822e-10	-1.16681	0.000169753	-1.80822e-10	-1.21413
11600653	chr1:11600653:T:C	1.2947e-09	-1.74166	-1.4786	1.54748e-05	-1.79397	-1.44906	2.28548e-05	-1.79398	-1.42534
11601008	chr1:11601008:G:A	1.13432e-09	-1.7826	-1.5699	1.37128e-05	-1.79957	-1.56435	1.93075e-05	-1.7996	-1.58838
11601152	chr1:11601152:A:G	1.58379e-09	-1.55034	-1.46838	1.70054e-05	-1.66965	-1.47907	2.5264e-05	-1.66847	-1.45062
11601332	chr1:11601332:G:A	9.98116e-09	-1.80822e-10	-1.17784	0.000135999	-1.80822e-10	-1.0696	0.000175867	-1.80822e-10	-1.17874
11602394	chr1:11602394:G:A	2.65668e-08	-1.80822e-10	-0.198878	0.000359399	-1.80822e-10	-0.0978174	0.000629322	-1.80822e-10	0.096168
11602769	chr1:11602769:T:C	5.37473e-09	-1.79683	-5.85454e-10	6.54445e-05	-1.80105	-5.85454e-10	9.43884e-05	-1.80106	-5.85454e-10
11602832	chr1:11602832:G:A	1.14503e-09	-1.76587	-1.57724	1.45859e-05	-1.72686	-1.57534	2.10174e-05	-1.72793	-1.5752
11603026	chr1:11603026:T:C	1.58784e-09	-1.49103	-1.52513	1.67723e-05	-1.63013	-1.53239	2.48579e-05	-1.62876	-1.50654
11603204	chr1:11603204:G:A	3.73709e-09	-1.67027	-0.489964	4.05288e-05	-1.7371	-0.54314	5.8356e-05	-1.73587	-0.54604
11603482	chr1:11603482:AC:A	2.3008e-08	-1.80822e-10	-0.3427	0.000283372	-1.80822e-10	-0.335491	0.000438316	-1.80822e-10	-0.265535
11603520	chr1:11603520:T:C	2.48664e-08	-1.80822e-10	-0.265024	0.000332783	-1.80822e-10	-0.174761	0.000428559	-1.80822e-10	-0.288047
11603956	chr1:11603956:C:A	1.76395e-09	-1.63023	-1.28076	1.92411e-05	-1.70283	-1.32237	2.88826e-05	-1.7025	-1.28273
11604089	chr1:11604089:G:A	6.54128e-09	-1.60041	-5.85454e-10	8.24899e-05	-1.56958	-5.85454e-10	0.000118932	-1.56992	-5.85454e-10
11604154	chr1:11604154:G:A	1.79569e-08	-1.80822e-10	-0.590566	0.00021985	-1.80822e-10	-0.589306	0.000341156	-1.80822e-10	-0.516134
11604156	chr1:11604156:C:T	2.12027e-09	-1.58624	-1.14075	2.80017e-05	-1.53071	-1.11928	3.66648e-05	-1.52969	-1.21697
11604715	chr1:11604715:G:A	1.22088e-09	-1.7879	-1.49107	1.48042e-05	-1.80035	-1.48699	2.11354e-05	-1.80034	-1.49719
11604864	chr1:11604864:T:C	1.27341e-09	-1.79548	-1.44136	1.61137e-05	-1.79411	-1.40848	2.38822e-05	-1.7941	-1.38125
11604865	chr1:11604865:G:A	1.286e-09	-1.79113	-1.43587	1.61495e-05	-1.79768	-1.40268	2.39514e-05	-1.79768	-1.37477
11604898	chr1:11604898:T:C	1.28235e-09	-1.79241	-1.43744	1.61444e-05	-1.79683	-1.40385	2.39391e-05	-1.79682	-1.37614
11605141	chr1:11605141:T:C	1.24427e-09	-1.78599	-1.47399	1.50761e-05	-1.79981	-1.46933	2.15102e-05	-1.79979	-1.48015
11605370	chr1:11605370:G:A	1.01318e-08	-1.80822e-10	-1.16286	0.00013842	-1.80822e-10	-1.05196	0.000178699	-1.80822e-10	-1.16277
11605518	chr1:11605518:A:G	1.44305e-09	-1.56762	-1.54416	1.58492e-05	-1.68237	-1.53676	2.25426e-05	-1.68129	-1.55178
11605606	chr1:11605606:A:G	7.92599e-09	-1.80822e-10	-1.40839	9.94008e-05	-1.80822e-10	-1.38309	0.000139258	-1.80822e-10	-1.41214
11605792	chr1:11605792:C:T	8.49971e-09	-1.80822e-10	-1.33851	0.00010833	-1.80822e-10	-1.29707	0.000177339	-1.80822e-10	-1.17041
11605977	chr1:11605977:G:A	1.26214e-09	-1.7921	-1.45363	1.58538e-05	-1.79707	-1.42178	2.3479e-05	-1.79706	-1.39531
11606077	chr1:11606077:A:AT	1.64285e-08	-1.80822e-10	-0.679525	0.0002215	-1.80822e-10	-0.581827	0.000391753	-1.80822e-10	-0.377843
11606224	chr1:11606224:A:C	5.37701e-09	-1.79641	-5.85454e-10	6.54462e-05	-1.80102	-5.85454e-10	9.43892e-05	-1.80105	-5.85454e-10
11606258	chr1:11606258:C:T	8.45275e-09	-1.80822e-10	-1.34405	0.00010352	-1.80822e-10	-1.34248	0.000145461	-1.80822e-10	-1.36857
11607028	chr1:11607028:AT:A	9.93845e-09	-1.80822e-10	-1.18213	0.000135444	-1.80822e-10	-1.0737	0.000175233	-1.80822e-10	-1.18236
11607036	chr1:11607036:G:A	7.8057e-09	-1.80822e-10	-1.42369	0.000103118	-1.80822e-10	-1.34637	0.000138344	-1.80822e-10	-1.41873
11607074	chr1:11607074:G:C	1.26769e-09	-1.79333	-1.44801	1.59657e-05	-1.79618	-1.41563	2.36525e-05	-1.79617	-1.38884
11607136	chr1:11607136:G:A	4.15941e-08	-1.80822e-10	0.249418	0.000512783	-1.80822e-10	0.257602	0.000823997	-1.80822e-10	0.365692
11607378	chr1:11607378:A:T	3.39559e-08	-1.80822e-10	0.0465215	0.000502756	-1.80822e-10	0.237854	0.000843218	-1.80822e-10	0.388751
11607976	chr1:11607976:T:G	7.3554e-09	-1.80822e-10	-1.48311	8.74056e-05	-1.80822e-10	-1.51169	0.000129642	-1.80822e-10	-1.48369
11607986	chr1:11607986:T:G	5.56127e-09	-1.76271	-5.85454e-10	6.84497e-05	-1.75615	-5.85454e-10	9.86165e-05	-1.75724	-5.85454e-10
11608381	chr1:11608381:A:G	9.73412e-09	-1.80822e-10	-1.2029	0.000132228	-1.80822e-10	-1.09773	0.00017157	-1.80822e-10	-1.20348
11608568	chr1:11608568:T:C	5.43805e-08	-1.80822e-10	0.517466	0.000670303	-1.80822e-10	0.525478	0.00108288	-1.80822e-10	0.638904
11608772	chr1:11608772:A:G	1.35208e-09	-1.5911	-1.5858	1.489e-05	-1.6996	-1.58196	2.13514e-05	-1.69859	-1.58877
11608861	chr1:11608861:G:A	5.91828e-09	-1.70049	-5.85454e-10	7.49582e-05	-1.66532	-5.85454e-10	0.000107985	-1.66648	-5.85454e-10
11609116	chr1:11609116:C:T	1.19019e-08	-1.80822e-10	-1.00184	0.000148324	-1.80822e-10	-0.982854	0.000225364	-1.80822e-10	-0.930758
11609196	chr1:11609196:AGGAGAACCTTTATGTCTAGCTCAGGGATTGTAAATACACCAATCAGCATCCTGTGTCTAGCTCAGGGTTTGTGAATGCACCGATCGACACTCTGTATCTAGCTACTCTGGTGGGGCCTTGGAGAACCTTTGTGTGGACACTCTGTATCTAGCTAATCTGGTGGGGACGT:A	1.11732e-08	-1.80822e-10	-1.06502	0.000144769	-1.80822e-10	-1.00711	0.000244206	-1.80822e-10	-0.850461
11609862	chr1:11609862:G:C	1.24163e-09	-1.66731	-1.59481	1.55833e-05	-1.64119	-1.59487	2.24912e-05	-1.63888	-1.59648
11609899	chr1:11609899:A:G	1.2223e-09	-1.80071	-1.4771	1.5687e-05	-1.78178	-1.44764	2.31597e-05	-1.78175	-1.42431
11609956	chr1:11609956:C:G	7.77705e-09	-1.80822e-10	-1.42736	9.5445e-05	-1.80822e-10	-1.4237	0.00013475	-1.80822e-10	-1.44505
11610672	chr1:11610672:C:T	6.94908e-09	-1.72233	0.182396	0.000103068	-1.62035	0.273482	0.000163822	-1.61997	0.370278
11611007	chr1:11611007:G:C	2.41681e-09	-1.76543	-0.830663	2.80646e-05	-1.75587	-0.89187	4.92011e-05	-1.75676	-0.695802
11611017	chr1:11611017:C:T	7.48777e-09	-1.73287	0.267604	0.000110332	-1.63934	0.36058	0.000176596	-1.639	0.464392
11611095	chr1:11611095:C:T	3.26783e-08	-1.80822e-10	0.00816969	0.000405669	-1.80822e-10	0.0232865	0.00065145	-1.80822e-10	0.130726
11611285	chr1:11611285:T:G	8.21696e-09	-1.77443	0.402088	0.000117919	-1.70751	0.49525	0.000189241	-1.70726	0.601809
11611565	chr1:11611565:C:T	2.4252e-08	-1.80822e-10	-0.290041	0.000301086	-1.80822e-10	-0.274856	0.000478738	-1.80822e-10	-0.177322
11611722	chr1:11611722:C:T	6.86309e-09	-1.80822e-10	-1.55238	8.3234e-05	-1.80822e-10	-1.5606	0.000123297	-1.80822e-10	-1.53388
11612350	chr1:11612350:C:A	1.63456e-09	-1.76912	-1.21805	2.12242e-05	-1.68741	-1.2397	3.42603e-05	-1.68746	-1.12703
11612444	chr1:11612444:T:C	4.21579e-09	-1.74053	-0.299175	5.87654e-05	-1.65084	-0.257861	8.81542e-05	-1.6505	-0.218886
11612552	chr1:11612552:G:A	1.48097e-09	-1.75649	-1.32935	1.9354e-05	-1.66505	-1.3543	3.06616e-05	-1.66509	-1.26038
11613264	chr1:11613264:C:T	6.56361e-09	-1.80822e-10	-1.597	8.03709e-05	-1.80822e-10	-1.5956	0.000115766	-1.80822e-10	-1.5969
11613509	chr1:11613509:T:TG	1.61164e-09	-1.71508	-1.28621	1.9005e-05	-1.78076	-1.25679	2.48664e-05	-1.78063	-1.35433
11614093	chr1:11614093:G:A	5.36364e-09	-1.7989	-5.85454e-10	6.54915e-05	-1.80033	-5.85454e-10	9.44637e-05	-1.80026	-5.85454e-10
11614108	chr1:11614108:T:C	8.68666e-09	-1.80822e-10	-1.31675	0.000102698	-1.80822e-10	-1.35046	0.000147598	-1.80822e-10	-1.35398
11614143	chr1:11614143:G:A	1.76832e-09	-1.63919	-1.26932	2.69432e-05	-1.47273	-1.21579	3.22008e-05	-1.47231	-1.40417
11614217	chr1:11614217:C:T	6.62236e-09	-1.80822e-10	-1.58809	8.12112e-05	-1.80822e-10	-1.5852	0.000116445	-1.80822e-10	-1.59106
11614392	chr1:11614392:G:A	2.70714e-08	-1.80822e-10	-0.180063	0.00033667	-1.80822e-10	-0.163149	0.000529615	-1.80822e-10	-0.0763247
11614443	chr1:11614443:G:A	1.72881e-09	-1.48311	-1.448	2.48476e-05	-1.36991	-1.39958	3.36104e-05	-1.36714	-1.4665
11614535	chr1:11614535:A:G	3.60033e-08	-1.80822e-10	0.105069	0.000450326	-1.80822e-10	0.12772	0.000710749	-1.80822e-10	0.217845
11614552	chr1:11614552:G:A	1.05892e-08	-1.80822e-10	-1.11871	0.00013992	-1.80822e-10	-1.04118	0.000178902	-1.80822e-10	-1.16164
11614968	chr1:11614968:C:A	1.434e-09	-1.76765	-1.35042	1.88494e-05	-1.69624	-1.34953	2.45701e-05	-1.69563	-1.45132
11615002	chr1:11615002:T:G	1.51731e-09	-1.73704	-1.32457	2.19235e-05	-1.61833	-1.27636	2.66759e-05	-1.61793	-1.44678
11615253	chr1:11615253:C:T	1.38619e-09	-1.75985	-1.39212	1.8252e-05	-1.68226	-1.39571	2.41535e-05	-1.68161	-1.48244
11615321	chr1:11615321:T:C	7.39889e-09	-1.80822e-10	-1.47721	8.70947e-05	-1.80822e-10	-1.51525	0.000130306	-1.80822e-10	-1.47859
11615817	chr1:11615817:A:G	1.77377e-09	-1.74118	-1.16425	2.40969e-05	-1.65206	-1.1481	3.09574e-05	-1.65128	-1.26459
11615838	chr1:11615838:C:A	1.88365e-08	-1.80822e-10	-0.542746	0.000233173	-1.80822e-10	-0.530472	0.000362218	-1.80822e-10	-0.456228
11616043	chr1:11616043:C:A	1.90645e-09	-1.72375	-1.10955	2.61063e-05	-1.62585	-1.09423	3.33277e-05	-1.62498	-1.2171
11616208	chr1:11616208:A:G	5.86088e-09	-1.71024	-5.85454e-10	7.90678e-05	-1.61195	-5.85454e-10	0.000113999	-1.61229	-5.85454e-10
11616230	chr1:11616230:A:G	1.98169e-09	-1.74278	-1.05181	2.68951e-05	-1.65462	-1.03569	3.40702e-05	-1.65383	-1.16622
11617155	chr1:11617155:A:G	2.22705e-09	-1.50247	-1.17539	3.04846e-05	-1.35014	-1.2149	4.28392e-05	-1.34723	-1.24379
11617204	chr1:11617204:C:G	1.67599e-09	-1.55858	-1.40355	2.40473e-05	-1.45537	-1.34686	3.21004e-05	-1.45306	-1.42655
11617395	chr1:11617395:G:C	6.5738e-09	-1.80822e-10	-1.59545	8.036e-05	-1.80822e-10	-1.59573	0.000116415	-1.80822e-10	-1.59131
11617658	chr1:11617658:G:A	2.14578e-09	-1.11943	-1.59561	2.39301e-05	-1.22482	-1.58229	3.40851e-05	-1.22258	-1.59704
11617807	chr1:11617807:C:A	1.79811e-08	-1.80822e-10	-0.58922	0.000222001	-1.80822e-10	-0.57957	0.000344715	-1.80822e-10	-0.505756
11618067	chr1:11618067:A:G	1.62029e-08	-1.80822e-10	-0.693348	0.000227173	-1.80822e-10	-0.556538	0.000395313	-1.80822e-10	-0.368796
11618138	chr1:11618138:A:G	2.51539e-09	-1.75802	-0.798093	3.256e-05	-1.71196	-0.787205	4.03142e-05	-1.71145	-0.940319
11618218	chr1:11618218:G:A	8.36016e-09	-1.80822e-10	-1.35506	0.000109714	-1.80822e-10	-1.28438	0.000147158	-1.80822e-10	-1.35697
11618325	chr1:11618325:C:G	5.24364e-08	-1.80822e-10	0.481061	0.000690195	-1.80822e-10	0.554723	0.000908039	-1.80822e-10	0.462812
11618443	chr1:11618443:C:T	8.25371e-09	-1.80822e-10	-1.36788	0.000108137	-1.80822e-10	-1.29885	0.000145274	-1.80822e-10	-1.36986
11618543	chr1:11618543:C:T	6.56977e-09	-1.80822e-10	-1.59606	8.03125e-05	-1.80822e-10	-1.59633	0.000116273	-1.80822e-10	-1.59254
11618782	chr1:11618782:G:A	7.94279e-09	-1.80822e-10	-1.40628	9.24257e-05	-1.80822e-10	-1.45585	0.000139944	-1.80822e-10	-1.40723
11618881	chr1:11618881:G:A	1.51521e-09	-1.72933	-1.33366	2.17434e-05	-1.60328	-1.29966	2.65365e-05	-1.60249	-1.46746
11619068	chr1:11619068:A:G	2.49811e-09	-1.53284	-1.03016	3.53762e-05	-1.37407	-1.04214	4.6498e-05	-1.37167	-1.1374
11619321	chr1:11619321:G:A	2.9286e-08	-1.80822e-10	-0.101431	0.000358954	-1.80822e-10	-0.0990569	0.000557836	-1.80822e-10	-0.0244093
11619510	chr1:11619510:C:T	8.76043e-09	-1.80822e-10	-1.3083	0.000115462	-1.80822e-10	-1.23331	0.000153813	-1.80822e-10	-1.31274
11619706	chr1:11619706:A:G	7.76624e-09	-1.80822e-10	-1.42875	0.000100786	-1.80822e-10	-1.36925	0.00013649	-1.80822e-10	-1.43222
11619808	chr1:11619808:C:T	1.20816e-09	-1.71645	-1.57299	1.45214e-05	-1.72711	-1.57952	2.11935e-05	-1.72639	-1.56839
11620042	chr1:11620042:T:G	2.62437e-09	-1.52259	-0.991105	3.72657e-05	-1.36106	-1.00312	4.88151e-05	-1.35862	-1.10181
11620172	chr1:11620172:C:CACT	2.37847e-09	-1.61781	-0.994277	3.71285e-05	-1.46556	-0.902301	4.28996e-05	-1.4642	-1.12541
11620226	chr1:11620226:C:T	1.82808e-09	-1.75233	-1.12294	2.1646e-05	-1.7954	-1.11203	2.81741e-05	-1.79544	-1.21463
11620250	chr1:11620250:G:A	1.3785e-08	-1.80822e-10	-0.854958	0.000187212	-1.80822e-10	-0.750007	0.000326645	-1.80822e-10	-0.5596
11620390	chr1:11620390:G:A	8.4324e-09	-1.80822e-10	-1.34646	0.000100512	-1.80822e-10	-1.37198	0.000144242	-1.80822e-10	-1.37698
11620483	chr1:11620483:G:C	8.51387e-09	-1.80822e-10	-1.33684	0.000103328	-1.80822e-10	-1.34434	0.000155526	-1.80822e-10	-1.30166
11620857	chr1:11620857:G:T	1.10973e-08	-1.80822e-10	-1.07184	0.000129413	-1.80822e-10	-1.11925	0.000201	-1.80822e-10	-1.04517
11620979	chr1:11620979:T:C	1.9333e-08	-1.80822e-10	-0.516724	0.000219661	-1.80822e-10	-0.590166	0.000325508	-1.80822e-10	-0.563089
11621144	chr1:11621144:T:A	1.44631e-09	-1.63004	-1.47949	2.02247e-05	-1.50164	-1.47371	2.76118e-05	-1.49986	-1.53037
11621248	chr1:11621248:C:T	6.7173e-09	-1.80822e-10	-1.57385	8.10165e-05	-1.80822e-10	-1.5876	0.00011775	-1.80822e-10	-1.57991
11621249	chr1:11621249:G:A	8.28769e-09	-1.80822e-10	-1.36377	0.000108564	-1.80822e-10	-1.29491	0.000145732	-1.80822e-10	-1.36671
11621511	chr1:11621511:C:T	1.9382e-09	-1.77981	-1.03697	2.76761e-05	-1.73544	-0.926241	3.12744e-05	-1.73537	-1.1703
11621615	chr1:11621615:C:T	1.12079e-08	-1.80822e-10	-1.06192	0.000130677	-1.80822e-10	-1.10952	0.000203089	-1.80822e-10	-1.03483
11621897	chr1:11621897:C:T	6.59276e-09	-1.59257	-5.85454e-10	7.66696e-05	-1.64275	-5.85454e-10	0.000110607	-1.64249	-5.85454e-10
11621967	chr1:11621967:C:T	1.12079e-08	-1.80822e-10	-1.06192	0.000130677	-1.80822e-10	-1.10952	0.000203089	-1.80822e-10	-1.03483
11622815	chr1:11622815:A:G	8.28334e-09	-1.80822e-10	-1.36429	9.98206e-05	-1.80822e-10	-1.37888	0.000146721	-1.80822e-10	-1.35994
11622819	chr1:11622819:G:A	8.97794e-09	-1.80822e-10	-1.28377	0.000105496	-1.80822e-10	-1.32358	0.00015506	-1.80822e-10	-1.30466
11623226	chr1:11623226:T:C	1.43816e-09	-1.63079	-1.48438	2.00938e-05	-1.5032	-1.47865	2.74679e-05	-1.50141	-1.53404
11623735	chr1:11623735:C:T	1.75919e-09	-1.64661	-1.26708	2.58141e-05	-1.51343	-1.2179	3.21766e-05	-1.51202	-1.36521
11623738	chr1:11623738:G:A	8.87911e-09	-1.80822e-10	-1.29484	0.00011684	-1.80822e-10	-1.22145	0.000155699	-1.80822e-10	-1.30055
11623828	chr1:11623828:G:T	1.09454e-08	-1.08562	-5.85454e-10	0.000125758	-1.14789	-5.85454e-10	0.0001812	-1.14887	-5.85454e-10
11624542	chr1:11624542:T:C	1.14891e-08	-1.80822e-10	-1.03714	0.000152474	-1.80822e-10	-0.955257	0.000192877	-1.80822e-10	-1.08642
11624639	chr1:11624639:A:G	1.62437e-09	-1.59825	-1.39517	2.31157e-05	-1.50739	-1.33434	3.07887e-05	-1.50521	-1.41612
11625020	chr1:11625020:C:T	7.63688e-09	-1.44555	-5.85454e-10	8.64607e-05	-1.52256	-5.85454e-10	0.000124804	-1.52173	-5.85454e-10
11625041	chr1:11625041:G:C	6.62975e-09	-1.80822e-10	-1.58697	8.07174e-05	-1.80822e-10	-1.5913	0.000116495	-1.80822e-10	-1.59062
11625370	chr1:11625370:C:T	1.47478e-08	-1.80822e-10	-0.787445	0.000183394	-1.80822e-10	-0.770615	0.000281464	-1.80822e-10	-0.708471
11625445	chr1:11625445:T:C	1.37395e-08	-1.80822e-10	-0.858263	0.000176282	-1.80822e-10	-0.810168	0.000252869	-1.80822e-10	-0.815605
11625512	chr1:11625512:A:G	1.52514e-09	-1.56236	-1.49409	2.3298e-05	-1.36841	-1.46548	3.06972e-05	-1.36706	-1.55724
11625668	chr1:11625668:G:A	1.68909e-09	-1.61377	-1.34057	2.56949e-05	-1.42674	-1.30922	3.16753e-05	-1.42569	-1.46725
11625669	chr1:11625669:GT:G	7.71368e-09	-1.80822e-10	-1.43555	9.73766e-05	-1.80822e-10	-1.40367	0.000136212	-1.80822e-10	-1.43426
11625910	chr1:11625910:T:C	1.16847e-09	-1.77946	-1.54339	1.47508e-05	-1.76791	-1.52305	2.20059e-05	-1.76738	-1.48979
11625911	chr1:11625911:G:A	1.77576e-08	-1.80822e-10	-0.601727	0.000216209	-1.80822e-10	-0.606005	0.000341836	-1.80822e-10	-0.514143
11626403	chr1:11626403:G:A	1.05486e-08	-1.80822e-10	-1.12254	0.000130395	-1.80822e-10	-1.11168	0.000194327	-1.80822e-10	-1.07893
11626497	chr1:11626497:G:A	1.91649e-09	-1.23494	-1.5931	2.1154e-05	-1.33399	-1.59643	3.08524e-05	-1.3321	-1.58716
11626711	chr1:11626711:T:G	1.15595e-09	-1.74401	-1.58961	1.37396e-05	-1.77208	-1.58989	1.9753e-05	-1.77213	-1.59304
11626715	chr1:11626715:C:CTAT	1.29094e-09	-1.6771	-1.54607	1.46128e-05	-1.75165	-1.5487	2.10753e-05	-1.75186	-1.54852
11626961	chr1:11626961:T:A	1.22455e-09	-1.68049	-1.59547	1.41548e-05	-1.73656	-1.59564	2.07834e-05	-1.7364	-1.57792
11626988	chr1:11626988:G:A	1.60505e-09	-1.7314	-1.27398	2.10801e-05	-1.66983	-1.26409	3.38101e-05	-1.66886	-1.15886
11626994	chr1:11626994:G:A	6.58268e-09	-1.80822e-10	-1.5941	8.05561e-05	-1.80822e-10	-1.5933	0.000115813	-1.80822e-10	-1.5965
11627009	chr1:11627009:C:T	1.44799e-09	-1.74626	-1.36211	1.87801e-05	-1.69211	-1.35735	2.97874e-05	-1.69127	-1.26312
11627304	chr1:11627304:C:T	8.96763e-09	-1.80822e-10	-1.28492	0.000110451	-1.80822e-10	-1.27768	0.000163597	-1.80822e-10	-1.25107
11627562	chr1:11627562:AT:A	1.15454e-09	-1.75573	-1.57911	1.36332e-05	-1.79082	-1.57892	1.94839e-05	-1.79097	-1.58792
11628256	chr1:11628256:G:A	1.21922e-09	-1.75898	-1.52135	1.566e-05	-1.70662	-1.52452	2.28946e-05	-1.70573	-1.51184
11628285	chr1:11628285:C:T	4.62556e-08	-1.80822e-10	0.355643	0.000561994	-1.80822e-10	0.349239	0.000954607	-1.80822e-10	0.512825
11628330	chr1:11628330:T:A	2.00256e-09	-1.6467	-1.13741	2.34545e-05	-1.67497	-1.15222	3.32874e-05	-1.67539	-1.16791
11628665	chr1:11628665:T:C	1.86109e-09	-1.26102	-1.59636	2.0784e-05	-1.35469	-1.59338	3.00485e-05	-1.35266	-1.593
11628685	chr1:11628685:T:C	6.19916e-08	-1.80822e-10	0.648459	0.000798081	-1.80822e-10	0.699958	0.00125848	-1.80822e-10	0.789185
11628728	chr1:11628728:A:G	6.69962e-08	-1.80822e-10	0.726096	0.000830352	-1.80822e-10	0.739598	0.00132132	-1.80822e-10	0.837911
11629156	chr1:11629156:G:A	1.17586e-09	-1.74977	-1.56678	1.57252e-05	-1.69434	-1.53264	2.17726e-05	-1.69298	-1.57485
11629458	chr1:11629458:G:A	6.13692e-08	-1.80822e-10	0.638369	0.000778382	-1.80822e-10	0.674967	0.00122392	-1.80822e-10	0.761341
11629606	chr1:11629606:A:G	1.54354e-09	-1.62424	-1.42022	1.97912e-05	-1.58578	-1.41124	2.99862e-05	-1.58414	-1.3636
11629657	chr1:11629657:C:T	5.54676e-09	-1.76533	-5.85454e-10	6.8799e-05	-1.75106	-5.85454e-10	9.91133e-05	-1.75221	-5.85454e-10
11630114	chr1:11630114:G:A	2.44075e-09	-1.37092	-1.21531	2.77474e-05	-1.43379	-1.22532	4.10746e-05	-1.43273	-1.20036
11630312	chr1:11630312:G:A	1.16387e-09	-1.77485	-1.55194	1.55375e-05	-1.73202	-1.50698	2.12078e-05	-1.73095	-1.56316
11630377	chr1:11630377:C:A	1.41068e-08	-1.80822e-10	-0.831887	0.000172724	-1.80822e-10	-0.830554	0.000262531	-1.80822e-10	-0.778105
11630506	chr1:11630506:A:C	1.35794e-09	-1.70473	-1.46784	1.58674e-05	-1.775	-1.44298	2.12501e-05	-1.77527	-1.51684
11630599	chr1:11630599:G:A	1.40269e-09	-1.67659	-1.46356	1.60936e-05	-1.75998	-1.44386	2.16397e-05	-1.7603	-1.51364
11630608	chr1:11630608:C:T	3.73546e-08	-1.80822e-10	0.141917	0.000444963	-1.80822e-10	0.11574	0.000748616	-1.80822e-10	0.269752
11630670	chr1:11630670:G:A	1.1144e-08	-1.06764	-5.85454e-10	0.000165168	-0.87529	-5.85454e-10	0.00023713	-0.879868	-5.85454e-10
11631104	chr1:11631104:G:A	1.36544e-09	-1.80039	-1.36667	1.69316e-05	-1.785	-1.36807	2.72266e-05	-1.78464	-1.25964
11631403	chr1:11631403:C:T	5.02746e-08	-1.80822e-10	0.438961	0.000645856	-1.80822e-10	0.488325	0.000993564	-1.80822e-10	0.552824
11631404	chr1:11631404:A:G	1.34913e-09	-1.67696	-1.50212	1.48952e-05	-1.76212	-1.5191	2.3243e-05	-1.76242	-1.44005
11632659	chr1:11632659:G:A	3.67357e-08	-1.80822e-10	0.125209	0.000445634	-1.80822e-10	0.117247	0.000750358	-1.80822e-10	0.272076
11633024	chr1:11633024:A:G	6.59292e-09	-1.80822e-10	-1.59254	8.02702e-05	-1.80822e-10	-1.59685	0.00011599	-1.80822e-10	-1.59497
11633327	chr1:11633327:G:A	7.23118e-09	-1.80822e-10	-1.50014	8.85639e-05	-1.80822e-10	-1.49853	0.000125088	-1.80822e-10	-1.51946
11633488	chr1:11633488:G:A	2.96349e-08	-1.80822e-10	-0.0895878	0.000354366	-1.80822e-10	-0.11192	0.000590597	-1.80822e-10	0.0326592
11633753	chr1:11633753:A:T	1.60572e-09	-1.68732	-1.31765	2.27131e-05	-1.63786	-1.22145	2.89085e-05	-1.63569	-1.34865
11634124	chr1:11634124:A:G	6.68768e-09	-1.80822e-10	-1.57827	8.18637e-05	-1.80822e-10	-1.5772	0.000116917	-1.80822e-10	-1.58701
11634311	chr1:11634311:T:C	1.1982e-09	-1.7014	-1.59632	1.40472e-05	-1.74378	-1.59605	2.02426e-05	-1.74366	-1.59703
11634516	chr1:11634516:C:T	8.333e-09	-1.80822e-10	-1.35832	0.000109048	-1.80822e-10	-1.29046	0.000146599	-1.80822e-10	-1.36077
11634590	chr1:11634590:G:A	3.12874e-09	-1.23153	-1.10638	3.50605e-05	-1.28184	-1.14333	5.07057e-05	-1.28233	-1.14011
11634618	chr1:11634618:A:C	8.07711e-09	-1.80822e-10	-1.38951	0.000103016	-1.80822e-10	-1.34737	0.000142934	-1.80822e-10	-1.38609
11634716	chr1:11634716:A:C	1.09967e-09	-1.79695	-1.58658	1.36174e-05	-1.7993	-1.5716	1.92563e-05	-1.79915	-1.59149
11634873	chr1:11634873:G:A	1.14525e-09	-1.7617	-1.58122	1.47357e-05	-1.712	-1.57998	2.17681e-05	-1.71106	-1.55697
11634881	chr1:11634881:C:CT	1.27911e-09	-1.71915	-1.51322	1.68163e-05	-1.6563	-1.50361	2.53832e-05	-1.65517	-1.45921
11635046	chr1:11635046:C:T	1.21953e-09	-1.74492	-1.53515	1.42058e-05	-1.79194	-1.53667	2.0528e-05	-1.79205	-1.53463
11635123	chr1:11635123:C:G	1.89333e-09	-1.60255	-1.23765	2.05041e-05	-1.7152	-1.24643	2.97426e-05	-1.71536	-1.24053
11635234	chr1:11635234:A:C	1.07632e-08	-1.80822e-10	-1.10241	0.00012068	-1.80822e-10	-1.18911	0.00019239	-1.80822e-10	-1.08895
11635398	chr1:11635398:C:T	1.21334e-09	-1.7608	-1.52436	1.44965e-05	-1.7902	-1.51814	2.15483e-05	-1.79014	-1.48803
11635445	chr1:11635445:G:A	1.30991e-08	-1.80822e-10	-0.906	0.000177805	-1.80822e-10	-0.801561	0.000221665	-1.80822e-10	-0.947305
11635899	chr1:11635899:C:T	1.20563e-09	-1.76057	-1.53097	1.53949e-05	-1.74153	-1.50669	2.23695e-05	-1.74121	-1.49957
11635911	chr1:11635911:A:G	1.33627e-09	-1.79549	-1.39316	1.76586e-05	-1.77024	-1.34079	2.50844e-05	-1.76985	-1.35637
11635920	chr1:11635920:G:T	7.33437e-09	-1.80822e-10	-1.48597	8.70918e-05	-1.80822e-10	-1.51529	0.000128281	-1.80822e-10	-1.49425
11636260	chr1:11636260:G:A	6.15764e-09	-1.66085	-5.85454e-10	7.82223e-05	-1.6227	-5.85454e-10	0.000112664	-1.62407	-5.85454e-10
11636368	chr1:11636368:G:C	9.26141e-09	-1.80822e-10	-1.25268	0.000113961	-1.80822e-10	-1.24639	0.000168911	-1.80822e-10	-1.2191
11637513	chr1:11637513:G:A	5.72572e-09	-1.73357	-5.85454e-10	7.12613e-05	-1.7159	-5.85454e-10	0.000102759	-1.71609	-5.85454e-10
11637528	chr1:11637528:C:A	9.17772e-09	-1.80822e-10	-1.26176	0.000112861	-1.80822e-10	-1.25609	0.000167186	-1.80822e-10	-1.22937
11637561	chr1:11637561:C:T	3.23444e-09	-1.33201	-0.972674	3.6516e-05	-1.37891	-1.00559	5.24987e-05	-1.37935	-1.00833
11638060	chr1:11638060:G:A	1.89947e-09	-1.80101	-1.03595	2.42107e-05	-1.79125	-1.0042	3.25632e-05	-1.79083	-1.07446
11638154	chr1:11638154:AGAG:A	9.26141e-09	-1.80822e-10	-1.25268	0.000113961	-1.80822e-10	-1.24639	0.000168911	-1.80822e-10	-1.2191
11638845	chr1:11638845:A:G	1.51253e-09	-1.75674	-1.30802	1.99161e-05	-1.69938	-1.29135	2.61971e-05	-1.69872	-1.38411
11639875	chr1:11639875:G:C	1.40197e-08	-1.80822e-10	-0.838078	0.000191012	-1.80822e-10	-0.729915	0.000333961	-1.80822e-10	-0.53745
11640524	chr1:11640524:A:T	6.87838e-09	-1.80822e-10	-1.55016	8.4493e-05	-1.80822e-10	-1.54558	0.00012009	-1.80822e-10	-1.56023
11640810	chr1:11640810:T:C	1.67976e-08	-1.80822e-10	-0.657305	0.000233247	-1.80822e-10	-0.530152	0.000406474	-1.80822e-10	-0.340954
11640966	chr1:11640966:G:A	2.98398e-08	-1.80822e-10	-0.0826955	0.000358801	-1.80822e-10	-0.0994834	0.000507027	-1.80822e-10	-0.11991
11641481	chr1:11641481:C:T	1.57841e-08	-1.80822e-10	-0.719539	0.000189596	-1.80822e-10	-0.737355	0.000309339	-1.80822e-10	-0.614038
11641566	chr1:11641566:A:G	6.75391e-09	-1.80822e-10	-1.56842	8.25853e-05	-1.80822e-10	-1.56842	0.000118029	-1.80822e-10	-1.57754
11642025	chr1:11642025:A:G	1.82181e-09	-1.57562	-1.30309	2.04199e-05	-1.65926	-1.30648	2.99101e-05	-1.65957	-1.29071
11642089	chr1:11642089:C:T	8.89681e-09	-1.80822e-10	-1.29285	0.000109021	-1.80822e-10	-1.29071	0.000161529	-1.80822e-10	-1.26379
11642181	chr1:11642181:G:C	6.53308e-09	-1.60166	-5.85454e-10	7.91684e-05	-1.61067	-5.85454e-10	0.00011423	-1.61026	-5.85454e-10
11642245	chr1:11642245:G:A	7.99515e-09	-1.80822e-10	-1.39971	9.8928e-05	-1.80822e-10	-1.38786	0.000144968	-1.80822e-10	-1.37196
11642348	chr1:11642348:G:C	8.19313e-09	-1.80822e-10	-1.37524	0.000104036	-1.80822e-10	-1.33752	0.00013781	-1.80822e-10	-1.4226
11642569	chr1:11642569:AC:A	9.74641e-09	-1.80822e-10	-1.20164	0.000125065	-1.80822e-10	-1.15341	0.000168175	-1.80822e-10	-1.22347
11642640	chr1:11642640:C:G	1.14954e-09	-1.74535	-1.59383	1.34088e-05	-1.79007	-1.59626	1.94265e-05	-1.78976	-1.59208
11642891	chr1:11642891:C:T	9.54552e-09	-1.80822e-10	-1.22247	0.000109927	-1.80822e-10	-1.28244	0.000168806	-1.80822e-10	-1.21973
11642933	chr1:11642933:C:T	1.71297e-09	-1.80103	-1.13929	2.12049e-05	-1.80007	-1.12795	2.76948e-05	-1.8001	-1.22713
11643534	chr1:11643534:TAA:T	9.80014e-09	-1.80822e-10	-1.19614	0.00012579	-1.80822e-10	-1.14763	0.000169068	-1.80822e-10	-1.21817
11643536	chr1:11643536:A:G	8.00186e-09	-1.80822e-10	-1.39887	0.000103532	-1.80822e-10	-1.34237	0.000137514	-1.80822e-10	-1.42475
11643551	chr1:11643551:A:G	8.18902e-09	-1.80822e-10	-1.37575	0.000103971	-1.80822e-10	-1.33813	0.000137743	-1.80822e-10	-1.42308
11643609	chr1:11643609:T:G	6.5635e-09	-1.80822e-10	-1.59702	8.02542e-05	-1.80822e-10	-1.59705	0.000115903	-1.80822e-10	-1.59572
11643809	chr1:11643809:A:C	1.27601e-09	-1.79734	-1.43747	1.62672e-05	-1.78276	-1.41034	2.43318e-05	-1.78231	-1.37438
11644005	chr1:11644005:A:G	8.87197e-09	-1.80822e-10	-1.29564	0.000116669	-1.80822e-10	-1.22291	0.000151396	-1.80822e-10	-1.32858
11644096	chr1:11644096:T:C	2.20646e-09	-1.45733	-1.22982	3.25359e-05	-1.28457	-1.21534	4.68715e-05	-1.28499	-1.21607
11644303	chr1:11644303:T:C	7.37181e-09	-1.80822e-10	-1.48088	9.0965e-05	-1.80822e-10	-1.47178	0.000133006	-1.80822e-10	-1.45808
11645220	chr1:11645220:G:A	7.70131e-09	-1.80822e-10	-1.43715	9.51828e-05	-1.80822e-10	-1.42645	0.000139358	-1.80822e-10	-1.41143
11645269	chr1:11645269:T:C	1.88003e-08	-1.80822e-10	-0.544666	0.000281602	-1.80822e-10	-0.341757	0.000332526	-1.80822e-10	-0.541757
11645649	chr1:11645649:G:A	4.66598e-08	-1.80822e-10	0.364344	0.000688651	-1.80822e-10	0.552483	0.00136606	-1.80822e-10	0.871211
11645739	chr1:11645739:T:A	1.54067e-09	-1.79182	-1.25451	2.11453e-05	-1.80079	-1.13004	2.6071e-05	-1.80089	-1.28676
11645758	chr1:11645758:A:T	1.81134e-09	-1.31653	-1.56795	1.97759e-05	-1.40856	-1.58923	2.93234e-05	-1.40671	-1.56338
11646172	chr1:11646172:T:G	7.23378e-09	-1.80822e-10	-1.49978	9.02977e-05	-1.80822e-10	-1.47914	0.000128295	-1.80822e-10	-1.49414
11646179	chr1:11646179:G:A	1.66637e-09	-1.61854	-1.34935	2.43637e-05	-1.54303	-1.24613	3.09576e-05	-1.5396	-1.37625
11646274	chr1:11646274:G:T	1.54596e-09	-1.46511	-1.57778	1.71419e-05	-1.54678	-1.59394	2.52526e-05	-1.54537	-1.57418
11646350	chr1:11646350:T:C	1.86492e-09	-1.5432	-1.31212	2.66961e-05	-1.39266	-1.30508	3.87801e-05	-1.39299	-1.29758
11646734	chr1:11646734:T:C	2.27929e-09	-1.15407	-1.50061	2.47948e-05	-1.31489	-1.45673	3.43562e-05	-1.31426	-1.49743
11647448	chr1:11647448:G:T	9.12888e-09	-1.80822e-10	-1.2671	0.000115324	-1.80822e-10	-1.2345	0.000167717	-1.80822e-10	-1.2262
11647532	chr1:11647532:G:C	1.79862e-09	-1.59361	-1.29791	2.67268e-05	-1.51248	-1.1841	3.35383e-05	-1.50885	-1.32693
11647933	chr1:11647933:T:C	6.63255e-09	-1.80822e-10	-1.58655	8.05524e-05	-1.80822e-10	-1.59334	0.000118116	-1.80822e-10	-1.57681
11648480	chr1:11648480:G:A	8.19313e-09	-1.80822e-10	-1.37524	0.000104036	-1.80822e-10	-1.33752	0.00013781	-1.80822e-10	-1.4226
11648679	chr1:11648679:T:C	1.11278e-09	-1.79159	-1.58009	1.38656e-05	-1.7719	-1.58094	2.06825e-05	-1.77144	-1.54775
11648863	chr1:11648863:G:A	1.28367e-08	-1.80822e-10	-0.926229	0.000177915	-1.80822e-10	-0.800946	0.000205867	-1.80822e-10	-1.02125
11649282	chr1:11649282:C:T	1.3678e-09	-1.68228	-1.48306	1.86361e-05	-1.61858	-1.43857	2.59124e-05	-1.61583	-1.47792
11650255	chr1:11650255:C:T	1.22978e-09	-1.79731	-1.4744	1.53876e-05	-1.77647	-1.47222	2.33249e-05	-1.77606	-1.42289
11650504	chr1:11650504:T:G	1.14537e-09	-1.80104	-1.54177	1.43122e-05	-1.79743	-1.52371	2.0588e-05	-1.7975	-1.52627
11650934	chr1:11650934:G:A	5.38276e-09	-1.79534	-5.85454e-10	6.68737e-05	-1.77945	-5.85454e-10	9.64599e-05	-1.77935	-5.85454e-10
11650977	chr1:11650977:G:A	1.05878e-08	-1.80822e-10	-1.11884	0.000120274	-1.80822e-10	-1.19248	0.00019741	-1.80822e-10	-1.06319
11651119	chr1:11651119:T:G	6.59469e-09	-0.0452353	-1.54704	5.36053e-05	-0.5069	-1.4937	7.16612e-05	-0.49578	-1.58075
11651147	chr1:11651147:C:T	2.73905e-09	-0.910991	-1.55994	3.13043e-05	-1.0044	-1.5341	4.28362e-05	-1.00384	-1.58725
11651151	chr1:11651151:G:A	8.72102e-09	-1.80822e-10	-1.3128	0.000109703	-1.80822e-10	-1.28448	0.000139252	-1.80822e-10	-1.41219
11651186	chr1:11651186:C:T	6.59253e-09	-1.80822e-10	-1.5926	8.1195e-05	-1.80822e-10	-1.5854	0.000115899	-1.80822e-10	-1.59576
11651348	chr1:11651348:G:A	4.98589e-09	-0.277204	-1.59473	6.25647e-05	-0.254455	-1.59159	8.9255e-05	-0.267203	-1.58977
11651532	chr1:11651532:G:T	2.71104e-09	-1.00148	-1.47973	3.50291e-05	-0.893818	-1.53225	5.42373e-05	-0.90522	-1.44989
11651782	chr1:11651782:G:A	6.78698e-09	-1.56353	-5.85454e-10	8.26088e-05	-1.56814	-5.85454e-10	0.00011907	-1.56876	-5.85454e-10
11651991	chr1:11651991:G:A	2.97476e-09	-0.800237	-1.58814	4.10274e-05	-0.677635	-1.59037	5.97094e-05	-0.673461	-1.58553
11652052	chr1:11652052:C:T	1.51157e-09	-1.53149	-1.53391	1.88773e-05	-1.54896	-1.49533	2.61001e-05	-1.55134	-1.53519
11652151	chr1:11652151:C:T	1.15672e-08	-1.80822e-10	-1.03037	0.00012343	-1.80822e-10	-1.16658	0.000223609	-1.80822e-10	-0.938577
11652686	chr1:11652686:C:T	1.9296e-09	-1.43144	-1.38978	2.47973e-05	-1.44783	-1.32368	3.32852e-05	-1.45066	-1.3927
11652701	chr1:11652701:C:T	9.30797e-09	-1.80822e-10	-1.24767	0.000116979	-1.80822e-10	-1.22026	0.000162408	-1.80822e-10	-1.25836
11652954	chr1:11652954:A:G	9.95812e-09	-1.80822e-10	-1.18015	0.00013087	-1.80822e-10	-1.10805	0.000187234	-1.80822e-10	-1.11611
11653109	chr1:11653109:A:G	5.02772e-09	-1.15295	-0.710622	6.22026e-05	-1.19962	-0.652237	9.62041e-05	-1.1967	-0.585306
11653265	chr1:11653265:C:T	7.48197e-09	-1.80822e-10	-1.46604	9.03538e-05	-1.80822e-10	-1.47852	0.000137384	-1.80822e-10	-1.42569
11653338	chr1:11653338:G:A	1.09219e-08	-1.80822e-10	-1.08777	0.000117122	-1.80822e-10	-1.21903	0.000207998	-1.80822e-10	-1.01095
11653506	chr1:11653506:G:A	4.1213e-09	-0.737108	-1.32526	5.5507e-05	-0.58686	-1.37888	8.87289e-05	-0.576214	-1.28667
11653906	chr1:11653906:A:G	6.81006e-09	-1.80822e-10	-1.56014	8.18953e-05	-1.80822e-10	-1.57681	0.000121352	-1.80822e-10	-1.54978
11654311	chr1:11654311:T:G	1.63953e-09	-1.42605	-1.55808	2.26668e-05	-1.33239	-1.52896	3.22534e-05	-1.32673	-1.54812
11654736	chr1:11654736:A:G	4.15649e-09	-0.815838	-1.23803	5.27971e-05	-0.707723	-1.30807	8.85224e-05	-0.697739	-1.16748
11655697	chr1:11655697:G:GAGGT	1.37761e-08	-1.80822e-10	-0.855608	0.000169219	-1.80822e-10	-0.851058	0.000230128	-1.80822e-10	-0.90984
11656009	chr1:11656009:T:C	8.12736e-09	-1.3833	-5.85454e-10	9.44052e-05	-1.43465	-5.85454e-10	0.000136063	-1.43536	-5.85454e-10
11656010	chr1:11656010:G:A	7.79609e-09	-1.42492	-5.85454e-10	9.08863e-05	-1.47264	-5.85454e-10	0.000130997	-1.4733	-5.85454e-10
11656530	chr1:11656530:C:T	1.49041e-09	-1.69824	-1.38125	2.12679e-05	-1.66493	-1.26012	2.65757e-05	-1.6677	-1.40078
11656600	chr1:11656600:TACCGGTGCCCGCC:T	6.77653e-09	-1.80822e-10	-1.56508	8.25793e-05	-1.80822e-10	-1.56849	0.000119634	-1.80822e-10	-1.56404
11656698	chr1:11656698:G:A	1.16919e-09	-1.80083	-1.5214	1.46077e-05	-1.76986	-1.53084	2.20166e-05	-1.76802	-1.48866
11656765	chr1:11656765:T:G	6.59547e-09	-1.80822e-10	-1.59216	8.10679e-05	-1.80822e-10	-1.58696	0.00011955	-1.80822e-10	-1.56474
11656994	chr1:11656994:A:G	6.63163e-09	-1.80822e-10	-1.58669	8.03634e-05	-1.80822e-10	-1.59569	0.000118243	-1.80822e-10	-1.57573
11657108	chr1:11657108:A:G	2.52388e-08	-1.80822e-10	-0.250157	0.000374866	-1.80822e-10	-0.0556837	0.000480912	-1.80822e-10	-0.172791
11657561	chr1:11657561:G:A	6.61561e-09	-1.80822e-10	-1.58911	8.09139e-05	-1.80822e-10	-1.58887	0.000115927	-1.80822e-10	-1.59552
11657827	chr1:11657827:T:C	7.43431e-09	-1.80822e-10	-1.47243	8.71249e-05	-1.80822e-10	-1.51491	0.000133998	-1.80822e-10	-1.45065
11658219	chr1:11658219:C:T	6.72224e-09	-1.80822e-10	-1.57312	8.14746e-05	-1.80822e-10	-1.58196	0.00011828	-1.80822e-10	-1.57542
11658457	chr1:11658457:C:T	6.59257e-09	-1.80822e-10	-1.5926	8.09015e-05	-1.80822e-10	-1.58902	0.00011636	-1.80822e-10	-1.59179
11658674	chr1:11658674:C:T	6.71471e-09	-1.80822e-10	-1.57424	8.32174e-05	-1.80822e-10	-1.56079	0.000118107	-1.80822e-10	-1.57689
11659234	chr1:11659234:A:G	6.81133e-09	-1.80822e-10	-1.55995	8.46987e-05	-1.80822e-10	-1.54315	0.000119735	-1.80822e-10	-1.5632
11659535	chr1:11659535:G:A	1.21314e-09	-1.79804	-1.48728	1.49877e-05	-1.76285	-1.51217	2.22328e-05	-1.76037	-1.48654
11659560	chr1:11659560:T:G	2.6136e-08	-1.80822e-10	-0.215226	0.000304445	-1.80822e-10	-0.263761	0.000500673	-1.80822e-10	-0.132521
11660193	chr1:11660193:C:T	8.83187e-09	-1.80822e-10	-1.30017	0.000113343	-1.80822e-10	-1.25183	0.000153469	-1.80822e-10	-1.31497
11660260	chr1:11660260:C:A	1.39011e-08	-0.846573	-5.85454e-10	0.00016632	-0.868339	-5.85454e-10	0.000239618	-0.869428	-5.85454e-10
11660269	chr1:11660269:C:T	7.00022e-09	-1.80822e-10	-1.5326	8.42698e-05	-1.80822e-10	-1.54823	0.00012504	-1.80822e-10	-1.51985
11660515	chr1:11660515:C:T	8.48532e-08	-1.24315	2.20554	0.00146126	-1.24405	2.54885	0.00160427	-1.24753	2.27948
11660525	chr1:11660525:C:G	2.87054e-09	-0.865157	-1.55888	2.82314e-05	-1.09321	-1.54861	4.03246e-05	-1.08743	-1.56408
11660968	chr1:11660968:T:C	6.23859e-09	-1.64779	-5.85454e-10	7.78611e-05	-1.62733	-5.85454e-10	0.000111842	-1.63138	-5.85454e-10
11661156	chr1:11661156:G:A	7.68668e-09	-1.80822e-10	-1.43905	9.46233e-05	-1.80822e-10	-1.43235	0.00013176	-1.80822e-10	-1.46749
11661797	chr1:11661797:C:T	1.28104e-09	-1.77238	-1.45849	1.59738e-05	-1.74573	-1.46557	2.47893e-05	-1.74838	-1.38968
11661850	chr1:11661850:G:A	6.63083e-09	-1.80822e-10	-1.58681	8.04944e-05	-1.80822e-10	-1.59406	0.000116557	-1.80822e-10	-1.59009
11662027	chr1:11662027:T:G	2.73368e-08	-1.80822e-10	-0.170306	0.000369572	-1.80822e-10	-0.0699043	0.000523019	-1.80822e-10	-0.0888578
11663828	chr1:11663828:G:A	2.2495e-09	-1.67773	-0.990105	2.62852e-05	-1.72414	-0.989107	3.41158e-05	-1.7269	-1.09181
11664035	chr1:11664035:G:C	1.29903e-09	-1.78567	-1.43125	1.62719e-05	-1.7732	-1.41962	2.48403e-05	-1.77423	-1.36178
11664651	chr1:11664651:T:C	1.21502e-09	-1.71713	-1.56665	1.49382e-05	-1.70697	-1.57136	2.1912e-05	-1.70981	-1.55163
11664655	chr1:11664655:A:G	1.74081e-08	-1.80822e-10	-0.621605	0.000265087	-1.80822e-10	-0.402193	0.000319688	-1.80822e-10	-0.58113
11664851	chr1:11664851:T:C	6.74253e-09	-1.80822e-10	-1.5701	8.24251e-05	-1.80822e-10	-1.57036	0.000119766	-1.80822e-10	-1.56293
11665006	chr1:11665006:G:A	1.0701e-08	-1.80822e-10	-1.10821	0.00013139	-1.80822e-10	-1.10408	0.000180288	-1.80822e-10	-1.15392
11665149	chr1:11665149:T:A	1.3319e-09	-1.76814	-1.42379	1.67047e-05	-1.75225	-1.41432	2.55495e-05	-1.75361	-1.35424
11665379	chr1:11665379:T:C	1.22685e-09	-1.70974	-1.56435	1.54832e-05	-1.67901	-1.56348	2.2944e-05	-1.68112	-1.53429
11665400	chr1:11665400:C:T	7.40168e-09	-1.80822e-10	-1.47683	8.78695e-05	-1.80822e-10	-1.5064	0.000130964	-1.80822e-10	-1.47355
11665599	chr1:11665599:T:C	8.48541e-09	-1.80822e-10	-1.34019	0.000110808	-1.80822e-10	-1.27445	0.000142163	-1.80822e-10	-1.3915
11665749	chr1:11665749:C:T	1.38688e-08	-1.80822e-10	-0.848897	0.000166568	-1.80822e-10	-0.86685	0.000263269	-1.80822e-10	-0.775297
11665802	chr1:11665802:G:A	1.1003e-09	-1.79203	-1.59093	1.44915e-05	-1.74487	-1.56382	2.03401e-05	-1.74165	-1.59423
11665904	chr1:11665904:C:G	1.43725e-08	-1.80822e-10	-0.813226	0.000172597	-1.80822e-10	-0.831289	0.000273476	-1.80822e-10	-0.73726
11665924	chr1:11665924:C:T	1.31234e-08	-1.80822e-10	-0.904141	0.000156696	-1.80822e-10	-0.927941	0.000242283	-1.80822e-10	-0.858369
11666158	chr1:11666158:C:G	3.43715e-08	-1.80822e-10	0.0586867	0.000467135	-1.80822e-10	0.164368	0.000663252	-1.80822e-10	0.14868
11666250	chr1:11666250:A:C	1.19969e-08	-1.80822e-10	-0.993893	0.00013877	-1.80822e-10	-1.04943	0.000212402	-1.80822e-10	-0.989993
11666269	chr1:11666269:A:G	1.39756e-09	-1.79859	-1.34522	1.74349e-05	-1.79238	-1.33139	2.69243e-05	-1.79295	-1.2625
11666442	chr1:11666442:T:C	3.50006e-09	-1.53594	-0.68982	4.93583e-05	-1.48181	-0.601341	5.53616e-05	-1.48668	-0.847912
11666625	chr1:11666625:G:A	1.57376e-09	-1.75155	-1.27352	1.87261e-05	-1.77793	-1.27441	2.54783e-05	-1.77948	-1.33117
11666677	chr1:11666677:C:T	1.10743e-08	-1.80822e-10	-1.07391	0.000146268	-1.80822e-10	-0.996813	0.000202384	-1.80822e-10	-1.03831
11666877	chr1:11666877:G:C	1.16521e-09	-1.73866	-1.58698	1.46994e-05	-1.7127	-1.58175	2.12792e-05	-1.71169	-1.57905
11667134	chr1:11667134:T:C	1.79294e-09	-1.73368	-1.161	2.52951e-05	-1.65774	-1.0939	3.06068e-05	-1.66039	-1.26686
11667199	chr1:11667199:T:C	6.82366e-09	-1.80822e-10	-1.55814	8.28055e-05	-1.80822e-10	-1.56576	0.000120424	-1.80822e-10	-1.55746
11667505	chr1:11667505:C:T	6.56398e-09	-1.80822e-10	-1.59694	8.02669e-05	-1.80822e-10	-1.59689	0.000115751	-1.80822e-10	-1.59703
11667621	chr1:11667621:C:T	8.06612e-09	-1.80822e-10	-1.39087	9.7403e-05	-1.80822e-10	-1.40339	0.000152784	-1.80822e-10	-1.31945
11667785	chr1:11667785:G:A	1.11057e-08	-1.80822e-10	-1.07108	0.000148343	-1.80822e-10	-0.982727	0.000201503	-1.80822e-10	-1.04267
11667863	chr1:11667863:T:C	1.97762e-09	-1.34067	-1.45598	2.69753e-05	-1.31448	-1.37285	3.22347e-05	-1.32123	-1.5542
11667864	chr1:11667864:G:A	6.57162e-09	-1.80822e-10	-1.59578	8.02803e-05	-1.80822e-10	-1.59673	0.000115815	-1.80822e-10	-1.59648
11667867	chr1:11667867:C:T	9.29583e-09	-1.71618	0.467206	0.000135695	-1.72571	0.653874	0.000179251	-1.7224	0.562712
11667949	chr1:11667949:G:A	6.60794e-09	-1.80822e-10	-1.59027	8.07136e-05	-1.80822e-10	-1.59134	0.000115854	-1.80822e-10	-1.59614
11667956	chr1:11667956:G:A	8.15257e-09	-1.80822e-10	-1.38021	0.000100326	-1.80822e-10	-1.37382	0.000144554	-1.80822e-10	-1.37482
11668107	chr1:11668107:AAG:A	3.78585e-08	-1.32655	1.48186	0.000610326	-1.37948	1.81122	0.000610447	-1.38371	1.44942
11668433	chr1:11668433:G:C	1.0319e-08	-1.80822e-10	-1.14455	0.000137155	-1.80822e-10	-1.06114	0.000189201	-1.80822e-10	-1.10566
11668837	chr1:11668837:G:A	1.22325e-09	-1.68819	-1.58883	1.49362e-05	-1.68516	-1.59331	2.1653e-05	-1.68809	-1.58525
11668895	chr1:11668895:C:T	1.11273e-08	-1.34202	0.27288	0.000163156	-1.37732	0.489778	0.000183161	-1.38171	0.243601
11669253	chr1:11669253:C:G	1.0755e-08	-1.32317	0.219997	0.00015781	-1.3619	0.44104	0.00017959	-1.36631	0.208509
11669455	chr1:11669455:A:C	9.05848e-09	-1.80822e-10	-1.27484	0.000107903	-1.80822e-10	-1.30102	0.00017488	-1.80822e-10	-1.18437
11669467	chr1:11669467:A:C	1.49298e-09	-1.56722	-1.51055	1.95121e-05	-1.55214	-1.45908	2.55818e-05	-1.55643	-1.55017
11669471	chr1:11669471:A:C	6.66201e-09	-1.80822e-10	-1.58212	8.31569e-05	-1.80822e-10	-1.56152	0.000117644	-1.80822e-10	-1.58082
11669607	chr1:11669607:T:C	2.02417e-08	-0.229564	-0.24123	0.000277306	-0.1066	-0.25053	0.000408525	-0.111718	-0.224204
11669708	chr1:11669708:A:G	6.6389e-09	-1.80822e-10	-1.58559	8.12656e-05	-1.80822e-10	-1.58453	0.000118216	-1.80822e-10	-1.57596
11669781	chr1:11669781:C:T	8.30318e-09	-1.80822e-10	-1.3619	9.90177e-05	-1.80822e-10	-1.38695	0.00015861	-1.80822e-10	-1.28203
11670169	chr1:11670169:C:T	6.78092e-09	-1.80822e-10	-1.56443	8.3822e-05	-1.80822e-10	-1.55356	0.000119031	-1.80822e-10	-1.56909
11670546	chr1:11670546:A:G	1.0381e-08	-1.80822e-10	-1.13856	0.000122928	-1.80822e-10	-1.17065	0.000205059	-1.80822e-10	-1.02518
11670654	chr1:11670654:G:A	1.89837e-08	-0.534957	-5.85454e-10	0.000221064	-0.583797	-5.85454e-10	0.000318119	-0.586051	-5.85454e-10
11670702	chr1:11670702:C:T	6.12563e-08	0.636526	-5.85454e-10	0.000753056	0.641888	-5.85454e-10	0.00106398	0.621293	-5.85454e-10
11670737	chr1:11670737:G:A	7.96711e-09	-1.80822e-10	-1.40322	9.53279e-05	-1.80822e-10	-1.42493	0.000142183	-1.80822e-10	-1.39136
11670747	chr1:11670747:G:A	1.45195e-08	-0.803046	-5.85454e-10	0.000157638	-0.921953	-5.85454e-10	0.000227372	-0.921889	-5.85454e-10
11671308	chr1:11671308:G:A	6.65228e-09	-1.80822e-10	-1.58358	8.07712e-05	-1.80822e-10	-1.59063	0.000117252	-1.80822e-10	-1.58415
11671754	chr1:11671754:C:T	7.06092e-09	-1.80822e-10	-1.52396	8.36973e-05	-1.80822e-10	-1.55504	0.000124331	-1.80822e-10	-1.52553
11672149	chr1:11672149:G:A	6.58544e-09	-1.80822e-10	-1.59368	8.04736e-05	-1.80822e-10	-1.59432	0.000115799	-1.80822e-10	-1.59662
11672541	chr1:11672541:C:T	1.29837e-09	-1.71698	-1.50046	1.65696e-05	-1.73042	-1.44426	2.31045e-05	-1.73224	-1.4762
11672639	chr1:11672639:G:A	6.8521e-09	-1.55399	-5.85454e-10	7.94331e-05	-1.60734	-5.85454e-10	0.000114363	-1.60909	-5.85454e-10
11672726	chr1:11672726:A:G	2.94761e-08	-1.80822e-10	-0.0949614	0.000463604	-1.80822e-10	0.156779	0.000566332	-1.80822e-10	-0.00929356
11672875	chr1:11672875:C:T	1.96262e-09	-1.40898	-1.39527	2.40882e-05	-1.42746	-1.37307	3.32863e-05	-1.43416	-1.40917
11673018	chr1:11673018:T:C	4.52185e-09	-1.16322	-0.806402	6.80912e-05	-1.14828	-0.613126	7.25664e-05	-1.16068	-0.903294
11673158	chr1:11673158:G:A	6.65228e-09	-1.80822e-10	-1.58358	8.07712e-05	-1.80822e-10	-1.59063	0.000117252	-1.80822e-10	-1.58415
11673388	chr1:11673388:G:A	6.61175e-09	-1.80822e-10	-1.58969	8.08182e-05	-1.80822e-10	-1.59005	0.000117647	-1.80822e-10	-1.58079
11673938	chr1:11673938:C:T	1.07611e-08	-1.80822e-10	-1.1026	0.000122497	-1.80822e-10	-1.17416	0.000205685	-1.80822e-10	-1.02213
11673992	chr1:11673992:C:G	1.88694e-09	-1.45767	-1.38592	2.16915e-05	-1.48433	-1.421	3.20261e-05	-1.49039	-1.39154
11674046	chr1:11674046:T:G	3.17915e-08	-1.80822e-10	-0.0193397	0.000347556	-1.80822e-10	-0.131325	0.000543126	-1.80822e-10	-0.0511332
11674236	chr1:11674236:A:G	2.22735e-09	-1.4492	-1.22852	3.28797e-05	-1.4225	-1.0669	3.38269e-05	-1.42844	-1.39877
11675023	chr1:11675023:G:A	6.6617e-09	-1.80822e-10	-1.58217	8.32064e-05	-1.80822e-10	-1.56093	0.000117668	-1.80822e-10	-1.5806
11675188	chr1:11675188:A:C	3.20586e-09	-1.09009	-1.22347	3.48316e-05	-1.26391	-1.16781	4.75686e-05	-1.26015	-1.22616
11675212	chr1:11675212:G:A	1.09034e-08	-1.30344	0.213977	0.000158764	-1.35014	0.435312	0.000180159	-1.35466	0.200021
11675370	chr1:11675370:G:A	1.19836e-08	-1.80822e-10	-0.995005	0.000135496	-1.80822e-10	-1.07331	0.000231427	-1.80822e-10	-0.90421
11675784	chr1:11675784:C:A	1.5821e-09	-1.53457	-1.48522	1.84766e-05	-1.57943	-1.48631	2.61022e-05	-1.58205	-1.50441
11675805	chr1:11675805:T:C	7.34239e-09	-1.80822e-10	-1.48488	8.97688e-05	-1.80822e-10	-1.48501	0.000134177	-1.80822e-10	-1.44932
11675820	chr1:11675820:A:G	1.17314e-09	-1.77628	-1.54258	1.52325e-05	-1.73311	-1.52571	2.24535e-05	-1.73556	-1.50147
11676074	chr1:11676074:G:A	6.99274e-09	-1.80822e-10	-1.53367	8.72148e-05	-1.80822e-10	-1.51388	0.000126444	-1.80822e-10	-1.50867
11676353	chr1:11676353:C:T	2.65171e-09	-1.13055	-1.37278	4.1978e-05	-1.00639	-1.23871	4.7436e-05	-1.01755	-1.47155
11676456	chr1:11676456:G:A	6.80988e-09	-1.80822e-10	-1.56017	8.32206e-05	-1.80822e-10	-1.56076	0.000122602	-1.80822e-10	-1.53953
11676475	chr1:11676475:G:A	1.34016e-09	-1.77327	-1.41249	1.66263e-05	-1.777	-1.39427	2.51191e-05	-1.77853	-1.34632
11676543	chr1:11676543:C:T	1.71186e-08	0.449079	-1.08745	0.00032045	0.672165	-0.88469	0.00030461	0.646001	-1.27544
11676653	chr1:11676653:A:G	6.83893e-09	-1.80822e-10	-1.55591	8.35787e-05	-1.80822e-10	-1.55646	0.000123263	-1.80822e-10	-1.53416
11676807	chr1:11676807:A:C	7.13533e-09	-1.51348	-5.85454e-10	7.97431e-05	-1.60344	-5.85454e-10	0.000115009	-1.60347	-5.85454e-10
11677206	chr1:11677206:A:G	2.07048e-08	-1.80822e-10	-0.448173	0.00029065	-1.80822e-10	-0.310131	0.00041771	-1.80822e-10	-0.313686
11677306	chr1:11677306:G:A	6.5831e-09	-1.80822e-10	-1.59403	8.03008e-05	-1.80822e-10	-1.59647	0.000116231	-1.80822e-10	-1.5929
11677313	chr1:11677313:C:A	9.65475e-09	-1.80822e-10	-1.21109	0.000121055	-1.80822e-10	-1.186	0.000183402	-1.80822e-10	-1.13679
11677321	chr1:11677321:C:T	1.09932e-08	-1.80822e-10	-1.08126	0.000146891	-1.80822e-10	-0.992563	0.000199811	-1.80822e-10	-1.0511
11677825	chr1:11677825:C:T	1.87318e-08	-1.26909	0.720774	0.000295347	-1.32089	1.02679	0.000311532	-1.32536	0.718385
11678014	chr1:11678014:G:A	6.6345e-09	-1.80822e-10	-1.58626	8.11095e-05	-1.80822e-10	-1.58645	0.000116552	-1.80822e-10	-1.59014
11678129	chr1:11678129:C:T	1.95749e-08	-1.80822e-10	-0.504293	0.000274765	-1.80822e-10	-0.366335	0.000395355	-1.80822e-10	-0.36869
11678268	chr1:11678268:A:G	2.65384e-09	-1.17163	-1.3309	4.25244e-05	-1.03582	-1.19635	4.57399e-05	-1.04717	-1.47833
11678749	chr1:11678749:A:C	1.74651e-09	-1.50698	-1.41394	2.22856e-05	-1.51164	-1.36667	2.90257e-05	-1.51118	-1.46911
11678922	chr1:11678922:G:A	1.14399e-09	-1.78793	-1.55609	1.46746e-05	-1.75535	-1.54078	2.15731e-05	-1.75737	-1.51966
11679095	chr1:11679095:T:C	1.16968e-09	-1.78631	-1.53551	1.50573e-05	-1.75402	-1.51637	2.22217e-05	-1.7561	-1.49131
11679136	chr1:11679136:C:T	1.84465e-08	-1.80822e-10	-0.563668	0.000264563	-1.80822e-10	-0.404173	0.000327485	-1.80822e-10	-0.557032
11679215	chr1:11679215:T:C	4.33163e-09	-1.74549	-0.267105	5.38843e-05	-1.7477	-0.247708	7.96224e-05	-1.7451	-0.226083
11679279	chr1:11679279:G:A	1.12907e-09	-1.79978	-1.55736	1.42406e-05	-1.78344	-1.54272	2.0943e-05	-1.78468	-1.52198
11679301	chr1:11679301:G:A	3.87166e-09	-0.59924	-1.52562	4.99202e-05	-0.507986	-1.56384	7.55112e-05	-0.5232	-1.50099
11679575	chr1:11679575:G:A	1.28896e-09	-1.63468	-1.59002	1.53018e-05	-1.66613	-1.58815	2.19162e-05	-1.66813	-1.59312
11679888	chr1:11679888:G:A	7.05987e-09	-1.80822e-10	-1.52411	8.68453e-05	-1.80822e-10	-1.51812	0.000126951	-1.80822e-10	-1.50468
11679894	chr1:11679894:T:A	2.3706e-09	-1.72903	-0.886369	2.9546e-05	-1.72955	-0.866755	4.27563e-05	-1.72657	-0.86639
11680272	chr1:11680272:AGGCGTGAGCCAC:A	1.38019e-08	0.303432	-1.15716	0.000270786	0.571267	-0.95219	0.0002624	0.544649	-1.32325
11680502	chr1:11680502:C:G	7.35117e-09	-1.80822e-10	-1.48368	8.90242e-05	-1.80822e-10	-1.49334	0.00013079	-1.80822e-10	-1.47488
11680755	chr1:11680755:A:C	1.39983e-09	-1.56291	-1.57928	1.68362e-05	-1.58579	-1.57292	2.39786e-05	-1.58865	-1.58266
11680882	chr1:11680882:AG:A	2.84598e-08	-1.80822e-10	-0.130048	0.000453784	-1.80822e-10	0.13537	0.000558032	-1.80822e-10	-0.0240576
11681247	chr1:11681247:A:C	1.36562e-09	-1.58957	-1.57737	1.67188e-05	-1.59663	-1.56909	2.38658e-05	-1.59962	-1.57641
11681390	chr1:11681390:A:C	6.56887e-09	-1.80822e-10	-1.5962	8.05861e-05	-1.80822e-10	-1.59293	0.000115848	-1.80822e-10	-1.59619
11681533	chr1:11681533:C:T	3.22086e-08	-1.80822e-10	-0.00630725	0.000417468	-1.80822e-10	0.051956	0.000527469	-1.80822e-10	-0.0803841
11681665	chr1:11681665:C:T	7.04282e-09	-1.80822e-10	-1.52653	8.74337e-05	-1.80822e-10	-1.51137	0.000123268	-1.80822e-10	-1.53411
11681739	chr1:11681739:T:A	1.39113e-08	0.277682	-1.12352	0.000275675	0.543733	-0.90676	0.000262283	0.517239	-1.29629
11682246	chr1:11682246:C:T	1.24356e-08	-0.957974	-5.85454e-10	0.000136668	-1.06469	-5.85454e-10	0.000196402	-1.06831	-5.85454e-10
11682530	chr1:11682530:A:G	6.88822e-09	-1.80822e-10	-1.54873	8.61772e-05	-1.80822e-10	-1.52585	0.000120967	-1.80822e-10	-1.55296
11682551	chr1:11682551:C:T	1.87053e-08	-0.549734	-5.85454e-10	0.000211839	-0.626423	-5.85454e-10	0.000304032	-0.63134	-5.85454e-10
11682572	chr1:11682572:AG:A	6.07732e-09	-1.67398	-5.85454e-10	7.01303e-05	-1.7319	-5.85454e-10	0.000101146	-1.73191	-5.85454e-10
11682750	chr1:11682750:A:T	6.78352e-09	-1.80822e-10	-1.56404	8.33214e-05	-1.80822e-10	-1.55955	0.000121382	-1.80822e-10	-1.54953
11683067	chr1:11683067:G:A	1.36612e-09	-1.60779	-1.55877	1.64984e-05	-1.63043	-1.54856	2.33929e-05	-1.63296	-1.56308
11683191	chr1:11683191:G:A	6.75499e-09	-1.80822e-10	-1.56826	8.28028e-05	-1.80822e-10	-1.56579	0.000119708	-1.80822e-10	-1.56342
11683695	chr1:11683695:C:T	1.64888e-08	0.538172	-1.21403	0.000273009	0.735879	-1.10863	0.000335215	0.710215	-1.24392
11683790	chr1:11683790:G:A	7.29028e-09	-1.80822e-10	-1.492	9.18453e-05	-1.80822e-10	-1.46215	0.000127587	-1.80822e-10	-1.49967
11683903	chr1:11683903:G:A	2.3246e-08	-1.80822e-10	-0.332406	0.00036716	-1.80822e-10	-0.0764548	0.000455799	-1.80822e-10	-0.226424
11683926	chr1:11683926:G:A	6.56556e-09	-1.80822e-10	-1.5967	8.07694e-05	-1.80822e-10	-1.59065	0.000115759	-1.80822e-10	-1.59696
11684155	chr1:11684155:C:T	1.32215e-09	-1.66062	-1.53867	1.60486e-05	-1.67976	-1.52687	2.26434e-05	-1.68188	-1.54672
11684161	chr1:11684161:G:T	1.13494e-09	-1.75883	-1.59313	1.45559e-05	-1.70793	-1.59632	2.09239e-05	-1.71075	-1.59683
11685139	chr1:11685139:G:T	1.51304e-09	-1.78679	-1.27763	1.9907e-05	-1.74554	-1.24564	2.77201e-05	-1.74781	-1.27851
11685285	chr1:11685285:G:A	5.98905e-09	-0.725542	-0.963065	0.000106996	-0.5166	-0.792858	0.000115014	-0.529083	-1.07434
11685378	chr1:11685378:T:G	1.09679e-08	-1.80822e-10	-1.08357	0.000125054	-1.80822e-10	-1.15351	0.00020825	-1.80822e-10	-1.00974
11685402	chr1:11685402:A:G	1.21476e-08	0.597911	-1.57932	0.000132128	0.484273	-1.58275	0.000188153	0.469445	-1.58067
11686373	chr1:11686373:G:A	1.09859e-08	-1.08193	-5.85454e-10	0.000141719	-1.0284	-5.85454e-10	0.000202678	-1.03686	-5.85454e-10
11686937	chr1:11686937:A:C	8.61147e-09	-1.80822e-10	-1.32545	9.84508e-05	-1.80822e-10	-1.39269	0.000155938	-1.80822e-10	-1.29902
11687056	chr1:11687056:T:C	1.27712e-09	-1.68364	-1.55029	1.5479e-05	-1.69248	-1.55029	2.3314e-05	-1.69802	-1.5014
11687280	chr1:11687280:C:G	1.18064e-09	-1.7345	-1.57798	1.43155e-05	-1.74149	-1.57941	2.13323e-05	-1.74558	-1.54268
11687312	chr1:11687312:T:C	7.46869e-09	-1.80822e-10	-1.46782	9.9087e-05	-1.80822e-10	-1.38625	0.000135138	-1.80822e-10	-1.44218
11687342	chr1:11687342:C:T	1.12524e-08	-1.05796	-5.85454e-10	0.00012788	-1.13116	-5.85454e-10	0.000183977	-1.13367	-5.85454e-10
11687768	chr1:11687768:A:G	4.04277e-08	-1.80822e-10	0.220976	0.000449983	-1.80822e-10	0.126958	0.000667873	-1.80822e-10	0.155623
11687800	chr1:11687800:C:T	1.24751e-08	-1.80822e-10	-0.954809	0.000165247	-1.80822e-10	-0.874808	0.000194991	-1.80822e-10	-1.07552
11687809	chr1:11687809:T:C	4.04277e-08	-1.80822e-10	0.220976	0.000449983	-1.80822e-10	0.126958	0.000667873	-1.80822e-10	0.155623
11687811	chr1:11687811:C:T	1.4723e-09	-1.79068	-1.30104	2.00978e-05	-1.78189	-1.19975	2.56717e-05	-1.78475	-1.31834
11687847	chr1:11687847:C:T	8.03902e-09	-1.80822e-10	-1.39423	0.000110064	-1.80822e-10	-1.28119	0.000139035	-1.80822e-10	-1.41375
11687879	chr1:11687879:T:C	6.77802e-09	-1.80822e-10	-1.56486	8.26728e-05	-1.80822e-10	-1.56736	0.000121455	-1.80822e-10	-1.54893
11688376	chr1:11688376:A:G	1.5486e-08	-0.738602	-5.85454e-10	0.000159318	-0.91135	-5.85454e-10	0.00023054	-0.908052	-5.85454e-10
11688423	chr1:11688423:T:C	1.17339e-08	-1.80822e-10	-1.01606	0.000150194	-1.80822e-10	-0.970324	0.000198211	-1.80822e-10	-1.05914
11688439	chr1:11688439:T:C	7.78483e-09	-1.80822e-10	-1.42636	0.000105785	-1.80822e-10	-1.32084	0.000134906	-1.80822e-10	-1.44389
11688491	chr1:11688491:G:A	6.94829e-09	-1.80822e-10	-1.54005	8.73131e-05	-1.80822e-10	-1.51275	0.000119196	-1.80822e-10	-1.5677
11688980	chr1:11688980:C:T	3.0328e-08	-1.80822e-10	-0.0664679	0.000434943	-1.80822e-10	0.092963	0.000563852	-1.80822e-10	-0.0136822
11689163	chr1:11689163:G:A	2.21147e-08	-1.80822e-10	-0.382298	0.000292549	-1.80822e-10	-0.303621	0.00037678	-1.80822e-10	-0.416814
11689401	chr1:11689401:C:T	6.93783e-09	-1.80822e-10	-1.54155	8.71619e-05	-1.80822e-10	-1.51448	0.000119074	-1.80822e-10	-1.56873
11689428	chr1:11689428:T:A	1.9308e-09	-1.47368	-1.34693	2.238e-05	-1.48596	-1.38813	3.21151e-05	-1.49382	-1.38533
11689488	chr1:11689488:C:T	9.02645e-09	-1.80822e-10	-1.27838	0.000113891	-1.80822e-10	-1.24701	0.000167924	-1.80822e-10	-1.22496
11689577	chr1:11689577:G:C	6.60364e-09	-1.80822e-10	-1.59092	8.16055e-05	-1.80822e-10	-1.58036	0.000116151	-1.80822e-10	-1.59359
11689616	chr1:11689616:G:A	7.84123e-09	-1.80822e-10	-1.41914	9.85875e-05	-1.80822e-10	-1.39131	0.000136761	-1.80822e-10	-1.43024
11689851	chr1:11689851:C:T	1.3014e-09	-1.70739	-1.50771	1.53834e-05	-1.71983	-1.52913	2.41075e-05	-1.72447	-1.44148
11689900	chr1:11689900:A:C	1.14714e-09	-1.75498	-1.5863	1.42241e-05	-1.73051	-1.5968	2.14608e-05	-1.731	-1.55125
11690194	chr1:11690194:G:C	7.34893e-09	-1.80822e-10	-1.48399	9.74021e-05	-1.80822e-10	-1.4034	0.000133205	-1.80822e-10	-1.45659
11690264	chr1:11690264:G:A	1.2672e-09	-1.65716	-1.58458	1.53181e-05	-1.67536	-1.57786	2.15513e-05	-1.68097	-1.59707
11690368	chr1:11690368:G:A	9.79918e-09	-1.19624	-5.85454e-10	0.000109518	-1.28616	-5.85454e-10	0.000157498	-1.28906	-5.85454e-10
11690455	chr1:11690455:C:A	1.13484e-09	-1.76367	-1.58838	1.40639e-05	-1.74226	-1.59637	2.1123e-05	-1.7427	-1.55541
11690457	chr1:11690457:C:G	5.84681e-08	-1.80822e-10	0.589941	0.000641383	-1.80822e-10	0.481375	0.000953601	-1.80822e-10	0.51177
11690703	chr1:11690703:G:A	1.19454e-09	-1.70804	-1.59274	1.44541e-05	-1.72322	-1.58805	2.06118e-05	-1.72762	-1.59499
11691167	chr1:11691167:G:C	1.00869e-08	-1.1673	-5.85454e-10	0.000118421	-1.20801	-5.85454e-10	0.000170371	-1.2105	-5.85454e-10
11691214	chr1:11691214:T:A	6.89904e-09	-1.80822e-10	-1.54716	8.18952e-05	-1.80822e-10	-1.57681	0.000119945	-1.80822e-10	-1.56144
11691235	chr1:11691235:T:G	6.92339e-09	-1.80822e-10	-1.54363	8.75332e-05	-1.80822e-10	-1.51023	0.000118012	-1.80822e-10	-1.57769
11691675	chr1:11691675:C:G	2.36555e-08	-0.314945	-5.85454e-10	0.000309216	-0.24821	-5.85454e-10	0.000440765	-0.259964	-5.85454e-10
11691723	chr1:11691723:C:T	6.5753e-09	-1.80822e-10	-1.59522	8.13008e-05	-1.80822e-10	-1.5841	0.000116173	-1.80822e-10	-1.5934
11692083	chr1:11692083:G:A	2.7532e-09	-1.20193	-1.26385	2.92162e-05	-1.28482	-1.32271	5.07822e-05	-1.29252	-1.12841
11693277	chr1:11693277:C:T	6.90964e-09	-1.80822e-10	-1.54562	8.31293e-05	-1.80822e-10	-1.56185	0.000122515	-1.80822e-10	-1.54024
11693890	chr1:11693890:C:A	6.71616e-09	-1.80822e-10	-1.57402	8.15955e-05	-1.80822e-10	-1.58048	0.000120799	-1.80822e-10	-1.55435
11693901	chr1:11693901:C:A	2.45016e-09	-1.65222	-0.930171	4.51305e-05	-1.6894	-0.483291	4.04834e-05	-1.67978	-0.967804
11693973	chr1:11693973:A:C	6.60252e-09	-1.80822e-10	-1.59109	8.10813e-05	-1.80822e-10	-1.5868	0.000115795	-1.80822e-10	-1.59665
11694246	chr1:11694246:A:G	6.57693e-09	-1.80822e-10	-1.59497	8.02567e-05	-1.80822e-10	-1.59702	0.000115951	-1.80822e-10	-1.59531
11694267	chr1:11694267:A:G	7.76718e-09	-1.80822e-10	-1.42863	8.83347e-05	-1.80822e-10	-1.50112	0.000136375	-1.80822e-10	-1.43306
11694434	chr1:11694434:G:C	3.5607e-08	0.331656	-0.237654	0.000882604	0.26172	0.538905	0.000478375	0.204386	-0.382466
11694530	chr1:11694530:A:G	1.45342e-08	0.040786	-0.842824	0.000168272	-0.384321	-0.472351	0.000222228	-0.375805	-0.568968
11694955	chr1:11694955:G:A	1.35201e-07	-1.80822e-10	1.42822	0.00214447	-1.80822e-10	1.6884	0.00231346	-1.80822e-10	1.39802
11694961	chr1:11694961:G:A	3.24659e-08	0.294844	-0.293193	0.000801227	0.220381	0.483512	0.000434627	0.163561	-0.437548
11694964	chr1:11694964:A:G	6.62965e-09	-1.80822e-10	-1.58699	8.19438e-05	-1.80822e-10	-1.57622	0.000116621	-1.80822e-10	-1.58955
11695337	chr1:11695337:G:A	6.58708e-09	-1.80822e-10	-1.59343	8.12743e-05	-1.80822e-10	-1.58442	0.000116155	-1.80822e-10	-1.59355
11695566	chr1:11695566:C:CA	2.88728e-08	0.243279	-0.35892	0.000704494	0.170328	0.404901	0.000390059	0.114207	-0.496383
11695617	chr1:11695617:T:A	2.40697e-08	-1.80822e-10	-0.297586	0.000346618	-1.80822e-10	-0.134029	0.000470342	-1.80822e-10	-0.195015
11695868	chr1:11695868:G:T	2.06765e-09	-1.7944	-0.957732	3.93568e-05	-1.79996	-0.50962	3.769e-05	-1.7988	-0.920275
11695990	chr1:11695990:G:A	1.45301e-08	-1.63797	0.835654	0.00106135	-1.59865	2.5837	0.000313228	-1.63121	1.02967
11696101	chr1:11696101:C:A	8.67759e-09	-1.3178	-5.85454e-10	0.000113682	-1.24885	-5.85454e-10	0.000165137	-1.2417	-5.85454e-10
11696440	chr1:11696440:G:T	7.90865e-09	-1.80822e-10	-1.41058	0.000104717	-1.80822e-10	-1.33099	0.000136613	-1.80822e-10	-1.43132
11696672	chr1:11696672:G:A	6.6253e-09	-1.80822e-10	-1.58764	8.1712e-05	-1.80822e-10	-1.57905	0.000116262	-1.80822e-10	-1.59263
11696710	chr1:11696710:G:A	1.86277e-09	-1.7694	-1.08707	3.72506e-05	-1.76859	-0.595994	3.47628e-05	-1.77669	-1.02324
11697117	chr1:11697117:G:T	3.66854e-08	0.373869	-0.250031	0.000915315	0.302086	0.534931	0.000491145	0.244065	-0.3958
11697149	chr1:11697149:T:A	6.63649e-09	-1.80822e-10	-1.58596	8.18592e-05	-1.80822e-10	-1.57725	0.000116371	-1.80822e-10	-1.59169
11697438	chr1:11697438:C:T	1.49315e-08	-0.257154	-0.517916	0.000218173	-0.601272	0.00430815	0.000267181	-0.593552	-0.166996
11697871	chr1:11697871:G:A	6.55949e-08	-1.80822e-10	0.704958	0.00214744	-1.80822e-10	1.68978	0.00116612	-1.80822e-10	0.712962
11697940	chr1:11697940:G:A	6.56828e-09	-1.80822e-10	-1.59629	8.02844e-05	-1.80822e-10	-1.59668	0.000115858	-1.80822e-10	-1.59611
11697946	chr1:11697946:C:T	6.6105e-09	-1.80822e-10	-1.58988	8.13519e-05	-1.80822e-10	-1.58347	0.000116037	-1.80822e-10	-1.59457
11698493	chr1:11698493:G:A	3.88049e-09	-0.767627	-1.35495	5.02051e-05	-0.889619	-1.17652	6.25809e-05	-0.878369	-1.33365
11698581	chr1:11698581:C:T	2.32501e-09	-1.77421	-0.86061	4.56239e-05	-1.78692	-0.3749	4.28e-05	-1.78326	-0.808677
11698883	chr1:11698883:C:A	2.14213e-09	-1.77803	-0.938712	4.0835e-05	-1.78969	-0.483023	3.90871e-05	-1.78638	-0.8963
11699182	chr1:11699182:C:T	1.96281e-08	-1.80822e-10	-0.501578	0.000297342	-1.80822e-10	-0.287369	0.000357584	-1.80822e-10	-0.469103
11699465	chr1:11699465:T:A	7.169e-09	-1.80822e-10	-1.50877	8.75991e-05	-1.80822e-10	-1.50948	0.000130467	-1.80822e-10	-1.47735
11699778	chr1:11699778:T:A	2.34994e-09	-1.77917	-0.844978	5.12191e-05	-1.77663	-0.269509	4.41527e-05	-1.7836	-0.77722
11699876	chr1:11699876:G:A	6.78527e-09	-1.80822e-10	-1.56379	8.32176e-05	-1.80822e-10	-1.56079	0.000126531	-1.80822e-10	-1.50799
11699997	chr1:11699997:G:A	6.72183e-09	-1.80822e-10	-1.57318	8.20721e-05	-1.80822e-10	-1.57465	0.000124938	-1.80822e-10	-1.52066
11700710	chr1:11700710:C:T	6.7244e-09	-1.80822e-10	-1.5728	8.16822e-05	-1.80822e-10	-1.57942	0.000122318	-1.80822e-10	-1.54185
11700939	chr1:11700939:C:A	6.5634e-09	-1.80822e-10	-1.59703	8.03697e-05	-1.80822e-10	-1.59561	0.000116272	-1.80822e-10	-1.59255
11700971	chr1:11700971:C:T	3.33416e-09	-1.7695	-0.504825	5.06956e-05	-1.76529	-0.291123	6.72245e-05	-1.76226	-0.378172
11701195	chr1:11701195:C:T	2.04202e-08	-1.32689	0.864873	0.00110427	-1.42133	2.44602	0.000452296	-1.38541	1.15127
11701411	chr1:11701411:A:C	1.80333e-08	-1.40929	0.822972	0.000980662	-1.49261	2.39859	0.000401024	-1.46018	1.10572
11701446	chr1:11701446:A:G	1.48984e-08	-0.806075	0.0287872	0.00064397	-1.01659	1.50199	0.000160083	-0.962906	-0.309877
11701529	chr1:11701529:T:C	2.13453e-09	-1.79091	-0.929384	2.99577e-05	-1.78651	-0.795954	4.10953e-05	-1.78454	-0.848037
11701657	chr1:11701657:T:C	1.67213e-08	-0.753752	0.0918956	0.000736559	-0.972326	1.59206	0.000176823	-0.91714	-0.256186
11701762	chr1:11701762:C:T	1.95855e-09	-1.79099	-1.01534	2.72952e-05	-1.78618	-0.88936	3.75453e-05	-1.78419	-0.93874
11701767	chr1:11701767:T:C	1.7575e-08	-0.698559	0.0864942	0.000768164	-0.92274	1.58449	0.000185255	-0.865954	-0.260785
11701887	chr1:11701887:C:T	3.323e-08	0.395752	-0.37084	0.000812425	0.333691	0.384082	0.000450152	0.274966	-0.513854
11701941	chr1:11701941:G:A	6.77399e-09	-1.80822e-10	-1.56545	8.29883e-05	-1.80822e-10	-1.56355	0.000126004	-1.80822e-10	-1.51216
11702129	chr1:11702129:ACT:A	2.14286e-09	-1.16228	-1.55411	2.34954e-05	-1.23952	-1.58592	3.40341e-05	-1.24548	-1.57563
11702217	chr1:11702217:T:C	1.9896e-07	-1.79957	3.61413	0.325198	-1.78491	8.49485	0.00190392	-1.79341	2.9966
11702241	chr1:11702241:GCT:G	2.10881e-09	-1.80092	-0.9315	2.95474e-05	-1.79995	-0.796304	4.0428e-05	-1.79936	-0.849597
11702353	chr1:11702353:C:G	6.69302e-09	-1.80822e-10	-1.57747	8.18771e-05	-1.80822e-10	-1.57703	0.000123747	-1.80822e-10	-1.53024
11702456	chr1:11702456:A:G	6.72702e-09	-1.80822e-10	-1.57241	8.38174e-05	-1.80822e-10	-1.55361	0.000118586	-1.80822e-10	-1.57283
11703038	chr1:11703038:C:T	2.36898e-08	-1.80822e-10	-0.313495	0.00137669	-1.80822e-10	1.24518	0.000387111	-1.80822e-10	-0.389763
11703059	chr1:11703059:T:C	9.61161e-08	-1.80822e-10	1.08702	0.0138447	-1.80822e-10	3.55341	0.00153279	-1.80822e-10	0.98637
11703129	chr1:11703129:C:T	2.31142e-08	-1.80822e-10	-0.338094	0.000356594	-1.80822e-10	-0.105654	0.000423058	-1.80822e-10	-0.300966
11703434	chr1:11703434:G:T	2.78227e-08	-1.80822e-10	-0.15269	0.000364647	-1.80822e-10	-0.0833226	0.000455274	-1.80822e-10	-0.227576
11703609	chr1:11703609:G:A	4.52315e-09	-0.565209	-1.40412	5.7727e-05	-0.699838	-1.22669	7.18848e-05	-0.687317	-1.38609
11703620	chr1:11703620:G:A	1.25365e-09	-1.66858	-1.5839	1.56258e-05	-1.6555	-1.57782	2.18919e-05	-1.67139	-1.59097
11703652	chr1:11703652:G:C	9.31737e-08	-1.80822e-10	1.05593	0.013206	-1.80822e-10	3.50618	0.00148726	-1.80822e-10	0.956217
11704236	chr1:11704236:A:G	1.81837e-09	-1.61995	-1.26065	3.33786e-05	-1.60349	-0.870849	3.32142e-05	-1.62206	-1.22344
11704255	chr1:11704255:G:A	2.21027e-08	-1.80822e-10	-0.382838	0.000339397	-1.80822e-10	-0.155082	0.000404348	-1.80822e-10	-0.3462
11704378	chr1:11704378:G:A	2.21498e-08	-1.80822e-10	-0.380713	0.000339575	-1.80822e-10	-0.154555	0.000404574	-1.80822e-10	-0.345641
11704594	chr1:11704594:G:A	8.49583e-09	-1.75262	0.413658	0.000154775	-1.75293	0.812658	0.000170166	-1.74935	0.537654
11704739	chr1:11704739:A:G	7.29054e-09	-1.80822e-10	-1.49196	8.89413e-05	-1.80822e-10	-1.49427	0.000125024	-1.80822e-10	-1.51997
11705010	chr1:11705010:C:T	1.55438e-09	-1.76138	-1.27609	3.65571e-05	-1.75765	-0.625725	2.69106e-05	-1.75443	-1.30152
11705956	chr1:11705956:C:G	1.05372e-08	-1.80822e-10	-1.12363	0.000253477	-1.80822e-10	-0.446979	0.000188004	-1.80822e-10	-1.11201
11706367	chr1:11706367:C:T	1.41617e-09	-1.68143	-1.44916	1.99995e-05	-1.67618	-1.31037	2.50798e-05	-1.68502	-1.44139
11706505	chr1:11706505:G:A	1.095e-07	-1.80822e-10	1.21739	0.00173039	-1.80822e-10	1.47385	0.00188259	-1.80822e-10	1.19193
11706832	chr1:11706832:A:G	1.3007e-09	-1.64401	-1.57163	1.45331e-05	-1.71376	-1.59206	2.13844e-05	-1.70257	-1.58324
11706928	chr1:11706928:T:C	7.66233e-09	-1.80822e-10	-1.44222	9.23597e-05	-1.80822e-10	-1.45656	0.000130647	-1.80822e-10	-1.47597
11706952	chr1:11706952:G:A	7.48094e-09	-1.80822e-10	-1.46618	9.4312e-05	-1.80822e-10	-1.43564	0.000147472	-1.80822e-10	-1.35483
11706979	chr1:11706979:C:T	1.12159e-09	-1.79321	-1.57058	1.61387e-05	-1.77705	-1.42398	2.04753e-05	-1.78301	-1.54625
11707026	chr1:11707026:C:A	5.46616e-09	-1.77996	-5.85454e-10	6.80546e-05	-1.76194	-5.85454e-10	9.81239e-05	-1.76224	-5.85454e-10
11707080	chr1:11707080:A:T	5.43647e-09	-1.78541	-5.85454e-10	6.75414e-05	-1.76951	-5.85454e-10	9.73868e-05	-1.76978	-5.85454e-10
11707090	chr1:11707090:A:G	7.36127e-09	-1.80822e-10	-1.48231	9.26823e-05	-1.80822e-10	-1.45307	0.000144297	-1.80822e-10	-1.3766
11707673	chr1:11707673:C:T	1.5061e-09	-1.48568	-1.58333	1.91534e-05	-1.43622	-1.59355	2.70085e-05	-1.45838	-1.59394
11707881	chr1:11707881:T:C	7.45761e-09	0.086025	-1.55533	8.15024e-05	0.00486122	-1.58648	0.000117907	-0.0481737	-1.53041
11707978	chr1:11707978:A:G	8.83371e-09	-1.80822e-10	-1.29996	0.000105138	-1.80822e-10	-1.32698	0.000160738	-1.80822e-10	-1.2687
11708151	chr1:11708151:G:A	5.47044e-09	-1.77918	-5.85454e-10	6.71562e-05	-1.77523	-5.85454e-10	9.71095e-05	-1.77264	-5.85454e-10
11708283	chr1:11708283:G:A	2.57045e-09	-1.7677	-0.766764	3.80159e-05	-1.763	-0.581243	5.1187e-05	-1.75986	-0.653129
11708526	chr1:11708526:A:T	1.13705e-09	-1.78804	-1.56206	1.66906e-05	-1.76755	-1.39986	2.0916e-05	-1.77469	-1.53327
11708581	chr1:11708581:AGCCCT:A	1.38918e-08	-1.80822e-10	-0.847239	0.000211286	-1.80822e-10	-0.629038	0.000250518	-1.80822e-10	-0.824943
11708635	chr1:11708635:G:A	6.92055e-09	-1.80822e-10	-1.54404	8.63699e-05	-1.80822e-10	-1.52361	0.000121916	-1.80822e-10	-1.54514
11708812	chr1:11708812:A:C	2.16587e-09	-1.45187	-1.25385	2.12497e-05	-1.56266	-1.36325	3.42091e-05	-1.54432	-1.27166
11709187	chr1:11709187:G:A	1.062e-08	-1.80822e-10	-1.1158	0.000140347	-1.80822e-10	-1.03813	0.000190457	-1.80822e-10	-1.09905
11709841	chr1:11709841:A:C	7.64278e-08	-1.80822e-10	0.857806	0.00115255	-1.80822e-10	1.06748	0.00126043	-1.80822e-10	0.79073
11709982	chr1:11709982:C:T	4.58985e-09	-0.559744	-1.39495	7.81865e-05	-0.624277	-0.998876	7.43469e-05	-0.665729	-1.374
11710000	chr1:11710000:C:T	1.366e-08	-1.80822e-10	-0.864068	0.000170273	-1.80822e-10	-0.844846	0.000267252	-1.80822e-10	-0.760283
11710129	chr1:11710129:G:A	1.57996e-09	-1.48674	-1.5344	2.0027e-05	-1.49444	-1.49073	2.8678e-05	-1.48633	-1.50602
11710500	chr1:11710500:A:G	1.18385e-09	-1.7783	-1.53147	1.38904e-05	-1.75592	-1.59513	2.09359e-05	-1.76682	-1.54019
11710534	chr1:11710534:T:C	6.60122e-09	-1.80822e-10	-1.59129	8.06279e-05	-1.80822e-10	-1.59241	0.000120212	-1.80822e-10	-1.55922
11710580	chr1:11710580:A:G	1.02111e-08	-1.80822e-10	-1.15506	0.000168163	-1.80822e-10	-0.857316	0.000194669	-1.80822e-10	-1.07718
11710596	chr1:11710596:G:A	1.51045e-09	-1.70701	-1.35913	2.83774e-05	-1.67393	-0.96273	2.84716e-05	-1.69285	-1.30672
11710629	chr1:11710629:T:C	6.87884e-09	-1.80822e-10	-1.55009	8.60642e-05	-1.80822e-10	-1.52716	0.000121213	-1.80822e-10	-1.55093
11710690	chr1:11710690:A:G	1.19815e-09	-1.70123	-1.59654	1.59728e-05	-1.67911	-1.53225	2.13884e-05	-1.69125	-1.59438
11710697	chr1:11710697:A:G	1.16564e-09	-1.73636	-1.58891	1.60046e-05	-1.71747	-1.49191	2.08697e-05	-1.72749	-1.58269
11711439	chr1:11711439:G:A	6.09276e-09	-1.67144	-5.85454e-10	6.98822e-05	-1.73544	-5.85454e-10	0.000100944	-1.73391	-5.85454e-10
11711464	chr1:11711464:G:A	1.62774e-09	-1.73994	-1.25141	2.44134e-05	-1.74573	-1.04139	2.94466e-05	-1.75128	-1.21461
11711931	chr1:11711931:A:G	2.02812e-09	-1.19911	-1.57232	2.72971e-05	-1.17778	-1.49769	3.55797e-05	-1.21107	-1.56563
11712169	chr1:11712169:T:C	1.44667e-07	-1.80822e-10	1.49589	0.00227418	-1.80822e-10	1.74712	0.00246574	-1.80822e-10	1.46177
11712172	chr1:11712172:A:G	1.49396e-09	-1.73914	-1.33798	2.18133e-05	-1.7448	-1.15494	2.68459e-05	-1.75045	-1.30791
11712246	chr1:11712246:A:G	1.13284e-08	-1.19971	0.148481	0.000348912	-1.28615	1.15871	0.00013024	-1.25383	-0.22527
11712283	chr1:11712283:G:A	1.88288e-09	-1.27556	-1.57018	2.53378e-05	-1.25655	-1.4934	3.30411e-05	-1.28762	-1.5631
11712329	chr1:11712329:C:T	6.91046e-09	-1.80822e-10	-1.5455	8.44205e-05	-1.80822e-10	-1.54644	0.000129208	-1.80822e-10	-1.48705
11712434	chr1:11712434:C:A	1.99708e-09	-1.28799	-1.49887	2.23821e-05	-1.3575	-1.51649	3.301e-05	-1.35118	-1.50048
11712469	chr1:11712469:A:G	1.35206e-09	-1.6324	-1.54452	1.8722e-05	-1.67029	-1.38226	2.29566e-05	-1.65261	-1.56226
11713009	chr1:11713009:C:T	6.61732e-09	-1.80822e-10	-1.58885	8.11859e-05	-1.80822e-10	-1.58551	0.000115959	-1.80822e-10	-1.59523
11713405	chr1:11713405:A:G	2.10407e-09	-1.80104	-0.933625	4.1545e-05	-1.79583	-0.459645	4.03311e-05	-1.79817	-0.853178
11713519	chr1:11713519:G:A	7.2038e-09	-1.80822e-10	-1.50393	9.14213e-05	-1.80822e-10	-1.46677	0.000125754	-1.80822e-10	-1.51415
11713522	chr1:11713522:G:T	2.15953e-09	-1.80037	-0.908278	4.28868e-05	-1.79849	-0.425202	4.1406e-05	-1.80002	-0.825023
11713606	chr1:11713606:A:T	6.74875e-09	-1.80822e-10	-1.56918	8.21925e-05	-1.80822e-10	-1.57319	0.000117593	-1.80822e-10	-1.58125
11713714	chr1:11713714:C:G	1.03179e-08	-1.80822e-10	-1.14466	0.000176742	-1.80822e-10	-0.80756	0.000188213	-1.80822e-10	-1.1109
11714056	chr1:11714056:C:G	6.64006e-09	-1.80822e-10	-1.58542	8.14947e-05	-1.80822e-10	-1.58171	0.000116158	-1.80822e-10	-1.59353
11714277	chr1:11714277:G:A	1.28266e-07	-1.80822e-10	1.37557	0.00201858	-1.80822e-10	1.6279	0.00219848	-1.80822e-10	1.34705
11714525	chr1:11714525:G:A	3.79581e-09	-0.63777	-1.50687	5.09679e-05	-0.695161	-1.3559	6.06439e-05	-0.734854	-1.5086
11714635	chr1:11714635:C:T	7.95575e-09	-1.80822e-10	-1.40465	0.000105986	-1.80822e-10	-1.31894	0.000139817	-1.80822e-10	-1.40814
11714748	chr1:11714748:T:A	1.14675e-07	-1.80822e-10	1.26356	0.00177466	-1.80822e-10	1.49911	0.0019475	-1.80822e-10	1.22583
11714899	chr1:11714899:C:T	2.56946e-09	-1.74621	-0.788638	4.52797e-05	-1.77728	-0.392114	4.31557e-05	-1.77136	-0.812303
11714922	chr1:11714922:GC:G	1.24811e-09	-1.67476	-1.58215	1.59254e-05	-1.63762	-1.57671	2.29636e-05	-1.63071	-1.58386
11715685	chr1:11715685:A:C	1.28507e-08	-1.80822e-10	-0.925144	0.000161024	-1.80822e-10	-0.900696	0.000248754	-1.80822e-10	-0.83201
11716235	chr1:11716235:G:A	1.41992e-08	-1.80822e-10	-0.825357	0.000192125	-1.80822e-10	-0.724105	0.000245696	-1.80822e-10	-0.844379
11716602	chr1:11716602:G:A	2.34566e-08	-1.80822e-10	-0.323388	0.000292868	-1.80822e-10	-0.30253	0.000355997	-1.80822e-10	-0.473551
11716927	chr1:11716927:A:G	4.13181e-08	-1.80822e-10	0.24276	0.000442054	-1.80822e-10	0.10918	0.000801915	-1.80822e-10	0.338528
11717183	chr1:11717183:T:G	6.58007e-09	-1.80822e-10	-1.59449	8.02942e-05	-1.80822e-10	-1.59655	0.000116452	-1.80822e-10	-1.591
11717616	chr1:11717616:C:T	6.83448e-09	-1.80822e-10	-1.55656	8.47156e-05	-1.80822e-10	-1.54295	0.000121138	-1.80822e-10	-1.55155
11717713	chr1:11717713:G:A	6.97271e-09	-1.80822e-10	-1.53654	8.62945e-05	-1.80822e-10	-1.52449	0.000123463	-1.80822e-10	-1.53253
11718027	chr1:11718027:G:A	6.95445e-09	-1.80822e-10	-1.53916	9.30896e-05	-1.80822e-10	-1.44869	0.000117069	-1.80822e-10	-1.58571
11718074	chr1:11718074:T:C	1.32586e-09	-1.76494	-1.43154	1.77958e-05	-1.75482	-1.34847	2.18394e-05	-1.75929	-1.50547
11718175	chr1:11718175:G:A	6.56318e-09	-1.80822e-10	-1.59706	8.031e-05	-1.80822e-10	-1.59636	0.000115818	-1.80822e-10	-1.59646
11718201	chr1:11718201:A:T	1.55992e-09	-1.6517	-1.38221	1.9503e-05	-1.64853	-1.36315	2.92455e-05	-1.65184	-1.32091
11718588	chr1:11718588:C:T	6.67882e-09	-1.80822e-10	-1.5796	8.08296e-05	-1.80822e-10	-1.58991	0.000117853	-1.80822e-10	-1.57904
11719250	chr1:11719250:T:C	6.568e-09	-1.80822e-10	-1.59633	8.067e-05	-1.80822e-10	-1.59188	0.000115791	-1.80822e-10	-1.59669
11719468	chr1:11719468:T:C	6.70583e-09	-1.80822e-10	-1.57556	8.27811e-05	-1.80822e-10	-1.56605	0.000119023	-1.80822e-10	-1.56916
11719705	chr1:11719705:C:T	6.84436e-09	-1.64364	0.0885258	7.86379e-05	-1.6628	0.045398	9.05839e-05	-1.65866	-0.183542
11719712	chr1:11719712:G:A	8.96864e-09	-1.28481	-5.85454e-10	0.00010741	-1.3056	-5.85454e-10	0.000155146	-1.30411	-5.85454e-10
11719947	chr1:11719947:G:T	2.36439e-08	-1.80822e-10	-0.315436	0.000341826	-1.80822e-10	-0.14795	0.000407055	-1.80822e-10	-0.339526
11719981	chr1:11719981:C:T	6.58885e-09	-1.80822e-10	-1.59316	8.09397e-05	-1.80822e-10	-1.58855	0.00011623	-1.80822e-10	-1.5929
11720035	chr1:11720035:A:G	6.86878e-09	-1.80822e-10	-1.55155	8.50595e-05	-1.80822e-10	-1.5389	0.000123391	-1.80822e-10	-1.53312
11720497	chr1:11720497:G:A	1.45012e-08	-1.80822e-10	-0.80431	0.000168874	-1.80822e-10	-0.853098	0.000272158	-1.80822e-10	-0.742092
11721577	chr1:11721577:T:C	7.53533e-09	-1.80822e-10	-1.45894	9.19923e-05	-1.80822e-10	-1.46055	0.000130306	-1.80822e-10	-1.47859
11721711	chr1:11721711:A:G	9.19764e-09	-1.80822e-10	-1.25959	0.000115264	-1.80822e-10	-1.23503	0.00015455	-1.80822e-10	-1.30796
11721916	chr1:11721916:G:A	1.97774e-09	-1.60606	-1.19052	2.31403e-05	-1.59017	-1.25051	3.36693e-05	-1.58791	-1.24398
11722035	chr1:11722035:T:C	1.15478e-09	-1.75943	-1.5752	1.45023e-05	-1.72215	-1.58579	2.12565e-05	-1.72252	-1.56929
11722160	chr1:11722160:G:C	8.63446e-09	-1.80822e-10	-1.32278	0.000103561	-1.80822e-10	-1.34209	0.000143288	-1.80822e-10	-1.38362
11722449	chr1:11722449:T:C	8.27266e-09	-1.78035	0.41477	0.000104194	-1.79555	0.45955	0.000122644	-1.79616	0.256972
11722723	chr1:11722723:A:G	6.61006e-09	-1.80822e-10	-1.58995	8.05842e-05	-1.80822e-10	-1.59295	0.000117177	-1.80822e-10	-1.58479
11722757	chr1:11722757:G:A	8.49549e-09	-1.63053	0.291521	0.000100744	-1.60946	0.239787	0.000113414	-1.60682	-0.0106097
11723271	chr1:11723271:T:C	9.41065e-09	-1.80822e-10	-1.2367	0.000120359	-1.80822e-10	-1.19177	0.000182464	-1.80822e-10	-1.14192
11723394	chr1:11723394:T:A	2.23705e-09	-1.6485	-1.02488	2.52392e-05	-1.62584	-1.12801	3.71596e-05	-1.62383	-1.10942
11723506	chr1:11723506:TC:T	7.05624e-09	-0.24995	-1.27468	6.50678e-05	-0.491079	-1.31574	9.42651e-05	-0.50065	-1.30171
11723719	chr1:11723719:C:A	2.18034e-09	-1.62714	-1.07192	2.47287e-05	-1.6038	-1.17049	3.63745e-05	-1.60166	-1.15295
11723950	chr1:11723950:C:A	4.5814e-09	-0.498263	-1.45827	4.39688e-05	-0.716175	-1.4826	6.33714e-05	-0.724674	-1.47479
11724194	chr1:11724194:C:T	4.15285e-09	-0.594879	-1.45987	3.99818e-05	-0.810309	-1.48352	5.76936e-05	-0.818706	-1.47462
11724469	chr1:11724469:A:G	6.86327e-09	-1.80822e-10	-1.55236	8.50517e-05	-1.80822e-10	-1.53899	0.000121938	-1.80822e-10	-1.54496
11724580	chr1:11724580:AGGTG:A	1.29682e-08	-1.80822e-10	-0.91604	0.000160237	-1.80822e-10	-0.905597	0.000252253	-1.80822e-10	-0.818043
11724910	chr1:11724910:T:C	6.5638e-09	-1.80822e-10	-1.59697	8.0253e-05	-1.80822e-10	-1.59707	0.000115919	-1.80822e-10	-1.59558
11724929	chr1:11724929:A:G	1.15853e-09	-1.79726	-1.53413	1.46595e-05	-1.79651	-1.50065	2.00365e-05	-1.79622	-1.5547
11724953	chr1:11724953:T:C	6.56698e-09	-1.80822e-10	-1.59649	8.05322e-05	-1.80822e-10	-1.59359	0.000115755	-1.80822e-10	-1.597
11726539	chr1:11726539:G:A	6.93435e-09	-1.80822e-10	-1.54205	8.47529e-05	-1.80822e-10	-1.54251	0.000124247	-1.80822e-10	-1.5262
11727569	chr1:11727569:A:T	9.3192e-09	-1.80822e-10	-1.24646	0.000108171	-1.80822e-10	-1.29854	0.000160782	-1.80822e-10	-1.26842
11727610	chr1:11727610:A:G	8.22363e-09	-1.80822e-10	-1.37153	9.7724e-05	-1.80822e-10	-1.4001	0.000138536	-1.80822e-10	-1.41734
11727635	chr1:11727635:A:G	1.7668e-08	-1.65618	1.04939	0.000201048	-1.65409	0.975377	0.0002341	-1.65172	0.758996
11727898	chr1:11727898:G:A	9.18259e-09	-1.80822e-10	-1.26123	0.000106881	-1.80822e-10	-1.31054	0.000158682	-1.80822e-10	-1.28157
11727950	chr1:11727950:A:G	6.87479e-09	-1.80822e-10	-1.55068	8.27704e-05	-1.80822e-10	-1.56618	0.000118828	-1.80822e-10	-1.5708
11728067	chr1:11728067:C:G	1.12262e-08	-1.80822e-10	-1.06029	0.000137582	-1.80822e-10	-1.05803	0.000214479	-1.80822e-10	-0.980264
11728507	chr1:11728507:A:G	2.62842e-09	-1.76581	-0.746349	3.25729e-05	-1.79355	-0.705222	4.17164e-05	-1.79361	-0.823974
11728600	chr1:11728600:T:C	8.22174e-09	-1.80822e-10	-1.37176	9.76789e-05	-1.80822e-10	-1.40057	0.000146278	-1.80822e-10	-1.36297
11728706	chr1:11728706:A:G	7.33251e-08	-1.57164	2.388	0.000909399	-1.57674	2.40727	0.00128805	-1.57451	2.38693
11729349	chr1:11729349:G:A	8.34785e-09	-1.80822e-10	-1.35654	9.90961e-05	-1.80822e-10	-1.38616	0.00014889	-1.80822e-10	-1.34527
11729591	chr1:11729591:G:GGACC	6.65346e-09	-1.80822e-10	-1.5834	8.08161e-05	-1.80822e-10	-1.59008	0.000118009	-1.80822e-10	-1.57771
11729677	chr1:11729677:G:T	7.81819e-09	-1.80822e-10	-1.42209	9.58076e-05	-1.80822e-10	-1.41991	0.000144566	-1.80822e-10	-1.37474
11729724	chr1:11729724:C:T	1.07856e-08	-1.80822e-10	-1.10033	0.000131232	-1.80822e-10	-1.10528	0.000171156	-1.80822e-10	-1.2059
11729726	chr1:11729726:C:T	5.67533e-08	-1.28461	1.84478	0.000651049	-1.31378	1.81012	0.000734603	-1.31004	1.5609
11729980	chr1:11729980:C:A	6.91809e-09	-1.80822e-10	-1.5444	8.83666e-05	-1.80822e-10	-1.50076	0.000123792	-1.80822e-10	-1.52987
11730037	chr1:11730037:A:G	1.32135e-09	-1.80097	-1.39892	1.68619e-05	-1.79576	-1.36144	2.27173e-05	-1.79554	-1.42981
11730042	chr1:11730042:C:T	8.90457e-09	-1.80822e-10	-1.29198	0.000103659	-1.80822e-10	-1.34115	0.000154003	-1.80822e-10	-1.3115
11730097	chr1:11730097:A:C	6.56319e-09	-1.80822e-10	-1.59706	8.06779e-05	-1.80822e-10	-1.59179	0.000115747	-1.80822e-10	-1.59707
11730125	chr1:11730125:G:A	3.63859e-09	-0.950655	-1.23629	3.6883e-05	-1.08146	-1.29304	5.16053e-05	-1.08705	-1.3178
11730189	chr1:11730189:C:T	6.57332e-09	-1.80822e-10	-1.59552	8.05866e-05	-1.80822e-10	-1.59292	0.000115926	-1.80822e-10	-1.59552
11730352	chr1:11730352:A:G	1.29143e-08	-1.80822e-10	-0.920208	0.000143245	-1.80822e-10	-1.01769	0.000220514	-1.80822e-10	-0.952516
11730527	chr1:11730527:T:A	6.01722e-08	-1.26942	1.88809	0.000690713	-1.29872	1.85419	0.000777844	-1.29492	1.60297
11730557	chr1:11730557:A:G	9.11117e-09	-1.80822e-10	-1.26904	0.000108681	-1.80822e-10	-1.29383	0.000148767	-1.80822e-10	-1.34609
11730627	chr1:11730627:C:T	2.38109e-09	-1.15334	-1.45764	2.73803e-05	-1.18898	-1.48345	3.85044e-05	-1.19378	-1.50392
11730630	chr1:11730630:A:G	1.21621e-09	-1.76024	-1.52256	1.48696e-05	-1.76026	-1.52267	2.19694e-05	-1.7588	-1.50003
11730767	chr1:11730767:T:C	6.67029e-09	-1.80822e-10	-1.58088	8.15919e-05	-1.80822e-10	-1.58052	0.000121193	-1.80822e-10	-1.55109
11730868	chr1:11730868:C:T	1.12138e-09	-1.78347	-1.58051	1.38347e-05	-1.77658	-1.57849	2.06235e-05	-1.7764	-1.54564
11730980	chr1:11730980:G:A	8.32118e-09	-1.80822e-10	-1.35974	0.000105558	-1.80822e-10	-1.32299	0.000145691	-1.80822e-10	-1.36699
11730997	chr1:11730997:C:T	2.54304e-09	-1.45176	-1.09342	2.92742e-05	-1.46488	-1.14067	4.31921e-05	-1.46227	-1.12055
11731111	chr1:11731111:A:G	1.18964e-09	-1.78854	-1.51635	1.45554e-05	-1.78877	-1.51552	2.15105e-05	-1.78797	-1.49197
11731165	chr1:11731165:G:A	1.95191e-09	-1.21698	-1.59275	2.20621e-05	-1.29191	-1.59648	3.16201e-05	-1.2977	-1.59698
11731170	chr1:11731170:G:A	6.7354e-09	-1.80822e-10	-1.57116	8.24009e-05	-1.80822e-10	-1.57065	0.000123077	-1.80822e-10	-1.53567
11731219	chr1:11731219:G:A	7.7801e-09	-1.80822e-10	-1.42697	9.52953e-05	-1.80822e-10	-1.42527	0.000143799	-1.80822e-10	-1.38006
11731931	chr1:11731931:T:C	6.87656e-09	-1.80822e-10	-1.55042	8.30518e-05	-1.80822e-10	-1.56279	0.000122287	-1.80822e-10	-1.54211
11732262	chr1:11732262:T:C	1.357e-09	-1.63063	-1.54263	1.58641e-05	-1.65185	-1.56634	2.45943e-05	-1.64947	-1.49649
11732435	chr1:11732435:T:C	7.472e-09	-1.80822e-10	-1.46738	9.32621e-05	-1.80822e-10	-1.44684	0.000137229	-1.80822e-10	-1.42683
11732598	chr1:11732598:T:C	4.8091e-08	-1.80822e-10	0.394555	0.00064997	-1.80822e-10	0.494675	0.000806687	-1.80822e-10	0.344461
11733033	chr1:11733033:G:A	1.35019e-07	-1.80822e-10	1.42688	0.0019663	-1.80822e-10	1.60166	0.00263628	-1.80822e-10	1.52865
11733242	chr1:11733242:A:G	3.03752e-09	-1.29555	-1.07195	3.70455e-05	-1.39149	-0.978612	4.35214e-05	-1.38286	-1.19236
11733586	chr1:11733586:C:G	1.19124e-09	-1.71092	-1.59262	1.45006e-05	-1.71109	-1.59697	2.09064e-05	-1.71135	-1.59707
11733777	chr1:11733777:T:C	7.10018e-09	-1.51842	-5.85454e-10	7.97782e-05	-1.603	-5.85454e-10	0.00011528	-1.60111	-5.85454e-10
11734048	chr1:11734048:G:A	6.56421e-09	-1.80822e-10	-1.59691	8.04249e-05	-1.80822e-10	-1.59493	0.000115753	-1.80822e-10	-1.59702
11734097	chr1:11734097:G:A	7.06866e-09	-1.80822e-10	-1.52287	8.49858e-05	-1.80822e-10	-1.53977	0.000125233	-1.80822e-10	-1.5183
11734619	chr1:11734619:G:A	1.41029e-09	-1.54223	-1.59251	1.71334e-05	-1.54747	-1.59375	2.46472e-05	-1.54757	-1.59624
11734639	chr1:11734639:C:A	6.71294e-09	-1.80822e-10	-1.5745	8.13599e-05	-1.80822e-10	-1.58337	0.000118947	-1.80822e-10	-1.5698
11734749	chr1:11734749:G:T	1.06082e-08	-1.80822e-10	-1.11691	0.00013156	-1.80822e-10	-1.10279	0.000195265	-1.80822e-10	-1.07412
11734848	chr1:11734848:A:G	1.72278e-08	-1.80822e-10	-0.632016	0.000267744	-1.80822e-10	-0.392218	0.000356859	-1.80822e-10	-0.471134
11735270	chr1:11735270:A:G	9.20928e-09	-1.25833	-5.85454e-10	0.000116713	-1.22253	-5.85454e-10	0.000167311	-1.22862	-5.85454e-10
11735311	chr1:11735311:T:C	5.35598e-09	-1.80033	-5.85454e-10	6.58919e-05	-1.79424	-5.85454e-10	9.49967e-05	-1.79463	-5.85454e-10
11735681	chr1:11735681:C:G	7.4376e-09	-1.80822e-10	-1.47199	9.05125e-05	-1.80822e-10	-1.47676	0.000135791	-1.80822e-10	-1.43735
11736183	chr1:11736183:C:T	5.38372e-09	-1.79516	-5.85454e-10	6.6442e-05	-1.78592	-5.85454e-10	9.57704e-05	-1.78652	-5.85454e-10
11736451	chr1:11736451:G:T	1.05199e-08	-1.80822e-10	-1.12527	0.000126994	-1.80822e-10	-1.13812	0.000195886	-1.80822e-10	-1.07094
11736870	chr1:11736870:AGTCCGG:A	9.04243e-09	-1.80822e-10	-1.27661	0.000111006	-1.80822e-10	-1.27267	0.000155831	-1.80822e-10	-1.29971
11736874	chr1:11736874:CGGGTCT:C	2.79897e-09	-1.01982	-1.42947	2.8395e-05	-1.22014	-1.4159	3.79036e-05	-1.22047	-1.49295
11736967	chr1:11736967:G:T	1.21654e-09	-1.74531	-1.53723	1.47669e-05	-1.75546	-1.5344	2.13989e-05	-1.75708	-1.52806
11736973	chr1:11736973:T:C	1.87034e-09	-1.8006	-1.05182	2.12835e-05	-1.79531	-1.12901	3.061e-05	-1.79512	-1.13203
11737100	chr1:11737100:T:C	7.10124e-09	-1.80822e-10	-1.51827	8.73252e-05	-1.80822e-10	-1.51261	0.000128441	-1.80822e-10	-1.493
11737129	chr1:11737129:T:C	1.62267e-09	-1.46821	-1.52626	2.23907e-05	-1.3884	-1.48521	3.28251e-05	-1.38165	-1.47563
11737177	chr1:11737177:T:C	1.21797e-09	-1.70441	-1.57694	1.45036e-05	-1.74693	-1.56093	2.02967e-05	-1.74674	-1.59128
11738225	chr1:11738225:T:G	1.42718e-08	-1.80822e-10	-0.820257	0.000158142	-1.80822e-10	-0.918757	0.000244286	-1.80822e-10	-0.850134
11738755	chr1:11738755:C:T	7.95896e-09	-1.80822e-10	-1.40424	0.000105109	-1.80822e-10	-1.32725	0.000137075	-1.80822e-10	-1.42795
11739171	chr1:11739171:T:A	3.38971e-09	-0.977483	-1.28031	4.63833e-05	-0.959779	-1.18553	5.53977e-05	-0.95709	-1.37685
11739477	chr1:11739477:G:A	4.68628e-08	-1.80822e-10	0.368684	0.000597112	-1.80822e-10	0.409854	0.000757298	-1.80822e-10	0.281282
11739991	chr1:11739991:T:C	4.30618e-09	-0.496864	-1.52162	5.26276e-05	-0.520078	-1.49893	7.14033e-05	-0.51241	-1.56772
11740062	chr1:11740062:G:C	8.90738e-09	-1.80822e-10	-1.29166	0.000114312	-1.80822e-10	-1.24332	0.000172847	-1.80822e-10	-1.19607
11740464	chr1:11740464:C:T	1.66667e-09	-1.42868	-1.53903	2.11218e-05	-1.38172	-1.55023	3.0884e-05	-1.37682	-1.54141
11740570	chr1:11740570:CTG:C	5.39074e-09	-1.79386	-5.85454e-10	6.55595e-05	-1.79929	-5.85454e-10	9.45687e-05	-1.79915	-5.85454e-10
11740646	chr1:11740646:C:T	2.45827e-09	-1.4173	-1.16178	3.17878e-05	-1.37274	-1.15043	4.11157e-05	-1.36836	-1.26372
11740966	chr1:11740966:T:C	1.74728e-09	-1.77632	-1.14416	2.05288e-05	-1.78085	-1.17957	2.71145e-05	-1.78053	-1.26788
11741030	chr1:11741030:G:A	1.5526e-09	-1.49313	-1.54548	1.96918e-05	-1.45448	-1.54757	2.74047e-05	-1.45068	-1.58708
11741366	chr1:11741366:C:T	6.59407e-09	-1.80822e-10	-1.59237	8.05575e-05	-1.80822e-10	-1.59328	0.000117567	-1.80822e-10	-1.58146
11741943	chr1:11741943:C:G	1.01483e-08	-1.80822e-10	-1.16123	0.000115258	-1.80822e-10	-1.23508	0.000174508	-1.80822e-10	-1.18651
11742377	chr1:11742377:G:T	2.16377e-09	-1.11108	-1.59561	2.65844e-05	-1.11446	-1.58747	3.80923e-05	-1.1115	-1.59696
11742400	chr1:11742400:C:T	8.50141e-09	-1.80822e-10	-1.33831	0.000104379	-1.80822e-10	-1.33423	0.000146689	-1.80822e-10	-1.36016
11742674	chr1:11742674:A:G	3.49302e-09	-0.834	-1.39377	4.3164e-05	-0.902878	-1.31437	5.90198e-05	-0.895858	-1.37474
11742688	chr1:11742688:A:G	1.19964e-08	-1.80822e-10	-0.993934	0.000170282	-1.80822e-10	-0.844796	0.000207848	-1.80822e-10	-1.01167
11742783	chr1:11742783:A:G	6.61311e-09	-1.80822e-10	-1.58949	8.07974e-05	-1.80822e-10	-1.59031	0.000116873	-1.80822e-10	-1.58738
11742810	chr1:11742810:G:A	1.45073e-09	-1.61043	-1.49605	1.79365e-05	-1.59895	-1.49647	2.47822e-05	-1.59528	-1.54307
11742913	chr1:11742913:C:T	1.81083e-08	-1.80822e-10	-0.582172	0.000215796	-1.80822e-10	-0.607916	0.000342372	-1.80822e-10	-0.512576
11743023	chr1:11743023:G:A	1.90248e-09	-1.80001	-1.03537	2.22907e-05	-1.80078	-1.0773	2.92279e-05	-1.80074	-1.17261
11743193	chr1:11743193:C:T	7.1542e-09	-1.80822e-10	-1.51084	8.72012e-05	-1.80822e-10	-1.51403	0.00012379	-1.80822e-10	-1.52989
11743229	chr1:11743229:A:G	1.21248e-09	-1.70253	-1.58335	1.48885e-05	-1.72764	-1.55403	2.14986e-05	-1.72821	-1.55228
11743428	chr1:11743428:TAG:T	1.88662e-09	-1.80104	-1.04271	2.21287e-05	-1.80093	-1.08445	2.90334e-05	-1.80095	-1.17908
11743492	chr1:11743492:T:C	6.64464e-09	-1.80822e-10	-1.58473	8.13978e-05	-1.80822e-10	-1.5829	0.000116273	-1.80822e-10	-1.59253
11743560	chr1:11743560:C:T	8.37303e-09	-1.80822e-10	-1.35352	0.000103034	-1.80822e-10	-1.34719	0.000144597	-1.80822e-10	-1.37453
11743639	chr1:11743639:C:T	1.26492e-08	-1.80822e-10	-0.940946	0.000180707	-1.80822e-10	-0.785376	0.000219079	-1.80822e-10	-0.959043
11743757	chr1:11743757:G:C	8.00788e-09	-1.80822e-10	-1.39811	9.67606e-05	-1.80822e-10	-1.41001	0.000131974	-1.80822e-10	-1.46587
11744231	chr1:11744231:C:T	1.11347e-09	-1.80055	-1.57051	1.3612e-05	-1.80101	-1.57028	1.95928e-05	-1.80103	-1.57228
11744232	chr1:11744232:G:A	1.51071e-09	-1.65663	-1.40933	1.99791e-05	-1.67492	-1.31265	2.606e-05	-1.67599	-1.41209
11744265	chr1:11744265:A:C	6.58179e-09	-1.80822e-10	-1.59423	8.04321e-05	-1.80822e-10	-1.59484	0.000115763	-1.80822e-10	-1.59693
11744533	chr1:11744533:T:G	2.06608e-09	-1.67214	-1.08075	2.21575e-05	-1.71145	-1.17262	3.11747e-05	-1.71316	-1.19571
11744535	chr1:11744535:C:T	9.62045e-09	-1.80822e-10	-1.21465	0.000123271	-1.80822e-10	-1.16787	0.000186865	-1.80822e-10	-1.11809
11744980	chr1:11744980:G:C	7.15041e-09	-1.51137	-5.85454e-10	8.10444e-05	-1.58725	-5.85454e-10	0.000117029	-1.58605	-5.85454e-10
11745618	chr1:11745618:G:T	7.05378e-09	-1.80822e-10	-1.52498	8.65087e-05	-1.80822e-10	-1.52201	0.000123546	-1.80822e-10	-1.53186
11745714	chr1:11745714:G:A	7.07373e-09	-1.80822e-10	-1.52215	8.5711e-05	-1.80822e-10	-1.53127	0.00011979	-1.80822e-10	-1.56273
11745725	chr1:11745725:T:C	6.706e-09	-1.80822e-10	-1.57554	8.21704e-05	-1.80822e-10	-1.57346	0.000116964	-1.80822e-10	-1.58661
11746177	chr1:11746177:C:G	6.68609e-09	-1.80822e-10	-1.57851	8.15099e-05	-1.80822e-10	-1.58153	0.000119355	-1.80822e-10	-1.56638
11746481	chr1:11746481:G:A	8.71418e-09	-1.80822e-10	-1.31359	0.000107799	-1.80822e-10	-1.30198	0.000150728	-1.80822e-10	-1.333
11746546	chr1:11746546:C:T	1.08485e-08	-1.80822e-10	-1.09452	0.000132583	-1.80822e-10	-1.09504	0.000174098	-1.80822e-10	-1.18885
11746604	chr1:11746604:GA:G	6.63579e-09	-1.80822e-10	-1.58606	8.12848e-05	-1.80822e-10	-1.58429	0.000116184	-1.80822e-10	-1.5933
11746607	chr1:11746607:T:TGG	6.63449e-09	-1.80822e-10	-1.58626	8.12677e-05	-1.80822e-10	-1.5845	0.000116171	-1.80822e-10	-1.59341
11746648	chr1:11746648:G:A	8.65778e-09	-1.80822e-10	-1.32008	0.000106447	-1.80822e-10	-1.31461	0.000149508	-1.80822e-10	-1.34112
11746690	chr1:11746690:T:C	6.62583e-09	-1.80822e-10	-1.58756	8.04717e-05	-1.80822e-10	-1.59435	0.000115777	-1.80822e-10	-1.59681
11746711	chr1:11746711:ACTTC:A	8.42097e-09	-1.80822e-10	-1.34781	0.000103505	-1.80822e-10	-1.34264	0.000145578	-1.80822e-10	-1.36776
11746937	chr1:11746937:G:A	8.79004e-09	-1.80822e-10	-1.30492	0.000102364	-1.80822e-10	-1.35372	0.000153234	-1.80822e-10	-1.31651
11746943	chr1:11746943:C:T	9.62299e-09	-1.80822e-10	-1.21439	0.000123305	-1.80822e-10	-1.16759	0.000186923	-1.80822e-10	-1.11778
11747369	chr1:11747369:C:T	2.95454e-09	-1.30283	-1.09236	4.10621e-05	-1.27743	-0.989737	4.61895e-05	-1.27629	-1.23943
11747370	chr1:11747370:G:C	1.57498e-09	-1.43397	-1.59033	2.2e-05	-1.29471	-1.5965	3.15752e-05	-1.29921	-1.59689
11747402	chr1:11747402:G:A	6.69531e-09	-1.80822e-10	-1.57713	8.2117e-05	-1.80822e-10	-1.57411	0.000117886	-1.80822e-10	-1.57876
11747639	chr1:11747639:C:T	1.50444e-08	-1.80822e-10	-0.767534	0.000190586	-1.80822e-10	-0.732147	0.000247095	-1.80822e-10	-0.838704
11748179	chr1:11748179:A:G	2.38546e-09	-1.37928	-1.22986	3.35414e-05	-1.20806	-1.26141	4.53529e-05	-1.21364	-1.32036
11748373	chr1:11748373:G:A	8.82726e-09	-1.80822e-10	-1.3007	0.000108455	-1.80822e-10	-1.29591	0.000152265	-1.80822e-10	-1.32285
11748626	chr1:11748626:C:G	8.88856e-09	-1.80822e-10	-1.29377	0.000109355	-1.80822e-10	-1.28765	0.00015347	-1.80822e-10	-1.31497
11749104	chr1:11749104:C:T	1.12046e-09	-1.79919	-1.56561	1.366e-05	-1.80091	-1.56686	1.97046e-05	-1.80087	-1.56675
11749345	chr1:11749345:T:G	1.4384e-09	-1.78524	-1.32977	1.65354e-05	-1.79267	-1.38408	2.45525e-05	-1.79284	-1.35482
11749469	chr1:11749469:G:A	5.50973e-09	-1.77203	-5.85454e-10	7.6399e-05	-1.64628	-5.85454e-10	0.00010995	-1.64845	-5.85454e-10
11749667	chr1:11749667:G:A	8.66986e-09	-1.80822e-10	-1.31869	0.000106645	-1.80822e-10	-1.31274	0.000149293	-1.80822e-10	-1.34256
11749678	chr1:11749678:A:T	1.20687e-09	-1.69914	-1.59137	1.46177e-05	-1.71097	-1.58906	2.1026e-05	-1.7084	-1.59432
11749743	chr1:11749743:G:A	8.40289e-09	-1.80822e-10	-1.34996	0.000105109	-1.80822e-10	-1.32725	0.000144788	-1.80822e-10	-1.3732
11750213	chr1:11750213:G:GCCCTGCC	6.69897e-09	-1.80822e-10	-1.57659	8.18711e-05	-1.80822e-10	-1.5771	0.000118591	-1.80822e-10	-1.5728
11750297	chr1:11750297:G:A	1.32741e-08	-1.80822e-10	-0.892723	0.000160962	-1.80822e-10	-0.901084	0.000204266	-1.80822e-10	-1.02905
11750448	chr1:11750448:C:T	4.08761e-08	-0.072365	0.304369	0.000400524	-0.273145	0.283667	0.000464545	-0.26014	0.052723
11750617	chr1:11750617:G:A	1.2976e-09	-1.62459	-1.59343	1.60806e-05	-1.61144	-1.5932	2.32507e-05	-1.60874	-1.5934
11750634	chr1:11750634:C:T	1.31793e-09	-1.60562	-1.59686	1.63518e-05	-1.59113	-1.59678	2.39124e-05	-1.58829	-1.58579
11750708	chr1:11750708:T:A	6.62118e-09	-1.80822e-10	-1.58827	8.21247e-05	-1.80822e-10	-1.57401	0.00011614	-1.80822e-10	-1.59368
11750715	chr1:11750715:A:G	6.56321e-09	-1.80822e-10	-1.59706	8.02547e-05	-1.80822e-10	-1.59705	0.000116158	-1.80822e-10	-1.59352
11750787	chr1:11750787:A:G	1.30404e-09	-1.68374	-1.52933	1.58508e-05	-1.678	-1.54103	2.35746e-05	-1.67574	-1.51257
11751177	chr1:11751177:A:G	1.3554e-09	-1.58314	-1.5913	1.62513e-05	-1.60198	-1.5921	2.42612e-05	-1.59879	-1.5608
11751226	chr1:11751226:A:G	1.26591e-09	-1.64852	-1.59423	1.54891e-05	-1.64706	-1.59505	2.30096e-05	-1.64424	-1.56833
11751425	chr1:11751425:C:G	6.74561e-09	-1.80822e-10	-1.56965	8.27024e-05	-1.80822e-10	-1.567	0.000118617	-1.80822e-10	-1.57258
11751727	chr1:11751727:G:A	2.68448e-08	-0.27342	0.0849515	0.000283938	-0.411609	0.0781129	0.000377768	-0.39934	-0.0148546
11751978	chr1:11751978:C:T	1.34716e-09	-1.58454	-1.596	1.66452e-05	-1.57423	-1.59591	2.4238e-05	-1.57123	-1.58932
11752254	chr1:11752254:A:G	6.56479e-09	-1.80822e-10	-1.59682	8.037e-05	-1.80822e-10	-1.59561	0.000115978	-1.80822e-10	-1.59507
11752274	chr1:11752274:G:A	6.62046e-09	-1.80822e-10	-1.58838	8.10795e-05	-1.80822e-10	-1.58682	0.000116201	-1.80822e-10	-1.59315
11752597	chr1:11752597:C:T	1.09908e-08	-1.80822e-10	-1.08148	0.000129415	-1.80822e-10	-1.11923	0.000171464	-1.80822e-10	-1.2041
11752638	chr1:11752638:G:A	5.98188e-09	-1.68981	-5.85454e-10	6.67473e-05	-1.78134	-5.85454e-10	9.62172e-05	-1.78187	-5.85454e-10
11752782	chr1:11752782:A:G	5.26416e-08	-1.80822e-10	0.484967	0.000676129	-1.80822e-10	0.534133	0.000849358	-1.80822e-10	0.396006
11752784	chr1:11752784:C:T	9.55265e-09	-1.80822e-10	-1.22172	0.000120317	-1.80822e-10	-1.19212	0.000163975	-1.80822e-10	-1.24876
11753075	chr1:11753075:A:G	6.61338e-09	-1.80822e-10	-1.58944	8.08745e-05	-1.80822e-10	-1.58935	0.000117565	-1.80822e-10	-1.58149
11753115	chr1:11753115:G:C	1.18697e-08	-1.00455	-5.85454e-10	0.000265356	-0.401177	-5.85454e-10	0.000380601	-0.406722	-5.85454e-10
11753183	chr1:11753183:A:G	6.58082e-09	-1.80822e-10	-1.59438	8.09942e-05	-1.80822e-10	-1.58787	0.000116339	-1.80822e-10	-1.59196
11753261	chr1:11753261:G:A	1.33031e-09	-1.61202	-1.58111	1.66675e-05	-1.60236	-1.56644	2.3331e-05	-1.60405	-1.59464
11753332	chr1:11753332:A:G	2.74335e-09	-0.886414	-1.58294	3.52875e-05	-0.849766	-1.56896	4.96566e-05	-0.847457	-1.59589
11753415	chr1:11753415:A:G	6.96949e-09	-1.80822e-10	-1.537	8.56171e-05	-1.80822e-10	-1.53237	0.000121548	-1.80822e-10	-1.54817
11753458	chr1:11753458:GT:G	8.47817e-09	-1.80822e-10	-1.34105	0.000102277	-1.80822e-10	-1.35457	0.000148663	-1.80822e-10	-1.34679
11753817	chr1:11753817:C:G	1.26992e-09	-1.64501	-1.59458	1.55691e-05	-1.64014	-1.59682	2.2836e-05	-1.64174	-1.5784
11753845	chr1:11753845:C:T	6.59747e-09	-1.80822e-10	-1.59185	8.07578e-05	-1.80822e-10	-1.5908	0.000115932	-1.80822e-10	-1.59547
11754159	chr1:11754159:G:A	1.38059e-09	-1.56952	-1.58651	1.70914e-05	-1.55637	-1.5873	2.4498e-05	-1.55332	-1.59656
11754206	chr1:11754206:C:G	1.37181e-08	-1.80822e-10	-0.859824	0.000152403	-1.80822e-10	-0.955722	0.000235078	-1.80822e-10	-0.888556
11754574	chr1:11754574:A:G	1.43989e-09	-1.52015	-1.59382	1.78541e-05	-1.5068	-1.59322	2.58263e-05	-1.50346	-1.59363
11754775	chr1:11754775:TAATA:T	6.60373e-09	-1.80822e-10	-1.59091	8.07969e-05	-1.80822e-10	-1.59031	0.000115791	-1.80822e-10	-1.59669
11755482	chr1:11755482:A:G	8.41006e-09	-1.80822e-10	-1.34911	0.000104786	-1.80822e-10	-1.33033	0.000142802	-1.80822e-10	-1.38701
11755658	chr1:11755658:G:A	1.23698e-08	-1.80822e-10	-0.963282	0.000163566	-1.80822e-10	-0.885035	0.000217185	-1.80822e-10	-0.967725
11755802	chr1:11755802:A:G	7.01401e-09	-1.80822e-10	-1.53063	8.8952e-05	-1.80822e-10	-1.49415	0.000123081	-1.80822e-10	-1.53564
11755861	chr1:11755861:T:C	6.65072e-09	-1.80822e-10	-1.58381	8.12122e-05	-1.80822e-10	-1.58519	0.000116397	-1.80822e-10	-1.59147
11756432	chr1:11756432:G:A	1.20273e-09	-1.71716	-1.57678	1.51011e-05	-1.69151	-1.57597	2.17368e-05	-1.69285	-1.57661
11756685	chr1:11756685:G:A	5.90014e-09	-1.70356	-5.85454e-10	7.56563e-05	-1.65605	-5.85454e-10	0.000108851	-1.65849	-5.85454e-10
11757047	chr1:11757047:C:G	1.67796e-08	-1.80822e-10	-0.658376	0.000235736	-1.80822e-10	-0.519537	0.000272958	-1.80822e-10	-0.739159
11757375	chr1:11757375:A:G	9.34181e-09	-1.80822e-10	-1.24404	0.000115293	-1.80822e-10	-1.23478	0.000152603	-1.80822e-10	-1.32063
11757651	chr1:11757651:T:A	6.5689e-09	-1.80822e-10	-1.59619	8.02533e-05	-1.80822e-10	-1.59706	0.000116452	-1.80822e-10	-1.591
11758442	chr1:11758442:TAAACTC:T	7.94674e-09	-1.80822e-10	-1.40578	0.000100186	-1.80822e-10	-1.37522	0.000149279	-1.80822e-10	-1.34266
11758849	chr1:11758849:A:C	6.69587e-09	-1.80822e-10	-1.57705	8.14643e-05	-1.80822e-10	-1.58209	0.000117941	-1.80822e-10	-1.57829
11758993	chr1:11758993:G:A	6.61209e-09	-1.80822e-10	-1.58964	8.08941e-05	-1.80822e-10	-1.58911	0.000116421	-1.80822e-10	-1.59126
11759094	chr1:11759094:C:T	7.17477e-09	-1.80822e-10	-1.50797	8.615e-05	-1.80822e-10	-1.52616	0.000124285	-1.80822e-10	-1.5259
11759095	chr1:11759095:G:A	1.82241e-08	-1.80822e-10	-0.575794	0.000244426	-1.80822e-10	-0.48334	0.000318588	-1.80822e-10	-0.584576
11759222	chr1:11759222:A:G	6.97673e-09	-1.80822e-10	-1.53596	8.51698e-05	-1.80822e-10	-1.5376	0.000121605	-1.80822e-10	-1.54769
11759535	chr1:11759535:G:A	2.18186e-09	-1.74834	-0.950024	2.56533e-05	-1.74632	-0.991258	3.32035e-05	-1.74681	-1.09901
11759539	chr1:11759539:C:T	1.7614e-09	-1.57126	-1.34117	2.21034e-05	-1.55202	-1.3345	3.20782e-05	-1.54743	-1.33287
11759583	chr1:11759583:G:C	1.7128e-09	-1.42729	-1.51311	2.13955e-05	-1.41351	-1.50556	2.91447e-05	-1.40939	-1.56682
11759652	chr1:11759652:C:A	7.84305e-09	-1.80822e-10	-1.41891	9.69974e-05	-1.80822e-10	-1.40757	0.00013538	-1.80822e-10	-1.44039
11759811	chr1:11759811:G:A	1.98304e-08	-1.80822e-10	-0.491326	0.000267401	-1.80822e-10	-0.393501	0.000347554	-1.80822e-10	-0.497555
11760152	chr1:11760152:G:T	7.75688e-09	-1.80822e-10	-1.42996	9.48455e-05	-1.80822e-10	-1.43	0.00013481	-1.80822e-10	-1.44461
11760234	chr1:11760234:T:C	1.23775e-08	-1.80822e-10	-0.962664	0.00015103	-1.80822e-10	-0.964773	0.000221143	-1.80822e-10	-0.949665
11760469	chr1:11760469:C:T	7.46907e-09	-1.80822e-10	-1.46777	9.1599e-05	-1.80822e-10	-1.46483	0.000129706	-1.80822e-10	-1.4832
11760615	chr1:11760615:G:A	6.96677e-09	-1.53739	-5.85454e-10	7.48581e-05	-1.66666	-5.85454e-10	0.000108129	-1.66515	-5.85454e-10
11760765	chr1:11760765:G:A	6.51246e-09	-1.60482	-5.85454e-10	7.27692e-05	-1.69496	-5.85454e-10	0.000105009	-1.69443	-5.85454e-10
11761284	chr1:11761284:G:C	2.73158e-08	0.0490091	-0.220086	0.000253571	-0.1798	-0.266807	0.000366127	-0.166404	-0.27909
11761675	chr1:11761675:T:G	7.78521e-09	-1.80822e-10	-1.42631	9.57338e-05	-1.80822e-10	-1.42068	0.000136146	-1.80822e-10	-1.43475
11761699	chr1:11761699:C:T	6.6577e-09	-1.80822e-10	-1.58277	8.21536e-05	-1.80822e-10	-1.57366	0.000120771	-1.80822e-10	-1.55458
11761940	chr1:11761940:G:C	9.63272e-09	-1.80822e-10	-1.21337	0.000123637	-1.80822e-10	-1.1649	0.000182644	-1.80822e-10	-1.14094
11762305	chr1:11762305:C:T	6.78534e-09	-1.80822e-10	-1.56378	8.30875e-05	-1.80822e-10	-1.56236	0.000119199	-1.80822e-10	-1.56768
11762538	chr1:11762538:G:T	4.63608e-09	-0.582228	-1.36244	6.45222e-05	-0.470396	-1.34485	8.4556e-05	-0.474564	-1.4365
11762677	chr1:11762677:A:G	2.39829e-09	-1.39701	-1.20677	2.65336e-05	-1.57003	-1.13381	3.43162e-05	-1.57335	-1.23951
11762949	chr1:11762949:T:C	8.65566e-09	-1.80822e-10	-1.32033	0.000110109	-1.80822e-10	-1.28078	0.000178216	-1.80822e-10	-1.16548
11763123	chr1:11763123:C:T	1.11377e-08	-1.80822e-10	-1.0682	0.000139326	-1.80822e-10	-1.04543	0.000211273	-1.80822e-10	-0.995324
11763216	chr1:11763216:A:G	1.11994e-09	-1.80006	-1.5652	1.41764e-05	-1.78603	-1.54464	2.31224e-05	-1.78592	-1.42175
11763270	chr1:11763270:T:C	3.86779e-09	-1.13044	-0.995419	5.96617e-05	-0.862197	-1.03136	7.64013e-05	-0.864858	-1.14762
11763461	chr1:11763461:G:T	6.77526e-09	-1.80822e-10	-1.56526	8.45738e-05	-1.80822e-10	-1.54463	0.000125044	-1.80822e-10	-1.51981
11763466	chr1:11763466:G:A	1.32183e-08	-0.896936	-5.85454e-10	0.000158795	-0.914634	-5.85454e-10	0.000229216	-0.91381	-5.85454e-10
11764289	chr1:11764289:G:A	1.10332e-09	-1.78332	-1.59689	1.3266e-05	-1.80017	-1.59688	1.93369e-05	-1.79992	-1.58654
11764499	chr1:11764499:A:G	1.40243e-09	-1.57837	-1.56197	1.60267e-05	-1.6487	-1.5593	2.26883e-05	-1.64561	-1.58101
11764518	chr1:11764518:T:C	1.96303e-09	-1.8009	-1.00315	2.80742e-05	-1.6852	-0.962205	3.91866e-05	-1.68682	-0.993317
11764519	chr1:11764519:C:A	1.10304e-08	-1.80822e-10	-1.07789	0.000126657	-1.80822e-10	-1.14077	0.000173681	-1.80822e-10	-1.19125
11764521	chr1:11764521:C:T	1.5292e-09	-1.48866	-1.56514	1.7248e-05	-1.56974	-1.56481	2.44912e-05	-1.56594	-1.58422
11764564	chr1:11764564:T:C	2.59439e-09	-1.25477	-1.27041	2.7219e-05	-1.37173	-1.30661	3.85422e-05	-1.36613	-1.33059
11764619	chr1:11764619:G:C	6.64053e-09	-1.80822e-10	-1.58535	8.11704e-05	-1.80822e-10	-1.5857	0.000116191	-1.80822e-10	-1.59324
11764957	chr1:11764957:A:G	1.60322e-09	-1.54606	-1.46046	1.86861e-05	-1.56653	-1.48794	2.66312e-05	-1.56188	-1.50451
11765002	chr1:11765002:C:T	1.89029e-09	-1.41525	-1.42656	2.04429e-05	-1.49355	-1.47107	3.01364e-05	-1.48787	-1.45487
11765487	chr1:11765487:T:C	1.38374e-09	-1.80015	-1.3536	2.99935e-05	-1.41262	-1.16865	4.06808e-05	-1.4031	-1.23961
11765583	chr1:11765583:C:CA	1.1304e-09	-1.79926	-1.55671	1.39727e-05	-1.76051	-1.58464	2.02083e-05	-1.75749	-1.5849
11765794	chr1:11765794:G:C	1.16832e-09	-1.79736	-1.52561	1.45951e-05	-1.7539	-1.54767	2.10325e-05	-1.75067	-1.55174
11766028	chr1:11766028:G:A	1.11409e-09	-1.80063	-1.56987	2.37419e-05	-1.33355	-1.48146	3.31984e-05	-1.3199	-1.52608
11766364	chr1:11766364:A:G	7.40346e-09	-1.80822e-10	-1.47659	8.64432e-05	-1.80822e-10	-1.52276	0.000126909	-1.80822e-10	-1.50501
11766573	chr1:11766573:C:T	1.1027e-09	-1.79188	-1.5889	1.34259e-05	-1.79768	-1.58739	1.95446e-05	-1.79677	-1.57901
11766933	chr1:11766933:G:A	6.66593e-09	-1.80822e-10	-1.58153	8.11479e-05	-1.80822e-10	-1.58598	0.000115992	-1.80822e-10	-1.59496
11767014	chr1:11767014:C:T	7.4864e-09	-1.80822e-10	-1.46545	8.72562e-05	-1.80822e-10	-1.5134	0.000128236	-1.80822e-10	-1.4946
11767123	chr1:11767123:A:G	6.56861e-09	-1.80822e-10	-1.59624	8.03911e-05	-1.80822e-10	-1.59535	0.000116619	-1.80822e-10	-1.58956
11767247	chr1:11767247:A:G	6.57993e-09	-1.80822e-10	-1.59452	8.02941e-05	-1.80822e-10	-1.59655	0.000116278	-1.80822e-10	-1.59249
11767298	chr1:11767298:A:G	1.09961e-09	-1.79441	-1.58918	1.33835e-05	-1.79741	-1.59082	1.92278e-05	-1.79647	-1.59565
11767739	chr1:11767739:T:C	1.7364e-09	-1.34473	-1.582	1.7081e-05	-1.56664	-1.57764	2.48681e-05	-1.56763	-1.56726
11767775	chr1:11767775:G:A	6.60532e-09	-1.80822e-10	-1.59066	8.02575e-05	-1.80822e-10	-1.59701	0.000115928	-1.80822e-10	-1.59551
11768181	chr1:11768181:G:A	1.11846e-09	-1.78649	-1.5801	1.35001e-05	-1.80101	-1.57855	1.97724e-05	-1.80085	-1.56333
11768262	chr1:11768262:G:A	1.20833e-09	-1.78369	-1.50561	1.45499e-05	-1.80103	-1.50364	2.16771e-05	-1.80105	-1.47116
11768307	chr1:11768307:G:A	1.28146e-09	-1.79017	-1.44037	2.3164e-05	-1.56269	-1.27696	3.14786e-05	-1.55516	-1.34401
11768490	chr1:11768490:G:A	6.56317e-09	-1.80822e-10	-1.59707	8.02829e-05	-1.80822e-10	-1.59669	0.000115747	-1.80822e-10	-1.59707
11768710	chr1:11768710:G:A	6.61986e-09	-1.80822e-10	-1.58847	8.17441e-05	-1.80822e-10	-1.57866	0.000117289	-1.80822e-10	-1.58383
11768721	chr1:11768721:G:T	6.6102e-09	-1.80822e-10	-1.58993	8.15518e-05	-1.80822e-10	-1.58101	0.000117068	-1.80822e-10	-1.58572
11768722	chr1:11768722:C:T	6.6102e-09	-1.80822e-10	-1.58993	8.15518e-05	-1.80822e-10	-1.58101	0.000117068	-1.80822e-10	-1.58572
11768890	chr1:11768890:C:G	6.80776e-09	-1.80822e-10	-1.56048	8.68149e-05	-1.80822e-10	-1.51847	0.000119503	-1.80822e-10	-1.56513
11768939	chr1:11768939:C:T	6.6241e-09	-1.80822e-10	-1.58783	8.1708e-05	-1.80822e-10	-1.5791	0.00011725	-1.80822e-10	-1.58417
11769475	chr1:11769475:G:A	6.56729e-09	-1.80822e-10	-1.59644	8.03718e-05	-1.80822e-10	-1.59559	0.000115755	-1.80822e-10	-1.597
11769553	chr1:11769553:T:G	6.67836e-09	-1.80822e-10	-1.57967	8.11592e-05	-1.80822e-10	-1.58584	0.000116029	-1.80822e-10	-1.59463
11769740	chr1:11769740:C:T	5.22856e-09	-1.62494	-0.199465	5.85159e-05	-1.72689	-0.186061	0.000118851	-1.72323	0.152625
11769980	chr1:11769980:A:G	1.72655e-08	-1.80822e-10	-0.629832	0.000277013	-1.80822e-10	-0.358185	0.000358429	-1.80822e-10	-0.466745
11770112	chr1:11770112:T:C	4.71201e-09	-1.39733	-0.531091	0.000120853	-0.764053	-0.423625	0.000156071	-0.75056	-0.547601
11770123	chr1:11770123:A:T	4.31013e-09	-0.891447	-1.12612	6.30799e-05	-0.754437	-1.08341	8.34632e-05	-0.742594	-1.18148
11770419	chr1:11770419:G:A	8.28866e-09	-1.80822e-10	-1.36365	0.000101588	-1.80822e-10	-1.36133	0.000147045	-1.80822e-10	-1.35774
11770741	chr1:11770741:C:T	6.56999e-09	-1.80822e-10	-1.59603	8.02527e-05	-1.80822e-10	-1.59707	0.000115895	-1.80822e-10	-1.59579
11770866	chr1:11770866:G:A	1.98215e-09	-1.61671	-1.17765	2.17871e-05	-1.78841	-1.11253	3.96884e-05	-1.78744	-0.879979
11771081	chr1:11771081:T:A	1.20282e-08	-0.991289	-5.85454e-10	7.11467e-05	-1.71751	-5.85454e-10	0.000102085	-1.72267	-5.85454e-10
11771246	chr1:11771246:G:T	1.3774e-09	-1.60974	-1.54861	2.7831e-05	-1.1323	-1.5238	3.95845e-05	-1.12121	-1.54882
11771359	chr1:11771359:C:T	1.13545e-08	-1.80822e-10	-1.04893	0.000149691	-1.80822e-10	-0.973677	0.000222903	-1.80822e-10	-0.941737
11771387	chr1:11771387:C:T	6.69397e-09	-1.80822e-10	-1.57733	8.36822e-05	-1.80822e-10	-1.55523	0.000119401	-1.80822e-10	-1.56599
11771455	chr1:11771455:C:T	6.63297e-09	-1.80822e-10	-1.58649	8.02566e-05	-1.80822e-10	-1.59702	0.000116209	-1.80822e-10	-1.59309
11771486	chr1:11771486:C:T	1.34127e-09	-1.62026	-1.56467	2.67317e-05	-1.15269	-1.54371	3.81759e-05	-1.14177	-1.5645
11771538	chr1:11771538:G:A	1.14819e-09	-1.75205	-1.5883	1.33741e-05	-1.7928	-1.59613	1.9325e-05	-1.79286	-1.59421
11771558	chr1:11771558:C:T	3.45646e-09	-1.79837	-0.439926	4.15529e-05	-1.7754	-0.479883	5.18643e-05	-1.77636	-0.623489
11771699	chr1:11771699:A:G	3.60169e-09	-1.78537	-0.411762	4.5597e-05	-1.71146	-0.45095	5.59584e-05	-1.71311	-0.610754
11771818	chr1:11771818:A:G	1.32655e-09	-1.6461	-1.54986	2.59195e-05	-1.20212	-1.52514	3.68517e-05	-1.19162	-1.54995
11772043	chr1:11772043:T:A	1.28998e-09	-1.76727	-1.45665	1.56459e-05	-1.73969	-1.49235	2.19357e-05	-1.73642	-1.52394
11772212	chr1:11772212:C:A	1.24533e-07	-1.80822e-10	1.34603	0.00155368	-1.80822e-10	1.36613	0.00234644	-1.80822e-10	1.41218
11772254	chr1:11772254:G:C	1.27929e-09	-1.75521	-1.47702	1.5609e-05	-1.72396	-1.51044	2.19586e-05	-1.72031	-1.53901
11772311	chr1:11772311:G:C	5.41329e-09	-1.78968	-5.85454e-10	8.2879e-05	-1.56487	-5.85454e-10	0.000119973	-1.56121	-5.85454e-10
11772566	chr1:11772566:C:G	1.21536e-09	-1.75961	-1.52389	1.4014e-05	-1.79642	-1.54577	2.03659e-05	-1.79648	-1.53813
11772602	chr1:11772602:A:G	7.53738e-09	-1.56683	0.108162	8.25052e-05	-1.68733	0.117945	0.000173023	-1.68284	0.487789
11772730	chr1:11772730:C:T	9.15362e-09	-1.80822e-10	-1.26439	0.000115009	-1.80822e-10	-1.23724	0.000165016	-1.80822e-10	-1.24243
11773038	chr1:11773038:C:T	1.20468e-09	-1.76217	-1.53016	1.48253e-05	-1.7326	-1.55332	2.10556e-05	-1.72914	-1.57218
11773081	chr1:11773081:A:G	7.92193e-09	-1.80822e-10	-1.40891	9.25769e-05	-1.80822e-10	-1.45421	0.00013029	-1.80822e-10	-1.47872
11773090	chr1:11773090:A:G	2.80837e-09	-1.78955	-0.656388	3.55795e-05	-1.72151	-0.68897	4.44509e-05	-1.72307	-0.831017
11773102	chr1:11773102:T:C	3.56573e-09	-1.77229	-0.434883	4.63426e-05	-1.68373	-0.46246	5.67732e-05	-1.68561	-0.623798
11773289	chr1:11773289:C:T	1.58962e-07	-1.80822e-10	1.59012	0.00200026	-1.80822e-10	1.61878	0.0030208	-1.80822e-10	1.6648
11773309	chr1:11773309:A:G	1.19986e-09	-1.77175	-1.52459	1.47017e-05	-1.74555	-1.54873	2.08309e-05	-1.74243	-1.5696
11773344	chr1:11773344:T:C	1.11615e-08	-1.80822e-10	-1.06607	0.000140304	-1.80822e-10	-1.03844	0.000200383	-1.80822e-10	-1.04824
11773434	chr1:11773434:G:A	2.99435e-09	-1.76367	-0.618146	3.45595e-05	-1.73384	-0.705727	4.57239e-05	-1.73037	-0.795488
11773468	chr1:11773468:G:A	2.99026e-09	-1.78953	-0.593649	3.39954e-05	-1.77155	-0.684478	4.48293e-05	-1.76923	-0.776383
11773505	chr1:11773505:T:C	2.99331e-09	-1.80076	-0.581402	4.05798e-05	-1.73481	-0.544167	4.89797e-05	-1.73627	-0.7208
11773651	chr1:11773651:T:A	1.61159e-07	-1.80822e-10	1.60385	0.00202985	-1.80822e-10	1.63346	0.00306652	-1.80822e-10	1.67982
11773695	chr1:11773695:G:A	5.44024e-09	-1.78472	-5.85454e-10	8.47468e-05	-1.54258	-5.85454e-10	0.000122702	-1.53872	-5.85454e-10
11773795	chr1:11773795:C:T	1.08772e-08	-1.80822e-10	-1.09187	0.000143026	-1.80822e-10	-1.01923	0.000212731	-1.80822e-10	-0.988444
11773853	chr1:11773853:A:G	1.90089e-09	-1.77866	-1.05756	2.24138e-05	-1.75472	-1.11786	2.99716e-05	-1.75182	-1.19641
11774050	chr1:11774050:A:C	2.93015e-09	-1.76314	-0.640349	3.83749e-05	-1.66449	-0.670354	4.78995e-05	-1.66654	-0.812833
11774211	chr1:11774211:A:T	5.87069e-09	-1.70857	-5.85454e-10	6.55335e-05	-1.79969	-5.85454e-10	9.45233e-05	-1.79963	-5.85454e-10
11774397	chr1:11774397:G:A	1.21234e-09	-1.77305	-1.51294	1.48003e-05	-1.74867	-1.53893	2.09168e-05	-1.74564	-1.56228
11774652	chr1:11774652:G:A	1.42416e-09	-1.60687	-1.51809	2.86655e-05	-1.14455	-1.482	4.04622e-05	-1.13371	-1.5144
11775012	chr1:11775012:C:T	8.39863e-09	-1.80822e-10	-1.35047	0.000105611	-1.80822e-10	-1.32249	0.000157047	-1.80822e-10	-1.29193
11775013	chr1:11775013:G:A	1.46092e-09	-1.60297	-1.4965	2.96463e-05	-1.13641	-1.4565	4.16913e-05	-1.12549	-1.49269
11775032	chr1:11775032:T:C	2.55423e-09	-1.7866	-0.754184	3.28223e-05	-1.71233	-0.778811	4.11435e-05	-1.71399	-0.91742
11775398	chr1:11775398:T:G	4.60094e-09	-1.59848	-0.353798	0.000100326	-1.12459	-0.249237	0.000134372	-1.11373	-0.334129
11775878	chr1:11775878:T:C	2.53978e-09	-1.78406	-0.762403	3.2852e-05	-1.70444	-0.785804	4.11898e-05	-1.70613	-0.924155
11775980	chr1:11775980:C:T	4.84362e-09	-1.58891	-0.31197	0.000106637	-1.10674	-0.206079	0.000142658	-1.09576	-0.29226
11776273	chr1:11776273:AAAAAAC:A	2.57586e-09	-1.23417	-1.29819	2.50195e-05	-1.47512	-1.28748	3.43007e-05	-1.47605	-1.33726
11776384	chr1:11776384:T:C	1.12535e-08	-1.80822e-10	-1.05786	0.000122716	-1.80822e-10	-1.17238	0.000156053	-1.80822e-10	-1.29828
11776385	chr1:11776385:G:A	1.13576e-09	-1.78006	-1.57117	1.39887e-05	-1.76011	-1.58389	2.00322e-05	-1.75744	-1.5937
11776393	chr1:11776393:A:G	5.38263e-09	-1.62009	-0.175275	6.03938e-05	-1.72374	-0.157621	0.00012221	-1.72	0.177264
11776496	chr1:11776496:G:T	7.26982e-09	-1.80822e-10	-1.49481	8.8332e-05	-1.80822e-10	-1.50115	0.000130408	-1.80822e-10	-1.4778
11776571	chr1:11776571:T:C	2.53054e-09	-1.77809	-0.772019	3.29302e-05	-1.69093	-0.796928	4.1393e-05	-1.69275	-0.932619
11776625	chr1:11776625:C:T	1.13663e-09	-1.78462	-1.56586	1.395e-05	-1.76658	-1.58019	1.99376e-05	-1.76413	-1.59174
11776811	chr1:11776811:A:G	2.8009e-09	-1.77131	-0.67729	3.66544e-05	-1.67695	-0.703773	4.56712e-05	-1.67887	-0.848134
11776991	chr1:11776991:C:G	2.4885e-09	-1.77369	-0.793169	3.25287e-05	-1.68191	-0.818222	4.09537e-05	-1.6838	-0.952237
11776994	chr1:11776994:C:T	2.46813e-09	-1.77395	-0.801131	3.2258e-05	-1.6823	-0.826181	4.06463e-05	-1.68419	-0.95938
11777242	chr1:11777242:A:C	1.05439e-08	-1.80822e-10	-1.12299	0.000115859	-1.80822e-10	-1.22988	0.000148797	-1.80822e-10	-1.34589
11777416	chr1:11777416:C:T	1.65132e-09	-1.62705	-1.34991	3.38198e-05	-1.17998	-1.28122	4.67672e-05	-1.16936	-1.33394
11777484	chr1:11777484:C:G	2.62036e-08	-1.80822e-10	-0.212644	0.000321797	-1.80822e-10	-0.208332	0.000478884	-1.80822e-10	-0.177017
11777625	chr1:11777625:A:G	4.49494e-09	-1.5954	-0.380187	9.84525e-05	-1.11704	-0.275639	0.000132281	-1.1061	-0.357442
11777648	chr1:11777648:A:G	1.16848e-09	-1.78411	-1.53873	1.42634e-05	-1.76577	-1.55879	2.02414e-05	-1.76328	-1.57746
11777700	chr1:11777700:A:T	3.96031e-09	-1.59542	-0.506795	8.59618e-05	-1.11934	-0.409006	0.000116054	-1.10844	-0.485979
11777701	chr1:11777701:T:G	1.14518e-09	-1.77232	-1.57066	1.33517e-05	-1.8007	-1.58991	1.93537e-05	-1.80072	-1.58487
11777812	chr1:11777812:C:T	2.92112e-08	-1.80822e-10	-0.103987	0.000337479	-1.80822e-10	-0.160747	0.000502993	-1.80822e-10	-0.127899
11777954	chr1:11777954:T:C	2.69087e-09	-1.77913	-0.709545	3.49638e-05	-1.69295	-0.734988	4.37707e-05	-1.69474	-0.874765
11778042	chr1:11778042:A:G	2.66049e-09	-1.7883	-0.711727	3.41749e-05	-1.71365	-0.73711	4.27958e-05	-1.71527	-0.876767
11778459	chr1:11778459:C:T	2.575e-09	-1.63905	-0.893639	5.44015e-05	-1.19593	-0.789928	7.53849e-05	-1.18572	-0.840151
11778639	chr1:11778639:A:G	3.48918e-09	-1.5959	-0.63297	7.60744e-05	-1.12061	-0.529931	0.000102863	-1.10973	-0.605349
11778705	chr1:11778705:G:A	2.24404e-09	-1.22689	-1.44337	2.19289e-05	-1.47122	-1.42323	3.03732e-05	-1.47213	-1.46279
11778791	chr1:11778791:G:T	1.20589e-09	-1.77077	-1.52055	1.41629e-05	-1.78538	-1.54624	1.99456e-05	-1.78693	-1.56854
11778952	chr1:11778952:C:T	3.65908e-09	-1.58501	-0.59632	8.06494e-05	-1.10036	-0.491777	0.000108882	-1.08931	-0.568896
11778977	chr1:11778977:G:A	1.60697e-09	-1.54756	-1.45662	3.47429e-05	-1.03624	-1.39804	4.90801e-05	-1.02446	-1.43056
11779130	chr1:11779130:C:T	2.25437e-08	-1.80822e-10	-0.363086	0.000259771	-1.80822e-10	-0.422451	0.000386867	-1.80822e-10	-0.390393
11779134	chr1:11779134:C:T	8.31342e-09	-1.80822e-10	-1.36067	9.63128e-05	-1.80822e-10	-1.41465	0.000135015	-1.80822e-10	-1.44309
11779151	chr1:11779151:C:T	1.14525e-09	-1.7659	-1.57702	1.33227e-05	-1.79984	-1.59294	1.9291e-05	-1.79987	-1.58897
11779169	chr1:11779169:A:G	2.45176e-09	-1.15549	-1.42625	2.36543e-05	-1.4143	-1.40441	3.26597e-05	-1.41527	-1.44707
11779378	chr1:11779378:T:C	4.01875e-09	-0.736713	-1.35086	3.95174e-05	-0.945199	-1.36031	5.13281e-05	-0.937815	-1.47242
11779735	chr1:11779735:T:C	3.30695e-09	-1.61568	-0.666831	7.10506e-05	-1.15351	-0.565345	9.61067e-05	-1.14286	-0.640159
11779793	chr1:11779793:CT:C	4.79967e-09	-1.62622	-0.283768	5.37782e-05	-1.73056	-0.266827	0.000107688	-1.72702	0.0577802
11779866	chr1:11779866:C:T	1.66058e-09	-1.69795	-1.27343	2.17692e-05	-1.63414	-1.26761	2.99777e-05	-1.63124	-1.31678
11779914	chr1:11779914:C:T	1.14753e-09	-1.76962	-1.57131	1.33541e-05	-1.80047	-1.58996	1.93665e-05	-1.80049	-1.58444
11779915	chr1:11779915:G:A	1.30164e-09	-1.62609	-1.58882	1.43109e-05	-1.72885	-1.59238	2.0621e-05	-1.72533	-1.59683
11779941	chr1:11779941:T:C	2.02934e-09	-1.32127	-1.44956	4.2791e-05	-0.787823	-1.4381	5.70344e-05	-0.775736	-1.52908
11780126	chr1:11780126:G:A	8.19181e-09	-1.80822e-10	-1.37541	9.76099e-05	-1.80822e-10	-1.40127	0.00013709	-1.80822e-10	-1.42784
11780323	chr1:11780323:A:G	1.21256e-09	-1.78556	-1.50025	1.46771e-05	-1.76791	-1.52805	2.06724e-05	-1.76549	-1.55418
11780805	chr1:11780805:G:A	2.39424e-09	-1.78178	-0.823694	3.12237e-05	-1.69733	-0.843745	3.94828e-05	-1.6991	-0.973506
11780816	chr1:11780816:G:T	6.83791e-09	-1.80822e-10	-1.55606	8.11879e-05	-1.80822e-10	-1.58548	0.000119148	-1.80822e-10	-1.56811
11780886	chr1:11780886:T:C	1.22383e-09	-1.76552	-1.51104	1.49229e-05	-1.74257	-1.53679	2.10783e-05	-1.73938	-1.56085
11781067	chr1:11781067:G:A	5.40313e-09	-1.79156	-5.85454e-10	6.67622e-05	-1.78111	-5.85454e-10	9.64642e-05	-1.7793	-5.85454e-10
11781294	chr1:11781294:G:A	1.54858e-09	-1.7459	-1.2953	1.87375e-05	-1.71693	-1.3348	2.5854e-05	-1.71311	-1.3829
11781309	chr1:11781309:C:T	1.24664e-09	-1.74654	-1.51155	1.52867e-05	-1.71812	-1.53715	2.16107e-05	-1.71431	-1.56097
11781453	chr1:11781453:T:C	7.72735e-09	-1.80822e-10	-1.43377	0.000102677	-1.80822e-10	-1.35066	0.000142675	-1.80822e-10	-1.38791
11781466	chr1:11781466:C:T	7.7724e-09	-1.80822e-10	-1.42796	9.39767e-05	-1.80822e-10	-1.4392	0.000135793	-1.80822e-10	-1.43734
11781632	chr1:11781632:C:T	4.50878e-09	-1.55808	-0.414437	4.95133e-05	-1.68367	-0.39634	9.77219e-05	-1.67913	-0.0872205
11781738	chr1:11781738:G:A	7.6586e-09	-1.80822e-10	-1.44271	9.56557e-05	-1.80822e-10	-1.4215	0.000141543	-1.80822e-10	-1.39587
11781824	chr1:11781824:G:A	3.25041e-09	-1.45115	-0.84861	7.76952e-05	-0.872416	-0.757042	0.000106044	-0.85966	-0.824965
11781852	chr1:11781852:G:A	5.69625e-09	-1.55682	-0.181916	6.28931e-05	-1.6828	-0.158017	0.000127655	-1.67823	0.179089
11781888	chr1:11781888:T:C	1.36449e-09	-1.65471	-1.51304	1.61769e-05	-1.67621	-1.52246	2.27474e-05	-1.67143	-1.5526
11781938	chr1:11781938:T:G	2.1637e-08	-1.80822e-10	-0.404134	0.000233692	-1.80822e-10	-0.528246	0.000330328	-1.80822e-10	-0.548389
11782087	chr1:11782087:C:G	1.27529e-09	-1.73541	-1.49996	1.56875e-05	-1.70245	-1.52694	2.21292e-05	-1.69831	-1.55327
11782434	chr1:11782434:G:A	5.37228e-09	-1.60494	-0.192351	6.02296e-05	-1.71559	-0.168498	0.000121959	-1.71171	0.16692
11782667	chr1:11782667:T:C	7.7417e-09	-1.80822e-10	-1.43192	0.000102916	-1.80822e-10	-1.34834	0.000142982	-1.80822e-10	-1.38576
11783080	chr1:11783080:A:G	6.62353e-09	-1.80822e-10	-1.58791	8.2911e-05	-1.80822e-10	-1.56448	0.000117539	-1.80822e-10	-1.5817
11783110	chr1:11783110:A:G	1.27379e-09	-1.73176	-1.50478	1.56814e-05	-1.69854	-1.53124	2.21425e-05	-1.69432	-1.55666
11783167	chr1:11783167:C:T	5.4789e-09	-1.77764	-5.85454e-10	6.94777e-05	-1.74124	-5.85454e-10	0.00010083	-1.73504	-5.85454e-10
11783206	chr1:11783206:C:T	6.88175e-09	-1.80822e-10	-1.54967	8.3189e-05	-1.80822e-10	-1.56114	0.000118175	-1.80822e-10	-1.57631
11783575	chr1:11783575:C:G	1.79705e-09	-1.78964	-1.10275	2.1413e-05	-1.78827	-1.12999	2.81837e-05	-1.78894	-1.22079
11783617	chr1:11783617:G:C	6.62558e-09	-1.80822e-10	-1.5876	8.23857e-05	-1.80822e-10	-1.57084	0.000117755	-1.80822e-10	-1.57986
11783626	chr1:11783626:G:A	3.2663e-09	-1.46021	-0.834673	7.76333e-05	-0.888797	-0.741458	0.000105889	-0.876162	-0.809922
11783783	chr1:11783783:G:A	4.32847e-09	-1.67932	-0.334003	5.61844e-05	-1.76157	-0.192045	7.68236e-05	-1.76177	-0.245189
11783862	chr1:11783862:A:G	1.81177e-08	-1.80822e-10	-0.58165	0.000252436	-1.80822e-10	-0.451093	0.000332301	-1.80822e-10	-0.542434
11784367	chr1:11784367:G:A	6.82025e-09	-1.80822e-10	-1.55864	8.15172e-05	-1.80822e-10	-1.58144	0.000120113	-1.80822e-10	-1.56004
11784397	chr1:11784397:A:C	1.149e-09	-1.8007	-1.53894	1.3866e-05	-1.79303	-1.55978	2.01912e-05	-1.79295	-1.55028
11784463	chr1:11784463:C:T	1.83991e-07	1.73635	-5.85454e-10	0.000633204	0.468541	-5.85454e-10	0.000919528	0.475386	-5.85454e-10
11784770	chr1:11784770:A:G	1.10765e-08	-1.80822e-10	-1.07372	0.000120946	-1.80822e-10	-1.18691	0.000154046	-1.80822e-10	-1.31122
11785056	chr1:11785056:G:A	1.14664e-08	-1.80822e-10	-1.03912	0.000124702	-1.80822e-10	-1.15632	0.000157955	-1.80822e-10	-1.28617
11785165	chr1:11785165:T:C	1.92289e-09	-1.472	-1.35271	4.43119e-05	-0.910618	-1.28038	6.14352e-05	-0.897905	-1.33259
11785318	chr1:11785318:C:T	6.81926e-09	-1.80822e-10	-1.55879	8.10298e-05	-1.80822e-10	-1.58743	0.000118703	-1.80822e-10	-1.57185
11785459	chr1:11785459:C:T	2.139e-08	-1.80822e-10	-0.415615	0.000231489	-1.80822e-10	-0.537721	0.000327001	-1.80822e-10	-0.558511
11785467	chr1:11785467:G:A	1.8024e-09	-1.4293	-1.46012	4.19346e-05	-0.84422	-1.40192	5.86719e-05	-0.831011	-1.4455
11785513	chr1:11785513:C:T	7.00811e-09	-1.47417	-0.0573044	7.64286e-05	-1.61294	-0.0329577	0.000156867	-1.60711	0.314031
11786195	chr1:11786195:G:A	1.76574e-09	-1.76492	-1.14506	2.02761e-05	-1.8006	-1.1722	2.68359e-05	-1.80073	-1.25801
11786213	chr1:11786213:T:C	5.40557e-09	-1.79111	-5.85454e-10	8.89294e-05	-1.49441	-5.85454e-10	0.000128866	-1.4897	-5.85454e-10
11786390	chr1:11786390:G:A	1.09219e-08	-1.80822e-10	-1.08777	0.000119589	-1.80822e-10	-1.19819	0.000152559	-1.80822e-10	-1.32092
11786685	chr1:11786685:C:T	1.72545e-09	-1.49934	-1.43371	3.85938e-05	-0.95909	-1.37007	5.37318e-05	-0.94676	-1.41771
11786706	chr1:11786706:A:G	2.02084e-08	-1.80822e-10	-0.47244	0.000236597	-1.80822e-10	-0.515891	0.000352578	-1.80822e-10	-0.483203
11786753	chr1:11786753:G:GT	3.03989e-07	-1.80822e-10	2.23845	0.00364383	-1.80822e-10	2.21854	0.00502432	-1.80822e-10	2.17357
11787037	chr1:11787037:A:G	1.33893e-07	-1.80822e-10	1.4185	0.00137142	-1.80822e-10	1.24135	0.00204951	-1.80822e-10	1.27688
11787277	chr1:11787277:G:GGAA	1.42299e-09	-1.66457	-1.46121	1.7815e-05	-1.60853	-1.49368	2.50285e-05	-1.6027	-1.52576
11787379	chr1:11787379:T:C	1.19808e-09	-1.73707	-1.56076	1.34715e-05	-1.79251	-1.58916	1.94569e-05	-1.79258	-1.58769
11787392	chr1:11787392:G:A	1.75023e-09	-1.75834	-1.16046	2.32276e-05	-1.5673	-1.2696	3.4837e-05	-1.55733	-1.24047
11787715	chr1:11787715:G:T	2.66275e-09	-1.44609	-1.05309	6.01947e-05	-0.869473	-1.01519	8.44958e-05	-0.856416	-1.05536
11787804	chr1:11787804:G:A	1.41265e-09	-1.55814	-1.57494	2.82605e-05	-1.04858	-1.59221	4.17924e-05	-1.03665	-1.57911
11787845	chr1:11787845:C:A	1.40435e-09	-1.56655	-1.57242	2.78328e-05	-1.06504	-1.59099	4.11957e-05	-1.05322	-1.57692
11787875	chr1:11787875:T:C	1.51489e-08	-1.80822e-10	-0.760615	0.000196543	-1.80822e-10	-0.701369	0.000277767	-1.80822e-10	-0.721691
11788011	chr1:11788011:G:C	1.71031e-09	-1.50801	-1.43386	3.81203e-05	-0.971377	-1.37013	5.30997e-05	-0.95907	-1.41723
11788082	chr1:11788082:G:A	1.72413e-09	-1.6169	-1.31692	1.91908e-05	-1.75262	-1.2752	3.22401e-05	-1.75021	-1.12506
11788822	chr1:11788822:A:G	1.27202e-08	-1.80822e-10	-0.935346	0.000136232	-1.80822e-10	-1.06789	0.000170473	-1.80822e-10	-1.2099
11788866	chr1:11788866:C:T	6.79325e-09	-1.80822e-10	-1.56261	8.22578e-05	-1.80822e-10	-1.57239	0.000116995	-1.80822e-10	-1.58635
11788915	chr1:11788915:G:A	2.02949e-09	-1.45853	-1.31223	4.7898e-05	-0.888687	-1.22449	6.70281e-05	-0.875932	-1.26743
11789390	chr1:11789390:A:G	1.15832e-08	-1.80822e-10	-1.02899	0.000126207	-1.80822e-10	-1.14433	0.00015965	-1.80822e-10	-1.27549
11790693	chr1:11790693:G:A	5.38716e-09	-1.79452	-5.85454e-10	7.11595e-05	-1.71733	-5.85454e-10	0.000102794	-1.71574	-5.85454e-10
11790870	chr1:11790870:C:T	1.59225e-09	-1.74198	-1.27141	2.03972e-05	-1.59949	-1.36736	3.04529e-05	-1.59015	-1.34214
11791061	chr1:11791061:A:G	5.42473e-09	-0.434863	-1.35271	5.16195e-05	-0.675392	-1.36296	6.72508e-05	-0.666805	-1.47324
11791128	chr1:11791128:C:T	6.97262e-09	-1.53655	-5.85454e-10	6.75544e-05	-1.76932	-5.85454e-10	9.73941e-05	-1.76971	-5.85454e-10
11791162	chr1:11791162:C:T	7.58202e-09	-1.80822e-10	-1.45276	8.89814e-05	-1.80822e-10	-1.49382	0.000121628	-1.80822e-10	-1.54751
11791797	chr1:11791797:T:G	9.55963e-09	-1.80822e-10	-1.22099	0.000128731	-1.80822e-10	-1.12453	0.000191779	-1.80822e-10	-1.09213
11791870	chr1:11791870:C:T	5.50346e-09	-1.77316	-5.85454e-10	6.77571e-05	-1.76632	-5.85454e-10	9.76941e-05	-1.76663	-5.85454e-10
11792053	chr1:11792053:C:T	2.63534e-09	-1.46723	-1.0423	6.08689e-05	-0.905036	-0.968493	8.33347e-05	-0.892303	-1.03331
11792184	chr1:11792184:C:G	6.68744e-09	-1.80822e-10	-1.57831	8.03931e-05	-1.80822e-10	-1.59532	0.000117002	-1.80822e-10	-1.58628
11792243	chr1:11792243:C:T	2.68602e-09	-1.02897	-1.46151	4.49609e-05	-0.751277	-1.42518	6.21629e-05	-0.730599	-1.48812
11792246	chr1:11792246:G:A	6.56839e-09	-1.80822e-10	-1.59627	8.02635e-05	-1.80822e-10	-1.59694	0.000115748	-1.80822e-10	-1.59706
11792459	chr1:11792459:C:T	5.79561e-09	-1.05388	-0.667561	4.84227e-05	-1.3435	-0.758779	6.61147e-05	-1.3447	-0.812379
11792841	chr1:11792841:G:C	6.06017e-09	-1.6768	-5.85454e-10	9.73851e-05	-1.40358	-5.85454e-10	0.000140677	-1.40201	-5.85454e-10
11792912	chr1:11792912:T:C	6.86113e-09	-1.80822e-10	-1.55267	8.32128e-05	-1.80822e-10	-1.56085	0.000117854	-1.80822e-10	-1.57903
11793542	chr1:11793542:G:C	1.24971e-08	-1.80822e-10	-0.95304	0.000134116	-1.80822e-10	-1.08354	0.000167981	-1.80822e-10	-1.22462
11793961	chr1:11793961:C:T	6.5657e-09	-1.80822e-10	-1.59668	8.03405e-05	-1.80822e-10	-1.59598	0.000115951	-1.80822e-10	-1.59531
11794400	chr1:11794400:G:A	6.84726e-09	-0.347052	-1.20764	6.46638e-05	-0.592462	-1.22059	8.15745e-05	-0.583645	-1.36331
11794419	chr1:11794419:T:G	2.36192e-09	-1.40584	-1.21323	2.72449e-05	-1.48422	-1.19316	3.54645e-05	-1.47569	-1.30425
11794614	chr1:11794614:C:A	3.4268e-09	-0.924418	-1.32249	5.8775e-05	-0.606665	-1.30187	8.08139e-05	-0.584687	-1.37164
11794698	chr1:11794698:G:A	1.10033e-09	-1.80083	-1.5821	1.34457e-05	-1.79157	-1.59203	1.93417e-05	-1.79031	-1.5959
11794839	chr1:11794839:G:A	2.08997e-09	-1.37444	-1.36694	5.06924e-05	-0.74542	-1.31106	7.04095e-05	-0.731238	-1.36291
11795015	chr1:11795015:T:C	8.50483e-09	-1.80822e-10	-1.33791	0.000111426	-1.80822e-10	-1.26889	0.000153608	-1.80822e-10	-1.31407
11795390	chr1:11795390:C:T	7.28499e-09	-1.80822e-10	-1.49272	9.0627e-05	-1.80822e-10	-1.4755	0.00013346	-1.80822e-10	-1.45467
11795603	chr1:11795603:G:A	6.70406e-09	-1.80822e-10	-1.57583	8.09251e-05	-1.80822e-10	-1.58873	0.000116247	-1.80822e-10	-1.59275
11795810	chr1:11795810:G:A	1.10358e-09	-1.78345	-1.59653	1.38012e-05	-1.76081	-1.59669	2.00183e-05	-1.75817	-1.59366
11796027	chr1:11796027:G:A	3.95342e-09	-1.00166	-1.1023	3.36646e-05	-1.30656	-1.15924	4.65794e-05	-1.30784	-1.19948
11796321	chr1:11796321:G:A	6.07287e-09	-0.0822292	-1.59248	1.5908e-05	-1.65042	-1.565	2.43561e-05	-1.65238	-1.50331
11796790	chr1:11796790:G:A	1.42436e-09	-1.53587	-1.58894	1.53904e-05	-1.6806	-1.56791	2.20109e-05	-1.68091	-1.57603
11797173	chr1:11797173:G:C	6.86966e-09	-1.80822e-10	-1.55143	8.49658e-05	-1.80822e-10	-1.54	0.00012439	-1.80822e-10	-1.52505
11797183	chr1:11797183:C:T	1.12614e-09	-1.76536	-1.59438	1.34896e-05	-1.79336	-1.58697	1.96458e-05	-1.79441	-1.5762
11797324	chr1:11797324:T:C	5.34016e-09	-0.520144	-1.28314	5.02635e-05	-0.766177	-1.29879	6.42452e-05	-0.757661	-1.42811
11797353	chr1:11797353:A:G	2.89859e-09	-1.73369	-0.680632	3.29123e-05	-1.7534	-0.73501	4.17286e-05	-1.75544	-0.861852
11797519	chr1:11797519:T:C	2.60628e-09	-1.3053	-1.21531	5.80712e-05	-0.632597	-1.28798	8.46039e-05	-0.623403	-1.28709
11797654	chr1:11797654:T:C	2.30993e-09	-1.04587	-1.59546	2.09142e-05	-1.35965	-1.58217	2.99685e-05	-1.35994	-1.58838
11797731	chr1:11797731:G:A	1.31463e-07	-1.18219	2.58238	0.00121638	-1.369	2.49038	0.00286725	-1.36013	2.97276
11797869	chr1:11797869:G:A	7.81068e-09	-1.25617	-0.16688	8.01319e-05	-1.45728	-0.141298	0.000162897	-1.44939	0.194029
11797894	chr1:11797894:T:C	1.30086e-09	-1.77092	-1.44459	1.48615e-05	-1.79772	-1.48575	1.97763e-05	-1.79835	-1.56564
11797975	chr1:11797975:G:A	7.54974e-09	-1.80822e-10	-1.45703	9.39191e-05	-1.80822e-10	-1.43982	0.000138903	-1.80822e-10	-1.4147
11797979	chr1:11797979:A:G	2.00172e-09	-1.77672	-1.00781	2.37561e-05	-1.74499	-1.06942	3.38355e-05	-1.74375	-1.08322
11798306	chr1:11798306:C:T	8.28559e-09	-1.36402	-5.85454e-10	0.000104604	-1.33207	-5.85454e-10	0.00015102	-1.33106	-5.85454e-10
11798493	chr1:11798493:C:T	6.15437e-09	-1.28063	-0.380745	6.46544e-05	-1.45504	-0.358157	0.000128022	-1.44706	-0.0492125
11798527	chr1:11798527:T:C	7.84039e-09	-1.41925	-5.85454e-10	0.000179658	-0.791195	-5.85454e-10	0.000261269	-0.782924	-5.85454e-10
11798799	chr1:11798799:A:G	7.75778e-09	-1.80822e-10	-1.42984	9.59633e-05	-1.80822e-10	-1.41829	0.000134456	-1.80822e-10	-1.44724
11798900	chr1:11798900:T:C	2.62263e-09	-1.76957	-0.744793	3.48723e-05	-1.73382	-0.696735	4.66344e-05	-1.73216	-0.773971
11798905	chr1:11798905:G:A	6.71832e-09	-1.80822e-10	-1.5737	8.16293e-05	-1.80822e-10	-1.58006	0.000117073	-1.80822e-10	-1.58568
11798985	chr1:11798985:A:G	7.39184e-09	-1.47816	-5.85454e-10	0.000162184	-0.893518	-5.85454e-10	0.000235757	-0.885674	-5.85454e-10
11799024	chr1:11799024:C:T	6.58192e-09	-1.80822e-10	-1.59421	8.28874e-05	-1.80822e-10	-1.56477	0.000117758	-1.80822e-10	-1.57984
11799333	chr1:11799333:T:C	7.55539e-09	-1.45628	-5.85454e-10	0.000168443	-0.855653	-5.85454e-10	0.000244894	-0.847651	-5.85454e-10
11799549	chr1:11799549:T:G	7.60376e-09	-1.4499	-5.85454e-10	0.000170187	-0.845351	-5.85454e-10	0.00024744	-0.837306	-5.85454e-10
11799579	chr1:11799579:G:A	7.57469e-09	-1.45373	-5.85454e-10	0.000169031	-0.85217	-5.85454e-10	0.000245737	-0.844215	-5.85454e-10
11799690	chr1:11799690:G:A	2.73528e-09	-1.45868	-1.01362	5.22632e-05	-0.861656	-1.1643	6.94269e-05	-0.853656	-1.25454
11799852	chr1:11799852:A:G	7.79052e-09	-1.80822e-10	-1.42563	9.67674e-05	-1.80822e-10	-1.40994	0.000134481	-1.80822e-10	-1.44705
11800060	chr1:11800060:A:G	3.12071e-09	-1.33107	-1.00941	7.58033e-05	-0.671298	-0.982811	0.000107127	-0.6566	-1.01786
11800063	chr1:11800063:T:C	2.038e-09	-1.67865	-1.08793	2.23005e-05	-1.70566	-1.17198	3.06117e-05	-1.70877	-1.21833
11800398	chr1:11800398:C:T	8.96054e-09	-1.80822e-10	-1.28571	9.92967e-05	-1.80822e-10	-1.38414	0.000135163	-1.80822e-10	-1.442
11800408	chr1:11800408:C:G	7.45256e-09	-1.46998	-5.85454e-10	0.00016459	-0.878796	-5.85454e-10	0.000239267	-0.870893	-5.85454e-10
11800591	chr1:11800591:G:A	1.1573e-07	-1.80822e-10	1.27272	0.00116835	-1.80822e-10	1.0811	0.00176912	-1.80822e-10	1.12976
11800601	chr1:11800601:G:A	6.94404e-09	-1.80822e-10	-1.54066	8.77814e-05	-1.80822e-10	-1.5074	0.000125263	-1.80822e-10	-1.51806
11800626	chr1:11800626:T:C	1.86069e-09	-1.67835	-1.17924	2.05187e-05	-1.70463	-1.25628	2.83694e-05	-1.70775	-1.29541
11800750	chr1:11800750:C:T	3.18337e-09	-1.31683	-1.00377	7.80502e-05	-0.647819	-0.97708	0.000110318	-0.632954	-1.01215
11800786	chr1:11800786:G:A	5.12953e-09	-1.77734	-0.0661881	4.98941e-05	-1.74744	-0.324913	7.49579e-05	-1.74615	-0.285402
11801066	chr1:11801066:A:G	1.65263e-07	-1.80822e-10	1.629	0.00165148	-1.80822e-10	1.42718	0.00250098	-1.80822e-10	1.47596
11801607	chr1:11801607:G:A	6.74574e-09	-1.80822e-10	-1.56963	8.57833e-05	-1.80822e-10	-1.53043	0.000125507	-1.80822e-10	-1.51611
11801664	chr1:11801664:G:A	7.5994e-09	-1.80822e-10	-1.45047	9.03355e-05	-1.80822e-10	-1.47872	0.000129812	-1.80822e-10	-1.48239
11801798	chr1:11801798:A:G	4.37146e-09	-1.73859	-0.264851	5.02512e-05	-1.69306	-0.372159	6.64988e-05	-1.69094	-0.460347
11801990	chr1:11801990:C:T	3.01794e-09	-1.34029	-1.03367	7.34795e-05	-0.676202	-1.00904	0.000104062	-0.661526	-1.04196
11802003	chr1:11802003:CACAGA:C	5.35208e-09	-1.80105	-5.85454e-10	6.91042e-05	-1.74664	-5.85454e-10	9.96056e-05	-1.74726	-5.85454e-10
11802106	chr1:11802106:C:A	1.25576e-09	-1.79574	-1.45506	2.62788e-05	-1.19989	-1.5136	3.90916e-05	-1.18343	-1.49913
11802137	chr1:11802137:T:C	7.75701e-09	-1.80822e-10	-1.42994	9.43782e-05	-1.80822e-10	-1.43494	0.000137972	-1.80822e-10	-1.42142
11802157	chr1:11802157:T:C	1.6707e-09	-1.45535	-1.50994	1.70299e-05	-1.76363	-1.38365	2.21412e-05	-1.76467	-1.48637
11802274	chr1:11802274:G:A	7.8077e-09	-1.80822e-10	-1.42343	8.7999e-05	-1.80822e-10	-1.50493	0.000131597	-1.80822e-10	-1.46873
11802275	chr1:11802275:C:T	7.8185e-09	-1.80822e-10	-1.42205	8.80884e-05	-1.80822e-10	-1.50391	0.000131759	-1.80822e-10	-1.4675
11802461	chr1:11802461:TAA:T	7.93258e-09	-1.80822e-10	-1.40756	9.521e-05	-1.80822e-10	-1.42617	0.000142405	-1.80822e-10	-1.3898
11802699	chr1:11802699:T:C	1.62388e-07	-1.80822e-10	1.61145	0.0016219	-1.80822e-10	1.4091	0.00245617	-1.80822e-10	1.45788
11802721	chr1:11802721:A:G	8.58447e-09	-1.75898	0.430395	0.000103546	-1.73069	0.388463	0.000134336	-1.72891	0.280786
11802825	chr1:11802825:T:C	6.85858e-09	-1.80822e-10	-1.55304	8.47211e-05	-1.80822e-10	-1.54289	0.000123775	-1.80822e-10	-1.53001
11803000	chr1:11803000:G:A	6.90194e-09	-1.4003	-0.146434	0.00016267	-0.822268	-0.0682586	0.000215849	-0.808116	-0.165779
11803220	chr1:11803220:G:A	7.63635e-09	-1.80822e-10	-1.44562	8.66644e-05	-1.80822e-10	-1.52021	0.000129243	-1.80822e-10	-1.48678
11803847	chr1:11803847:C:T	2.1149e-09	-1.60182	-1.12772	4.03452e-05	-1.17319	-1.11159	5.71413e-05	-1.16208	-1.14087
11804070	chr1:11804070:A:G	1.13966e-08	-1.80822e-10	-1.04523	0.000147496	-1.80822e-10	-0.988451	0.000202033	-1.80822e-10	-1.04005
11804092	chr1:11804092:G:A	2.08756e-09	-1.59791	-1.14464	3.99804e-05	-1.16498	-1.12888	5.66609e-05	-1.1538	-1.15759
11804205	chr1:11804205:T:C	1.17878e-09	-1.79916	-1.5149	2.40671e-05	-1.24409	-1.55731	3.56194e-05	-1.22823	-1.54735
11804321	chr1:11804321:G:A	1.11487e-09	-1.79852	-1.57128	2.47918e-05	-1.23434	-1.53739	3.5873e-05	-1.21837	-1.55012
11804529	chr1:11804529:T:C	3.17501e-09	-1.8008	-0.522427	3.65317e-05	-1.79631	-0.587762	5.03716e-05	-1.79586	-0.63319
11804993	chr1:11804993:G:T	8.33301e-09	-1.80822e-10	-1.35832	9.94835e-05	-1.80822e-10	-1.38226	0.000149001	-1.80822e-10	-1.34452
11805006	chr1:11805006:ATTGC:A	2.08633e-09	-1.60186	-1.14127	3.98869e-05	-1.17106	-1.12514	5.65182e-05	-1.15993	-1.15399
11805227	chr1:11805227:A:AC	1.57858e-09	-1.65933	-1.36268	2.68551e-05	-1.2862	-1.4056	3.97457e-05	-1.27711	-1.38886
11805310	chr1:11805310:TG:T	6.8016e-09	-1.80822e-10	-1.56138	8.55207e-05	-1.80822e-10	-1.53349	0.000122192	-1.80822e-10	-1.54288
11805485	chr1:11805485:A:C	2.13582e-09	-1.60462	-1.11507	4.07242e-05	-1.17653	-1.0989	5.7679e-05	-1.16546	-1.12812
11805528	chr1:11805528:C:T	1.15275e-08	-1.80822e-10	-1.03381	0.000126514	-1.80822e-10	-1.1419	0.00019045	-1.80822e-10	-1.09908
11805607	chr1:11805607:T:C	6.97051e-09	-1.80822e-10	-1.53685	8.20255e-05	-1.80822e-10	-1.57522	0.000119853	-1.80822e-10	-1.56221
11806385	chr1:11806385:G:A	5.71409e-09	-1.73561	-5.85454e-10	0.000108937	-1.29148	-5.85454e-10	0.000158075	-1.2854	-5.85454e-10
11806394	chr1:11806394:G:A	1.17358e-09	-1.80002	-1.51847	2.35871e-05	-1.26214	-1.55941	3.48881e-05	-1.24655	-1.54978
11806456	chr1:11806456:G:A	6.73344e-09	-1.80822e-10	-1.57145	8.26723e-05	-1.80822e-10	-1.56737	0.000118107	-1.80822e-10	-1.57689
11806987	chr1:11806987:T:C	1.64913e-09	-1.79582	-1.18247	1.86613e-05	-1.79691	-1.25888	2.62458e-05	-1.79757	-1.2834
11807123	chr1:11807123:T:G	7.57446e-09	-1.80822e-10	-1.45376	8.4645e-05	-1.80822e-10	-1.54378	0.000123532	-1.80822e-10	-1.53197
11807529	chr1:11807529:T:C	1.03318e-08	-1.80822e-10	-1.14331	0.000103482	-1.80822e-10	-1.34285	0.000154338	-1.80822e-10	-1.30933
11807680	chr1:11807680:A:G	2.32704e-09	-1.58363	-1.05031	4.51612e-05	-1.1401	-1.03191	6.48419e-05	-1.12869	-1.04783
11807759	chr1:11807759:A:G	8.0931e-09	-1.80822e-10	-1.38753	0.00010271	-1.80822e-10	-1.35034	0.000146208	-1.80822e-10	-1.36345
11807821	chr1:11807821:C:T	5.62542e-09	-1.75125	-5.85454e-10	0.000104132	-1.33659	-5.85454e-10	0.000151062	-1.33078	-5.85454e-10
11807831	chr1:11807831:A:G	2.68784e-08	-1.80822e-10	-0.187219	0.000354299	-1.80822e-10	-0.112111	0.000564948	-1.80822e-10	-0.0117416
11808371	chr1:11808371:G:A	8.85307e-09	-1.80822e-10	-1.29778	0.000100608	-1.80822e-10	-1.37102	0.000139792	-1.80822e-10	-1.40832
11808454	chr1:11808454:A:G	2.15449e-09	-1.59633	-1.11465	4.1293e-05	-1.16272	-1.09884	5.85291e-05	-1.15149	-1.12746
11808723	chr1:11808723:A:AC	2.22743e-09	-1.59663	-1.08106	4.28192e-05	-1.16276	-1.06251	6.14748e-05	-1.15155	-1.0783
11808898	chr1:11808898:G:A	1.31206e-08	-0.90436	-5.85454e-10	0.000549293	0.32638	-5.85454e-10	0.000795285	0.330226	-5.85454e-10
11808965	chr1:11808965:G:A	2.13325e-09	-1.58482	-1.13608	4.12325e-05	-1.14238	-1.12065	5.85255e-05	-1.13098	-1.14803
11809044	chr1:11809044:T:C	2.23628e-09	-1.60301	-1.07071	4.27655e-05	-1.17407	-1.05245	6.14012e-05	-1.16296	-1.06809
11809053	chr1:11809053:G:A	2.23931e-09	-1.60468	-1.06769	4.27931e-05	-1.17713	-1.04875	6.14312e-05	-1.16604	-1.06451
11809458	chr1:11809458:C:G	1.19185e-09	-1.80102	-1.50201	1.40558e-05	-1.80105	-1.53816	2.00096e-05	-1.80099	-1.55127
11809464	chr1:11809464:A:G	1.15491e-09	-1.74646	-1.58806	2.13489e-05	-1.36071	-1.56054	3.10026e-05	-1.35447	-1.55993
11809492	chr1:11809492:G:A	5.71933e-09	-1.73469	-5.85454e-10	0.000110041	-1.2814	-5.85454e-10	0.00015968	-1.27531	-5.85454e-10
11809521	chr1:11809521:T:C	1.3551e-09	-1.80104	-1.37363	1.55395e-05	-1.80105	-1.43782	2.19261e-05	-1.80099	-1.45981
11809559	chr1:11809559:G:A	2.17862e-09	-1.60078	-1.09907	4.17412e-05	-1.17014	-1.08062	5.99457e-05	-1.15899	-1.09605
11809596	chr1:11809596:T:G	2.22089e-09	-1.5671	-1.11353	4.351e-05	-1.11165	-1.09761	6.16987e-05	-1.09999	-1.12622
11809793	chr1:11809793:G:C	2.11528e-09	-1.59821	-1.13115	4.05732e-05	-1.16584	-1.1133	5.82989e-05	-1.15466	-1.12823
11809960	chr1:11809960:G:A	8.42037e-08	-1.80822e-10	0.954698	0.000858098	-1.80822e-10	0.772467	0.00129752	-1.80822e-10	0.819732
11810076	chr1:11810076:A:G	2.20716e-09	-1.58531	-1.10152	4.27851e-05	-1.14305	-1.08301	6.14603e-05	-1.13166	-1.09842
11810104	chr1:11810104:T:C	5.56319e-09	-1.76237	-5.85454e-10	0.000100656	-1.37055	-5.85454e-10	0.000145981	-1.365	-5.85454e-10
11810184	chr1:11810184:T:C	4.388e-09	-1.06459	-0.935073	4.51455e-05	-1.77175	-0.40061	6.74703e-05	-1.77206	-0.364724
11810222	chr1:11810222:A:G	5.48043e-09	-1.77736	-5.85454e-10	7.48613e-05	-1.66661	-5.85454e-10	0.000107875	-1.66751	-5.85454e-10
11810326	chr1:11810326:G:A	1.35744e-09	-1.72137	-1.45157	1.63514e-05	-1.68775	-1.50019	2.35158e-05	-1.68547	-1.50533
11810534	chr1:11810534:C:T	7.5453e-09	-1.80822e-10	-1.45761	8.6933e-05	-1.80822e-10	-1.51711	0.000121439	-1.80822e-10	-1.54906
11810674	chr1:11810674:G:A	2.2415e-09	-1.57904	-1.09235	4.36554e-05	-1.13214	-1.07378	6.27091e-05	-1.12066	-1.08931
11810772	chr1:11810772:A:T	8.41976e-09	-1.80822e-10	-1.34796	0.000100281	-1.80822e-10	-1.37428	0.000149757	-1.80822e-10	-1.33946
11810779	chr1:11810779:AAAG:A	7.72872e-09	-1.80822e-10	-1.4336	0.000100817	-1.80822e-10	-1.36894	0.000141804	-1.80822e-10	-1.39403
11810803	chr1:11810803:C:T	2.13741e-09	-1.61525	-1.10369	4.04773e-05	-1.19613	-1.08538	5.81222e-05	-1.18521	-1.10071
11810944	chr1:11810944:G:A	3.10288e-08	-0.0436242	-5.85454e-10	0.000683917	0.545585	-5.85454e-10	0.000987651	0.546855	-5.85454e-10
11811150	chr1:11811150:G:T	7.16186e-09	-1.80822e-10	-1.50977	8.29648e-05	-1.80822e-10	-1.56384	0.000122199	-1.80822e-10	-1.54282
11811529	chr1:11811529:T:C	2.21873e-09	-1.58562	-1.09598	4.29822e-05	-1.14357	-1.0779	6.17504e-05	-1.13218	-1.09319
11811651	chr1:11811651:G:A	1.43127e-09	-1.76062	-1.35936	1.60284e-05	-1.79332	-1.41457	2.06147e-05	-1.79427	-1.5282
11811657	chr1:11811657:C:T	2.17786e-09	-1.57503	-1.12517	4.25218e-05	-1.12511	-1.10712	6.11207e-05	-1.11357	-1.12205
11811718	chr1:11811718:T:C	2.22956e-09	-1.57634	-1.1004	4.35053e-05	-1.1273	-1.08207	6.25058e-05	-1.11578	-1.09744
11811888	chr1:11811888:A:G	6.82938e-09	-1.80822e-10	-1.55731	8.10747e-05	-1.80822e-10	-1.58688	0.000117904	-1.80822e-10	-1.5786
11812263	chr1:11812263:A:G	1.31895e-09	-1.62721	-1.5745	2.39456e-05	-1.22601	-1.58045	3.49006e-05	-1.2162	-1.57977
11812338	chr1:11812338:T:C	2.23624e-09	-1.57324	-1.10051	4.3751e-05	-1.12165	-1.08209	6.28594e-05	-1.11008	-1.09749
11812419	chr1:11812419:TG:T	2.25109e-09	-1.57931	-1.08782	4.38433e-05	-1.13235	-1.06928	6.29792e-05	-1.12087	-1.0848
11812530	chr1:11812530:C:G	6.59083e-09	-1.80822e-10	-1.59286	8.03494e-05	-1.80822e-10	-1.59587	0.000115916	-1.80822e-10	-1.59561
11812632	chr1:11812632:A:C	2.07348e-09	-1.63649	-1.11282	3.99497e-05	-1.20416	-1.09047	5.7373e-05	-1.19293	-1.10597
11812763	chr1:11812763:G:A	2.87808e-09	-1.51442	-0.906992	5.25122e-05	-0.943818	-1.07739	6.89254e-05	-0.936137	-1.17931
11812927	chr1:11812927:A:G	2.23853e-09	-1.57491	-1.09781	4.37333e-05	-1.12493	-1.07921	6.28303e-05	-1.11339	-1.09465
11812963	chr1:11812963:T:C	2.15008e-09	-1.59137	-1.12166	4.13534e-05	-1.15418	-1.10592	5.8632e-05	-1.14288	-1.13431
11812995	chr1:11812995:T:C	2.18913e-09	-1.58913	-1.1059	4.23071e-05	-1.14974	-1.08755	6.07666e-05	-1.13842	-1.10302
11812998	chr1:11812998:C:T	2.26234e-09	-1.56265	-1.09949	4.45808e-05	-1.1039	-1.08105	6.40606e-05	-1.09218	-1.09647
11813439	chr1:11813439:G:A	2.18366e-09	-1.59181	-1.10573	4.21163e-05	-1.15431	-1.0875	6.04996e-05	-1.14302	-1.10282
11813449	chr1:11813449:A:G	2.19325e-09	-1.59361	-1.09954	4.21868e-05	-1.15826	-1.08188	6.06046e-05	-1.14702	-1.09709
11813455	chr1:11813455:A:G	6.47865e-09	-1.61003	-5.85454e-10	6.8578e-05	-1.75428	-5.85454e-10	9.88702e-05	-1.75467	-5.85454e-10
11813490	chr1:11813490:A:C	7.00918e-09	-1.80822e-10	-1.53132	9.03191e-05	-1.80822e-10	-1.4789	0.00012888	-1.80822e-10	-1.48959
11813530	chr1:11813530:A:T	7.42757e-09	-1.80822e-10	-1.47334	9.26792e-05	-1.80822e-10	-1.45311	0.00013749	-1.80822e-10	-1.42492
11813794	chr1:11813794:C:T	1.48719e-09	-1.79928	-1.28237	1.70221e-05	-1.80009	-1.34765	2.15564e-05	-1.7997	-1.4781
11813812	chr1:11813812:G:T	1.08415e-09	-1.80074	-1.597	1.32729e-05	-1.80052	-1.59601	1.91327e-05	-1.80017	-1.5969
11813928	chr1:11813928:G:C	2.15371e-09	-1.59117	-1.12018	4.15506e-05	-1.15322	-1.10212	5.97002e-05	-1.14192	-1.11722
11814097	chr1:11814097:A:C	2.17914e-09	-1.5997	-1.09991	4.17806e-05	-1.16818	-1.08163	6.00029e-05	-1.15702	-1.09707
11814132	chr1:11814132:G:A	2.15647e-09	-1.60752	-1.10254	4.10953e-05	-1.1822	-1.08416	5.9015e-05	-1.17115	-1.09953
11814192	chr1:11814192:G:A	6.74895e-09	-1.56915	-5.85454e-10	8.09817e-05	-1.58803	-5.85454e-10	0.000116658	-1.58923	-5.85454e-10
11814798	chr1:11814798:T:C	2.32691e-09	-1.56152	-1.07248	4.59019e-05	-1.10189	-1.05385	6.59397e-05	-1.09015	-1.06959
11814815	chr1:11814815:G:A	2.19371e-09	-1.57672	-1.11623	4.27414e-05	-1.12908	-1.098	6.1429e-05	-1.11759	-1.113
11814891	chr1:11814891:G:A	7.73664e-09	-1.80822e-10	-1.43257	8.5705e-05	-1.80822e-10	-1.53134	0.000125273	-1.80822e-10	-1.51798
11814974	chr1:11814974:A:G	2.31235e-09	-1.58863	-1.05165	4.52694e-05	-1.14068	-1.02894	6.50312e-05	-1.12915	-1.04446
11815058	chr1:11815058:T:C	5.67709e-09	-1.7421	-5.85454e-10	0.000107731	-1.30261	-5.85454e-10	0.000156311	-1.29663	-5.85454e-10
11815556	chr1:11815556:T:C	2.19318e-09	-1.58815	-1.10504	4.24297e-05	-1.14778	-1.08663	6.09527e-05	-1.13643	-1.10195
11815652	chr1:11815652:C:G	7.34833e-09	-1.48407	-5.85454e-10	0.000160965	-0.901063	-5.85454e-10	0.000233971	-0.893278	-5.85454e-10
11816219	chr1:11816219:A:G	6.6733e-09	-1.80822e-10	-1.58043	8.32993e-05	-1.80822e-10	-1.55981	0.00011925	-1.80822e-10	-1.56725
11816338	chr1:11816338:A:G	2.18889e-09	-1.57622	-1.11893	4.27249e-05	-1.12704	-1.10043	6.1424e-05	-1.11552	-1.11515
11816360	chr1:11816360:C:T	1.10836e-09	-1.80086	-1.5748	1.36971e-05	-1.80026	-1.56481	1.96246e-05	-1.79984	-1.57185
11816605	chr1:11816605:G:A	1.71662e-09	-1.48543	-1.45275	1.63725e-05	-1.69884	-1.4878	2.31338e-05	-1.69942	-1.50776
11816635	chr1:11816635:G:A	8.02542e-09	-1.80822e-10	-1.39593	0.000105438	-1.80822e-10	-1.32413	0.000148021	-1.80822e-10	-1.35112
11816995	chr1:11816995:AT:A	8.42037e-08	-1.80822e-10	0.954698	0.000858098	-1.80822e-10	0.772467	0.00129752	-1.80822e-10	0.819732
11817005	chr1:11817005:C:A	7.45602e-09	-1.46952	-5.85454e-10	0.00016507	-0.875882	-5.85454e-10	0.000239967	-0.867972	-5.85454e-10
11817074	chr1:11817074:A:T	7.47947e-09	-1.46638	-5.85454e-10	0.000165936	-0.87065	-5.85454e-10	0.00024123	-0.862724	-5.85454e-10
11817209	chr1:11817209:C:T	2.28868e-09	-1.5641	-1.08647	4.50716e-05	-1.10612	-1.06788	6.47539e-05	-1.09442	-1.08346
11817282	chr1:11817282:G:A	8.41842e-08	-1.80822e-10	0.954467	0.000857937	-1.80822e-10	0.77228	0.00129725	-1.80822e-10	0.819531
11817589	chr1:11817589:G:A	7.24658e-09	-1.49801	-5.85454e-10	0.000157367	-0.923669	-5.85454e-10	0.000228722	-0.915969	-5.85454e-10
11817766	chr1:11817766:CAT:C	6.78681e-09	-1.80822e-10	-1.56356	8.08106e-05	-1.80822e-10	-1.59014	0.000117371	-1.80822e-10	-1.58313
11817922	chr1:11817922:A:C	7.4152e-09	-1.47501	-5.85454e-10	0.000163675	-0.88437	-5.85454e-10	0.00023793	-0.876497	-5.85454e-10
11818169	chr1:11818169:G:A	7.39221e-09	-1.47811	-5.85454e-10	0.000162815	-0.889636	-5.85454e-10	0.000236662	-0.88184	-5.85454e-10
11818562	chr1:11818562:T:C	1.95853e-09	-1.58167	-1.22467	3.80857e-05	-1.13653	-1.20588	5.47874e-05	-1.12508	-1.21993
11818702	chr1:11818702:C:T	6.74979e-09	-1.80822e-10	-1.56903	8.06216e-05	-1.80822e-10	-1.59248	0.00011696	-1.80822e-10	-1.58664
11819009	chr1:11819009:C:G	7.52242e-09	-1.46065	-5.85454e-10	0.000167615	-0.860584	-5.85454e-10	0.000243682	-0.852612	-5.85454e-10
11819046	chr1:11819046:T:C	7.57323e-09	-1.45392	-5.85454e-10	0.000169492	-0.849445	-5.85454e-10	0.000246423	-0.841427	-5.85454e-10
11819105	chr1:11819105:G:A	1.10386e-09	-1.78266	-1.59707	1.33194e-05	-1.79787	-1.59516	1.91621e-05	-1.79855	-1.59699
11819174	chr1:11819174:G:A	7.59346e-09	-1.80822e-10	-1.45125	9.483e-05	-1.80822e-10	-1.43017	0.000141116	-1.80822e-10	-1.39889
11819210	chr1:11819210:A:G	2.25157e-09	-1.56597	-1.10094	4.42686e-05	-1.10947	-1.08251	6.36116e-05	-1.09779	-1.09788
11819231	chr1:11819231:TC:T	7.33388e-09	-1.48604	-5.85454e-10	0.000160629	-0.903152	-5.85454e-10	0.000233484	-0.895362	-5.85454e-10
11819306	chr1:11819306:TG:T	7.36424e-09	-1.4819	-5.85454e-10	0.00016176	-0.896139	-5.85454e-10	0.000235134	-0.888319	-5.85454e-10
11819411	chr1:11819411:C:T	7.3089e-09	-1.48945	-5.85454e-10	0.000159706	-0.908919	-5.85454e-10	0.000232135	-0.901154	-5.85454e-10
11819573	chr1:11819573:CT:C	6.67118e-09	-1.80822e-10	-1.58074	8.32593e-05	-1.80822e-10	-1.56029	0.000119199	-1.80822e-10	-1.56768
11819642	chr1:11819642:A:G	1.4421e-09	-1.80028	-1.31216	1.64749e-05	-1.79423	-1.38619	2.37209e-05	-1.79375	-1.38837
11819741	chr1:11819741:A:G	1.85247e-07	-1.80822e-10	1.74315	0.00176499	-1.80822e-10	1.49365	0.00274374	-1.80822e-10	1.5686
11819766	chr1:11819766:A:G	7.37813e-09	-1.80822e-10	-1.48002	9.63442e-05	-1.80822e-10	-1.41432	0.000137299	-1.80822e-10	-1.42632
11820325	chr1:11820325:A:G	5.35252e-09	-1.80097	-5.85454e-10	6.94666e-05	-1.7414	-5.85454e-10	0.000100234	-1.74097	-5.85454e-10
11820674	chr1:11820674:G:T	3.28331e-09	-1.79962	-0.490065	3.6962e-05	-1.79324	-0.579119	5.04584e-05	-1.79265	-0.634672
11820680	chr1:11820680:T:C	3.29767e-09	-1.79848	-0.48684	3.7166e-05	-1.79081	-0.576044	5.07342e-05	-1.79014	-0.631735
11820681	chr1:11820681:G:T	3.32499e-09	-1.79934	-0.47773	3.74282e-05	-1.7926	-0.567229	5.10805e-05	-1.79199	-0.623086
11820691	chr1:11820691:T:C	3.35405e-09	-1.79999	-0.468381	3.77083e-05	-1.79411	-0.558256	5.1434e-05	-1.79356	-0.614617
11820692	chr1:11820692:G:A	2.24506e-09	-1.57837	-1.09143	4.3754e-05	-1.13082	-1.07285	6.28503e-05	-1.11933	-1.08839
11820698	chr1:11820698:C:T	3.33318e-09	-1.79921	-0.475397	3.74905e-05	-1.79233	-0.565835	5.11708e-05	-1.79171	-0.621599
11820703	chr1:11820703:C:G	3.29565e-09	-1.79917	-0.486764	3.71207e-05	-1.79225	-0.575829	5.06688e-05	-1.79162	-0.631542
11820711	chr1:11820711:A:G	3.2101e-09	-1.79986	-0.512374	3.63068e-05	-1.79362	-0.596629	4.94676e-05	-1.79304	-0.654119
11820762	chr1:11820762:G:A	3.6789e-09	-0.697599	-1.47833	2.74152e-05	-1.15388	-1.51728	3.8033e-05	-1.15226	-1.55776
11821090	chr1:11821090:A:C	1.22755e-09	-1.68307	-1.59045	1.44938e-05	-1.7298	-1.57873	2.07738e-05	-1.73098	-1.58381
11821263	chr1:11821263:G:C	1.3705e-09	-1.7874	-1.37597	1.60238e-05	-1.78841	-1.41977	2.26715e-05	-1.78955	-1.43782
11821384	chr1:11821384:C:G	3.20628e-09	-1.80103	-0.512397	3.6002e-05	-1.79798	-0.600697	4.91688e-05	-1.79761	-0.655608
11821873	chr1:11821873:A:G	6.78965e-09	-1.80822e-10	-1.56314	8.08007e-05	-1.80822e-10	-1.59027	0.000117348	-1.80822e-10	-1.58333
11822185	chr1:11822185:G:A	8.46792e-08	-1.80822e-10	0.96033	0.000861973	-1.80822e-10	0.776973	0.00130279	-1.80822e-10	0.823785
11822429	chr1:11822429:G:A	2.07246e-09	-1.26708	-1.48272	5.01301e-05	-0.558015	-1.50961	7.06473e-05	-0.548754	-1.54202
11822575	chr1:11822575:T:G	2.30512e-09	-1.55685	-1.08656	4.53616e-05	-1.09847	-1.06912	6.50955e-05	-1.08674	-1.08588
11822993	chr1:11822993:C:G	6.58151e-09	-1.80822e-10	-1.59428	8.10564e-05	-1.80822e-10	-1.58711	0.000118248	-1.80822e-10	-1.57569
11823275	chr1:11823275:A:G	1.1094e-09	-1.80081	-1.57391	1.36422e-05	-1.80028	-1.56881	1.95384e-05	-1.79987	-1.57623
11823285	chr1:11823285:T:C	1.44154e-08	-0.384455	-0.425788	4.25912e-05	-1.57467	-0.655932	5.07581e-05	-1.57398	-0.847423
11823474	chr1:11823474:C:T	5.50701e-09	-1.79941	0.026892	6.37684e-05	-1.79248	-0.0345184	8.39703e-05	-1.79186	-0.126152
11823518	chr1:11823518:C:G	7.51687e-09	-1.46139	-5.85454e-10	0.000167387	-0.861943	-5.85454e-10	0.00024335	-0.853976	-5.85454e-10
11823572	chr1:11823572:T:A	1.5245e-09	-1.75551	-1.30136	1.68973e-05	-1.79096	-1.36413	2.12898e-05	-1.79205	-1.49819
11823596	chr1:11823596:C:T	6.77766e-09	-1.80822e-10	-1.56491	8.07655e-05	-1.80822e-10	-1.5907	0.000117266	-1.80822e-10	-1.58403
11823666	chr1:11823666:A:G	7.7255e-09	-1.80822e-10	-1.43401	8.56946e-05	-1.80822e-10	-1.53146	0.000125201	-1.80822e-10	-1.51855
11823674	chr1:11823674:C:T	5.98915e-09	-1.79712	0.108527	6.97317e-05	-1.78796	0.0503648	9.14474e-05	-1.78721	-0.0455005
11823882	chr1:11823882:G:A	7.76689e-09	-1.80822e-10	-1.42867	9.6781e-05	-1.80822e-10	-1.4098	0.00014421	-1.80822e-10	-1.3772
11824090	chr1:11824090:T:C	1.27492e-09	-1.75652	-1.47913	4.11924e-05	-0.95726	-1.30674	5.58915e-05	-0.937407	-1.38766
11824241	chr1:11824241:G:A	6.76583e-09	-1.80822e-10	-1.56665	8.07053e-05	-1.80822e-10	-1.59145	0.000117137	-1.80822e-10	-1.58513
11824307	chr1:11824307:TTTCTC:T	6.59169e-09	-1.80822e-10	-1.59273	8.12833e-05	-1.80822e-10	-1.58431	0.000118763	-1.80822e-10	-1.57135
11824562	chr1:11824562:G:A	7.48461e-09	-1.46569	-5.85454e-10	0.000166227	-0.868894	-5.85454e-10	0.000241643	-0.861011	-5.85454e-10
11824571	chr1:11824571:G:A	6.71657e-09	-1.80822e-10	-1.57396	8.04767e-05	-1.80822e-10	-1.59428	0.00011663	-1.80822e-10	-1.58947
11824823	chr1:11824823:A:G	7.51986e-09	-1.80822e-10	-1.46099	8.43126e-05	-1.80822e-10	-1.54772	0.000122953	-1.80822e-10	-1.53667
11824990	chr1:11824990:C:T	7.93648e-09	-1.80822e-10	-1.40707	9.93329e-05	-1.80822e-10	-1.38377	0.0001483	-1.80822e-10	-1.34924
11825283	chr1:11825283:G:A	8.0527e-09	-1.80822e-10	-1.39253	0.000102961	-1.80822e-10	-1.3479	0.000151242	-1.80822e-10	-1.32959
11825590	chr1:11825590:A:G	2.23494e-09	-1.79704	-0.877285	2.65785e-05	-1.78718	-0.914967	3.63244e-05	-1.7864	-0.969586
11825834	chr1:11825834:G:A	3.00003e-08	-0.0773319	-5.85454e-10	0.000659167	0.508725	-5.85454e-10	0.000951924	0.510011	-5.85454e-10
11826326	chr1:11826326:C:CTG	1.78601e-09	-1.80098	-1.09757	1.95469e-05	-1.79732	-1.21211	2.77419e-05	-1.79695	-1.22858
11826747	chr1:11826747:G:T	1.79103e-09	-1.40069	-1.49505	1.66417e-05	-1.64668	-1.52366	2.3566e-05	-1.64738	-1.54129
11826937	chr1:11826937:G:A	7.87117e-09	-1.80822e-10	-1.41533	9.81682e-05	-1.80822e-10	-1.39557	0.000146652	-1.80822e-10	-1.36041
11827068	chr1:11827068:C:T	7.31897e-09	-1.48807	-5.85454e-10	0.000160042	-0.906815	-5.85454e-10	0.000232627	-0.899038	-5.85454e-10
11827237	chr1:11827237:A:T	7.54024e-09	-1.80822e-10	-1.45829	9.41435e-05	-1.80822e-10	-1.43743	0.000139864	-1.80822e-10	-1.4078
11827246	chr1:11827246:A:G	1.84188e-09	-1.80105	-1.0667	2.00853e-05	-1.79808	-1.18418	2.8506e-05	-1.79775	-1.20061
11827259	chr1:11827259:C:A	2.26842e-09	-1.55907	-1.10039	4.4884e-05	-1.09656	-1.08161	6.44748e-05	-1.08478	-1.09742
11827325	chr1:11827325:A:G	2.10335e-09	-1.8007	-0.934303	2.29098e-05	-1.79551	-1.05518	3.29433e-05	-1.79508	-1.05861
11828004	chr1:11828004:C:T	1.12527e-09	-1.79395	-1.56657	2.63397e-05	-1.1811	-1.53008	3.81167e-05	-1.16433	-1.54349
11828016	chr1:11828016:C:T	5.37577e-09	-1.79664	-5.85454e-10	7.06988e-05	-1.72382	-5.85454e-10	0.000101959	-1.72391	-5.85454e-10
11828327	chr1:11828327:A:G	1.39756e-09	-1.79882	-1.34499	1.60826e-05	-1.8003	-1.40422	2.06942e-05	-1.79994	-1.51868
11828938	chr1:11828938:A:C	6.58356e-09	-1.80822e-10	-1.59396	8.04067e-05	-1.80822e-10	-1.59515	0.000116005	-1.80822e-10	-1.59484
11829156	chr1:11829156:T:G	3.14426e-09	-1.49307	-0.839888	5.76991e-05	-0.916149	-1.01086	7.5572e-05	-0.90843	-1.11496
11829168	chr1:11829168:G:A	1.15356e-09	-1.78873	-1.54696	2.81963e-05	-1.14426	-1.4988	4.0712e-05	-1.12706	-1.51489
11829411	chr1:11829411:A:G	1.14191e-09	-1.79009	-1.55575	1.37289e-05	-1.7972	-1.56554	1.99341e-05	-1.79798	-1.55807
11829511	chr1:11829511:G:C	7.19055e-09	-1.50577	-5.85454e-10	0.000154905	-0.93944	-5.85454e-10	0.000225122	-0.931833	-5.85454e-10
11829825	chr1:11829825:GAAC:G	6.78309e-09	-1.80822e-10	-1.56411	8.07977e-05	-1.80822e-10	-1.5903	0.000117328	-1.80822e-10	-1.5835
11829958	chr1:11829958:T:C	6.58968e-09	-1.80822e-10	-1.59304	8.03571e-05	-1.80822e-10	-1.59577	0.000115928	-1.80822e-10	-1.5955
11830048	chr1:11830048:G:A	7.43562e-09	-1.47226	-5.85454e-10	0.000164316	-0.88046	-5.85454e-10	0.000238866	-0.872572	-5.85454e-10
11830147	chr1:11830147:T:C	2.36208e-09	-1.52262	-1.09638	4.79428e-05	-1.03248	-1.07976	6.79804e-05	-1.0202	-1.10905
11830309	chr1:11830309:T:C	6.66914e-09	-1.80822e-10	-1.58105	8.03133e-05	-1.80822e-10	-1.59632	0.000116192	-1.80822e-10	-1.59323
11830617	chr1:11830617:T:G	7.60896e-09	-1.19886	-0.250352	7.40381e-05	-1.44402	-0.233654	0.000156879	-1.4358	0.142794
11830638	chr1:11830638:C:T	1.12503e-09	-1.79923	-1.5615	1.36077e-05	-1.80103	-1.57058	1.97672e-05	-1.80093	-1.56352
11830857	chr1:11830857:G:A	1.23994e-08	-1.80822e-10	-0.960889	0.000163723	-1.80822e-10	-0.884076	0.000238802	-1.80822e-10	-0.872839
11831085	chr1:11831085:G:A	9.30074e-09	-1.80822e-10	-1.24845	0.000120974	-1.80822e-10	-1.18668	0.000188004	-1.80822e-10	-1.11201
11831166	chr1:11831166:T:C	1.3065e-09	-1.80098	-1.41021	1.5394e-05	-1.80104	-1.44723	2.17046e-05	-1.80106	-1.4699
11831170	chr1:11831170:TG:T	1.11296e-09	-1.77779	-1.59373	1.35297e-05	-1.78925	-1.58811	1.94322e-05	-1.79065	-1.5909
11831274	chr1:11831274:A:G	7.34605e-09	-1.48438	-5.85454e-10	0.000161002	-0.900833	-5.85454e-10	0.000234028	-0.893033	-5.85454e-10
11831423	chr1:11831423:A:G	1.64544e-09	-1.53169	-1.44884	3.33109e-05	-0.974209	-1.50216	4.71045e-05	-0.966808	-1.5293
11831439	chr1:11831439:G:GC	1.80276e-09	-1.78585	-1.10337	2.04012e-05	-1.78658	-1.18008	2.85019e-05	-1.7878	-1.2107
11831556	chr1:11831556:A:G	1.76378e-09	-1.49443	-1.41665	3.59526e-05	-0.924152	-1.4759	5.06873e-05	-0.916344	-1.50646
11831569	chr1:11831569:A:G	2.66314e-07	2.10614	-5.85454e-10	0.000821307	0.728646	-5.85454e-10	0.00119524	0.737624	-5.85454e-10
11831898	chr1:11831898:C:T	7.41077e-09	-1.47561	-5.85454e-10	0.00016355	-0.885131	-5.85454e-10	0.000237755	-0.877235	-5.85454e-10
11831945	chr1:11831945:A:G	1.77337e-09	-1.48991	-1.41575	3.62567e-05	-0.916452	-1.47518	5.11127e-05	-0.908611	-1.50583
11832037	chr1:11832037:T:C	1.17917e-09	-1.79361	-1.52011	2.56406e-05	-1.17734	-1.56074	3.7973e-05	-1.16047	-1.55113
11832549	chr1:11832549:G:A	7.50149e-09	-1.80822e-10	-1.46344	9.36028e-05	-1.80822e-10	-1.44319	0.000138973	-1.80822e-10	-1.4142
11832558	chr1:11832558:G:C	2.22792e-09	-1.80104	-0.876436	2.40308e-05	-1.79757	-1.00535	3.45604e-05	-1.79722	-1.00854
11832593	chr1:11832593:C:T	2.36092e-09	-1.53625	-1.08323	4.74244e-05	-1.05646	-1.06665	6.72165e-05	-1.04431	-1.09625
11832594	chr1:11832594:G:A	1.79497e-09	-1.47643	-1.41712	3.70226e-05	-0.894435	-1.47629	5.22057e-05	-0.886489	-1.50679
11832700	chr1:11832700:A:G	7.41402e-09	-1.47517	-5.85454e-10	0.000163688	-0.88429	-5.85454e-10	0.000237956	-0.87639	-5.85454e-10
11832722	chr1:11832722:A:G	1.69847e-09	-1.49135	-1.45746	3.49936e-05	-0.918896	-1.50819	4.95638e-05	-0.911066	-1.53415
11832979	chr1:11832979:GC:G	6.91747e-09	-1.80822e-10	-1.54449	9.80426e-05	-1.80822e-10	-1.39685	0.000146302	-1.80822e-10	-1.3628
11833038	chr1:11833038:C:T	6.65249e-09	-1.80822e-10	-1.58355	8.15794e-05	-1.80822e-10	-1.58067	0.000117679	-1.80822e-10	-1.58052
11833232	chr1:11833232:A:G	2.42187e-09	-1.52835	-1.06565	4.64962e-05	-1.04426	-1.09862	6.59622e-05	-1.03207	-1.12732
11833665	chr1:11833665:G:A	7.49885e-09	-1.80822e-10	-1.46379	8.59386e-05	-1.80822e-10	-1.52862	0.000127443	-1.80822e-10	-1.50081
11833773	chr1:11833773:T:A	1.77933e-09	-1.49051	-1.41179	3.6337e-05	-0.917469	-1.47195	5.12039e-05	-0.909633	-1.50303
11834076	chr1:11834076:A:G	1.59242e-09	-1.48945	-1.52384	1.56503e-05	-1.69999	-1.53177	2.21489e-05	-1.70055	-1.55014
11834084	chr1:11834084:G:A	1.34748e-08	-1.80822e-10	-0.877722	0.000131309	-1.80822e-10	-1.1047	0.000197731	-1.80822e-10	-1.06157
11834195	chr1:11834195:G:A	6.93528e-09	-1.80822e-10	-1.54192	8.14373e-05	-1.80822e-10	-1.58242	0.000119178	-1.80822e-10	-1.56785
11834682	chr1:11834682:C:T	1.45511e-08	-1.80822e-10	-0.800873	0.000159253	-1.80822e-10	-0.911756	0.000199905	-1.80822e-10	-1.05063
11835084	chr1:11835084:G:A	5.81429e-09	-1.71822	-5.85454e-10	0.000114942	-1.23783	-5.85454e-10	0.000166832	-1.23149	-5.85454e-10
11835357	chr1:11835357:A:G	7.34615e-09	-1.80822e-10	-1.48436	9.15497e-05	-1.80822e-10	-1.46537	0.000135657	-1.80822e-10	-1.43834
11835376	chr1:11835376:G:A	1.59263e-08	-1.80822e-10	-0.710565	0.00018068	-1.80822e-10	-0.785522	0.000251013	-1.80822e-10	-0.82297
11835385	chr1:11835385:C:T	1.20441e-08	-1.80822e-10	-0.989963	0.000155636	-1.80822e-10	-0.934733	0.000234087	-1.80822e-10	-0.892783
11835416	chr1:11835416:C:T	6.76695e-09	-1.80822e-10	-1.56649	8.07246e-05	-1.80822e-10	-1.59121	0.000117152	-1.80822e-10	-1.585
11835567	chr1:11835567:A:G	1.61529e-09	-1.50402	-1.495	3.20356e-05	-0.956269	-1.55913	4.6906e-05	-0.947908	-1.55242
11835618	chr1:11835618:A:G	2.95454e-09	-1.80099	-0.59421	3.05307e-05	-1.79915	-0.764367	4.28365e-05	-1.79889	-0.792194
11835737	chr1:11835737:C:T	7.49082e-09	-1.80822e-10	-1.46486	9.34594e-05	-1.80822e-10	-1.44472	0.00013874	-1.80822e-10	-1.41588
11835831	chr1:11835831:G:A	6.76208e-09	-1.80822e-10	-1.56721	8.0693e-05	-1.80822e-10	-1.5916	0.000117108	-1.80822e-10	-1.58538
11835909	chr1:11835909:G:C	7.09588e-09	-1.51903	-5.85454e-10	0.000151674	-0.960515	-5.85454e-10	0.000220414	-0.952969	-5.85454e-10
11836084	chr1:11836084:A:G	2.96111e-08	-0.0903899	-5.85454e-10	0.000644215	0.485782	-5.85454e-10	0.000930268	0.486998	-5.85454e-10
11836288	chr1:11836288:T:C	4.34931e-09	-0.414706	-1.59382	5.83206e-05	-0.320117	-1.59618	8.49046e-05	-0.311822	-1.59513
11836545	chr1:11836545:T:C	2.31563e-09	-1.52552	-1.11334	4.62006e-05	-1.03739	-1.11187	6.55648e-05	-1.02515	-1.14029
11836597	chr1:11836597:G:A	4.26838e-09	-0.484777	-1.54253	3.08333e-05	-0.985446	-1.56821	4.35967e-05	-0.983599	-1.58989
11836650	chr1:11836650:A:AG	7.29403e-09	-1.49148	-5.85454e-10	0.000159035	-0.913127	-5.85454e-10	0.000231159	-0.905369	-5.85454e-10
11836799	chr1:11836799:C:A	1.90884e-09	-1.41328	-1.41877	1.74037e-05	-1.65428	-1.47129	2.46035e-05	-1.65498	-1.49061
11837163	chr1:11837163:G:A	6.83575e-09	-1.55637	-5.85454e-10	8.46289e-05	-1.54398	-5.85454e-10	0.000121966	-1.54473	-5.85454e-10
11837214	chr1:11837214:T:C	5.6068e-09	-0.157513	-1.59705	7.73968e-05	-0.0373249	-1.59598	0.000112956	-0.0273236	-1.59415
11837701	chr1:11837701:G:A	1.31608e-09	-1.76936	-1.43453	4.16904e-05	-1.01497	-1.23701	5.596e-05	-0.995696	-1.32814
11837869	chr1:11837869:T:C	2.28134e-09	-1.52561	-1.12817	4.55354e-05	-1.0368	-1.12696	6.46293e-05	-1.02446	-1.15534
11837903	chr1:11837903:C:T	7.01858e-09	-1.80822e-10	-1.52998	8.19657e-05	-1.80822e-10	-1.57595	0.000120241	-1.80822e-10	-1.55898
11837904	chr1:11837904:G:A	4.1924e-09	-0.528256	-1.51701	3.04614e-05	-1.01898	-1.54681	4.2707e-05	-1.01708	-1.57703
11837935	chr1:11837935:G:A	7.49219e-09	-1.46468	-5.85454e-10	0.000166369	-0.868042	-5.85454e-10	0.00024187	-0.860073	-5.85454e-10
11838073	chr1:11838073:T:A	1.21129e-09	-1.74055	-1.5463	1.4179e-05	-1.77326	-1.55723	2.06384e-05	-1.77536	-1.54596
11838171	chr1:11838171:T:C	5.54584e-09	-0.168422	-1.59707	7.6616e-05	-0.0471416	-1.5963	0.000111921	-0.0371383	-1.59354
11838732	chr1:11838732:G:T	1.12051e-09	-1.79957	-1.56519	2.20234e-05	-1.36177	-1.52838	3.17831e-05	-1.34768	-1.54186
11838792	chr1:11838792:T:G	5.512e-09	-0.175081	-1.59653	7.61552e-05	-0.0550307	-1.59445	0.000110789	-0.0450826	-1.59576
11838802	chr1:11838802:G:A	7.99859e-09	-1.39928	-5.85454e-10	7.58736e-05	-1.65318	-5.85454e-10	0.000109364	-1.65379	-5.85454e-10
11838976	chr1:11838976:G:T	2.09675e-09	-1.24287	-1.49528	3.14651e-05	-1.03936	-1.49401	4.4258e-05	-1.02139	-1.53705
11839134	chr1:11839134:AT:A	6.66119e-09	-1.80822e-10	-1.58224	8.30905e-05	-1.80822e-10	-1.56232	0.00011897	-1.80822e-10	-1.5696
11839292	chr1:11839292:C:T	5.79348e-09	-1.72181	-5.85454e-10	0.000113916	-1.24679	-5.85454e-10	0.000165336	-1.24049	-5.85454e-10
11839413	chr1:11839413:C:T	7.41895e-09	-1.4745	-5.85454e-10	0.000163802	-0.88359	-5.85454e-10	0.000238122	-0.87569	-5.85454e-10
11839578	chr1:11839578:T:C	5.77237e-09	-0.128396	-1.59706	7.99478e-05	-0.00492264	-1.59595	0.00011662	0.00519212	-1.59475
11839579	chr1:11839579:G:A	5.86457e-09	-0.113117	-1.59649	8.13715e-05	0.0110154	-1.59424	0.000118318	0.0211821	-1.59629
11839746	chr1:11839746:C:T	7.28397e-09	-1.49286	-5.85454e-10	0.000157901	-0.920285	-5.85454e-10	0.000229491	-0.912613	-5.85454e-10
11840085	chr1:11840085:C:T	7.35398e-09	-1.4833	-5.85454e-10	0.000161407	-0.898321	-5.85454e-10	0.000234625	-0.890486	-5.85454e-10
11840328	chr1:11840328:C:T	5.61659e-09	-0.155997	-1.59682	7.77138e-05	-0.0341868	-1.59503	0.000113132	-0.0241478	-1.59577
11840380	chr1:11840380:T:C	4.45642e-09	-0.472857	-1.51134	3.18913e-05	-0.977486	-1.54243	4.46399e-05	-0.975557	-1.57429
11840745	chr1:11840745:T:C	5.68546e-09	-0.143607	-1.59702	7.8737e-05	-0.0203638	-1.59577	0.000114795	-0.0102903	-1.59504
11840752	chr1:11840752:G:A	7.5936e-09	-1.80822e-10	-1.45124	0.000100169	-1.80822e-10	-1.3754	0.00013864	-1.80822e-10	-1.41659
11840768	chr1:11840768:G:T	5.85682e-09	-0.114342	-1.59659	8.12512e-05	0.009751	-1.59446	0.000118181	0.0199089	-1.59617
11840781	chr1:11840781:A:G	5.87223e-09	-1.51924	-0.189068	6.53332e-05	-1.64335	-0.159405	0.000131788	-1.63799	0.170711
11841412	chr1:11841412:C:T	6.73792e-09	-1.80822e-10	-1.57079	8.05624e-05	-1.80822e-10	-1.59322	0.000116815	-1.80822e-10	-1.58788
11841535	chr1:11841535:T:C	5.92383e-09	-0.10269	-1.59687	8.2125e-05	0.0210611	-1.59507	0.000119581	0.0312522	-1.59573
11841637	chr1:11841637:G:A	2.10028e-09	-1.32262	-1.41385	1.87806e-05	-1.59682	-1.45261	2.64324e-05	-1.59761	-1.47627
11841752	chr1:11841752:G:A	8.38637e-09	-1.80822e-10	-1.35193	0.000106105	-1.80822e-10	-1.31783	0.000158207	-1.80822e-10	-1.28457
11842046	chr1:11842046:T:C	1.03473e-08	-1.80822e-10	-1.14182	0.0001329	-1.80822e-10	-1.09265	0.000198757	-1.80822e-10	-1.05639
11842092	chr1:11842092:A:G	7.48724e-09	-1.46534	-5.85454e-10	0.000165621	-0.872549	-5.85454e-10	0.000240776	-0.864609	-5.85454e-10
11842591	chr1:11842591:G:C	7.42739e-09	-1.47337	-5.85454e-10	6.66678e-05	-1.78253	-5.85454e-10	9.61725e-05	-1.78233	-5.85454e-10
11842602	chr1:11842602:G:T	1.24388e-08	-0.957717	-5.85454e-10	9.35385e-05	-1.44388	-5.85454e-10	0.000134798	-1.4447	-5.85454e-10
11842953	chr1:11842953:G:A	4.69131e-09	-0.429479	-1.50335	6.47168e-05	-0.289823	-1.52241	9.7469e-05	-0.28153	-1.48741
11842958	chr1:11842958:C:T	7.86843e-09	-1.41568	-5.85454e-10	0.000180224	-0.788051	-5.85454e-10	0.000262081	-0.779822	-5.85454e-10
11843131	chr1:11843131:C:T	6.65243e-09	-1.80822e-10	-1.58356	8.02719e-05	-1.80822e-10	-1.59683	0.000116023	-1.80822e-10	-1.59469
11843167	chr1:11843167:T:G	6.79457e-09	-1.80822e-10	-1.56242	8.54338e-05	-1.80822e-10	-1.53451	0.000121991	-1.80822e-10	-1.54453
11843992	chr1:11843992:C:G	7.39058e-09	-1.47833	-5.85454e-10	0.000162073	-0.894202	-5.85454e-10	0.000235595	-0.886362	-5.85454e-10
11844019	chr1:11844019:T:C	2.07989e-09	-1.27609	-1.47013	1.97421e-05	-1.53815	-1.46135	3.05557e-05	-1.53978	-1.38914
11844685	chr1:11844685:G:A	7.21662e-09	-1.80822e-10	-1.50215	8.34015e-05	-1.80822e-10	-1.55858	0.000122903	-1.80822e-10	-1.53708
11844712	chr1:11844712:G:A	7.4715e-09	-1.80822e-10	-1.46744	9.3148e-05	-1.80822e-10	-1.44806	0.000138203	-1.80822e-10	-1.41975
11844934	chr1:11844934:G:A	8.74802e-09	-1.30971	-5.85454e-10	0.000107438	-1.30534	-5.85454e-10	0.00015516	-1.30402	-5.85454e-10
11845002	chr1:11845002:A:G	5.63524e-09	-1.7495	-5.85454e-10	6.76183e-05	-1.76837	-5.85454e-10	9.79878e-05	-1.76363	-5.85454e-10
11845004	chr1:11845004:G:A	7.4715e-09	-1.80822e-10	-1.46744	9.3148e-05	-1.80822e-10	-1.44806	0.000138203	-1.80822e-10	-1.41975
11845243	chr1:11845243:CCTGG:C	5.27353e-09	-0.440941	-1.3749	3.54951e-05	-0.963647	-1.44921	4.80948e-05	-0.961364	-1.51394
11845576	chr1:11845576:T:C	4.29466e-09	-0.425685	-1.59548	6.44491e-05	-0.220452	-1.59592	9.50763e-05	-0.211875	-1.58192
11845740	chr1:11845740:TCACTTTCAAAC:T	2.2226e-09	-1.6861	-0.993761	3.91959e-05	-1.17373	-1.13995	5.04331e-05	-1.16843	-1.2594
11845794	chr1:11845794:A:G	1.77849e-09	-1.34412	-1.55866	1.63001e-05	-1.61226	-1.57882	2.33096e-05	-1.61307	-1.58654
11845924	chr1:11845924:A:G	4.58715e-09	-0.361239	-1.59404	6.71987e-05	-0.181345	-1.59325	9.74187e-05	-0.173234	-1.59622
11845938	chr1:11845938:C:A	2.43043e-09	-1.70661	-0.883862	4.09472e-05	-1.22263	-1.04734	5.20972e-05	-1.2175	-1.17786
11846011	chr1:11846011:A:G	4.65497e-09	-0.352594	-1.58801	6.82749e-05	-0.17204	-1.58667	9.82579e-05	-0.163915	-1.59696
11846380	chr1:11846380:T:C	6.94457e-09	0.0097242	-1.5503	0.00010152	0.183741	-1.54574	0.000142866	0.192975	-1.57954
11846412	chr1:11846412:C:T	2.20146e-09	-1.79834	-0.891079	4.80744e-05	-1.39221	-0.717297	6.85874e-05	-1.37883	-0.741538
11846552	chr1:11846552:C:T	2.54439e-09	-1.71286	-0.831791	4.22175e-05	-1.23758	-1.00183	5.34191e-05	-1.23252	-1.13779
11846584	chr1:11846584:C:T	4.23561e-09	-0.438874	-1.59614	6.15754e-05	-0.266474	-1.59551	8.95981e-05	-0.258685	-1.59445
11846764	chr1:11846764:C:T	2.31442e-09	-1.69375	-0.945631	4.01934e-05	-1.19032	-1.09823	5.14297e-05	-1.18509	-1.22317
11846903	chr1:11846903:T:C	1.13979e-09	-1.76132	-1.58638	1.37588e-05	-1.77497	-1.5856	1.96816e-05	-1.77703	-1.59175
11847546	chr1:11847546:G:A	4.20294e-09	-0.557296	-1.48546	2.91152e-05	-1.07496	-1.53603	4.04382e-05	-1.07353	-1.57517
11848110	chr1:11848110:C:T	7.2674e-09	-1.49514	-5.85454e-10	9.90813e-05	-1.38631	-5.85454e-10	0.000142609	-1.38837	-5.85454e-10
11848448	chr1:11848448:G:C	4.82716e-09	-1.29196	-0.612322	5.84165e-05	-1.26466	-0.649997	8.42654e-05	-1.26294	-0.651566
11848970	chr1:11848970:C:T	8.29856e-09	-1.80822e-10	-1.36246	0.000102015	-1.80822e-10	-1.35713	0.000151529	-1.80822e-10	-1.3277
11849107	chr1:11849107:C:T	1.15811e-08	-1.80822e-10	-1.02916	0.000125405	-1.80822e-10	-1.15071	0.000172237	-1.80822e-10	-1.1996
11849457	chr1:11849457:G:A	1.81279e-08	-0.622159	0.0410728	0.000191495	-0.805805	0.0784179	0.000268707	-0.802924	0.0480691
11849975	chr1:11849975:C:T	2.10894e-08	-1.80822e-10	-0.429772	0.000283335	-1.80822e-10	-0.335622	0.000443955	-1.80822e-10	-0.252751
11850282	chr1:11850282:T:C	7.0864e-09	-1.80822e-10	-1.52036	8.64925e-05	-1.80822e-10	-1.52219	0.000127348	-1.80822e-10	-1.50155
11850573	chr1:11850573:T:G	6.76713e-09	-1.80822e-10	-1.56646	8.27946e-05	-1.80822e-10	-1.56589	0.000120858	-1.80822e-10	-1.55386
11850620	chr1:11850620:A:G	1.74008e-09	-1.4613	-1.46331	1.85154e-05	-1.55969	-1.50396	2.54364e-05	-1.56625	-1.54605
11851041	chr1:11851041:A:G	6.93876e-09	-1.80822e-10	-1.54142	8.46919e-05	-1.80822e-10	-1.54323	0.000124384	-1.80822e-10	-1.5251
11851263	chr1:11851263:G:A	1.99458e-08	-1.80822e-10	-0.485521	0.000270485	-1.80822e-10	-0.382033	0.000374485	-1.80822e-10	-0.422923
11851456	chr1:11851456:A:G	2.18341e-08	-1.80822e-10	-0.395066	0.000289374	-1.80822e-10	-0.31453	0.00044716	-1.80822e-10	-0.245559
11851614	chr1:11851614:G:A	6.61094e-09	-1.80822e-10	-1.58981	8.24779e-05	-1.80822e-10	-1.56972	0.000119621	-1.80822e-10	-1.56414
11851787	chr1:11851787:C:T	1.51314e-09	-1.46737	-1.59698	1.69814e-05	-1.55409	-1.59604	2.4583e-05	-1.56081	-1.58561
11851983	chr1:11851983:A:G	6.95524e-09	-1.80822e-10	-1.53904	8.48907e-05	-1.80822e-10	-1.54089	0.000124716	-1.80822e-10	-1.52244
11851984	chr1:11851984:T:G	7.00077e-09	-1.80822e-10	-1.53252	8.54365e-05	-1.80822e-10	-1.53448	0.000125623	-1.80822e-10	-1.51519
11852314	chr1:11852314:A:C	6.83045e-09	-1.55715	-5.85454e-10	6.82806e-05	-1.75863	-5.85454e-10	9.845e-05	-1.75893	-5.85454e-10
11853136	chr1:11853136:A:G	2.53192e-08	-1.80822e-10	-0.246978	0.000277851	-1.80822e-10	-0.355166	0.000312832	-1.80822e-10	-0.602809
11853475	chr1:11853475:C:T	6.9747e-09	-1.80822e-10	-1.53625	8.64805e-05	-1.80822e-10	-1.52233	0.00012644	-1.80822e-10	-1.50871
11853487	chr1:11853487:C:T	1.62836e-08	-1.80822e-10	-0.688381	0.000152505	-1.80822e-10	-0.955055	0.000234883	-1.80822e-10	-0.889388
11853512	chr1:11853512:G:A	1.26975e-07	-0.859667	2.22512	0.00145605	-1.08859	2.38982	0.00118539	-1.08683	1.81618
11853700	chr1:11853700:T:C	2.20896e-09	-1.09428	-1.59174	2.17887e-05	-1.30395	-1.59691	3.11969e-05	-1.31324	-1.59492
11853986	chr1:11853986:G:A	1.66717e-08	-0.236209	-0.42862	4.17047e-05	-1.55858	-0.693054	5.00844e-05	-1.5578	-0.876964
11854017	chr1:11854017:G:A	4.09405e-09	-0.889063	-1.17994	3.08109e-05	-1.47325	-1.08114	5.25788e-05	-1.46714	-0.919025
11854094	chr1:11854094:G:A	1.3941e-07	-0.951325	2.4102	0.00164906	-1.15517	2.58088	0.00131256	-1.15351	1.98477
11854139	chr1:11854139:A:G	1.24015e-07	-0.600482	1.94234	0.00158973	-0.8564	2.24547	0.00177196	-0.853971	1.98534
11854225	chr1:11854225:G:T	1.54898e-08	-0.738358	-5.85454e-10	0.000112271	-1.26134	-5.85454e-10	0.000161923	-1.26135	-5.85454e-10
11854509	chr1:11854509:C:T	6.58588e-09	-1.80822e-10	-1.59361	8.07088e-05	-1.80822e-10	-1.5914	0.000115932	-1.80822e-10	-1.59547
11854772	chr1:11854772:G:A	1.78012e-09	-1.45934	-1.44252	2.02407e-05	-1.5106	-1.46395	2.89866e-05	-1.5001	-1.48154
11855031	chr1:11855031:G:GC	8.95924e-09	-1.80822e-10	-1.28585	0.000126127	-1.80822e-10	-1.14496	0.000180889	-1.80822e-10	-1.15059
11855323	chr1:11855323:G:A	1.54388e-08	-0.741656	-5.85454e-10	0.000111059	-1.27219	-5.85454e-10	0.000160175	-1.27221	-5.85454e-10
11855335	chr1:11855335:A:T	8.35708e-09	-1.80822e-10	-1.35543	0.000118174	-1.80822e-10	-1.21009	0.000167174	-1.80822e-10	-1.22944
11855410	chr1:11855410:T:C	2.0685e-09	-1.7763	-0.975418	2.67515e-05	-1.78335	-0.91231	3.65122e-05	-1.78528	-0.965552
11855692	chr1:11855692:A:G	4.02523e-08	-0.912708	1.12933	0.000445992	-1.1505	1.26855	0.000395164	-1.14887	0.779699
11855828	chr1:11855828:C:T	1.17614e-09	-1.73992	-1.57638	1.40857e-05	-1.77896	-1.55813	2.12908e-05	-1.77942	-1.51078
11855844	chr1:11855844:C:T	7.49255e-09	-1.80822e-10	-1.46463	8.50421e-05	-1.80822e-10	-1.5391	0.000125482	-1.80822e-10	-1.51631
11856176	chr1:11856176:C:T	4.66084e-09	-0.364858	-1.57449	1.4782e-05	-1.74828	-1.54057	2.26942e-05	-1.74672	-1.47964
11856776	chr1:11856776:GC:G	6.57301e-09	-1.80822e-10	-1.59557	8.02669e-05	-1.80822e-10	-1.59689	0.000115821	-1.80822e-10	-1.59643
11856861	chr1:11856861:A:G	4.38483e-08	-0.94139	1.24359	0.000486604	-1.17755	1.38275	0.000426996	-1.17603	0.884326
11857039	chr1:11857039:T:C	7.45313e-09	-1.80822e-10	-1.46991	0.000102622	-1.80822e-10	-1.3512	0.000145621	-1.80822e-10	-1.36747
11857241	chr1:11857241:G:A	8.59736e-09	-1.80822e-10	-1.32708	0.000110735	-1.80822e-10	-1.27511	0.000158763	-1.80822e-10	-1.28106
11857283	chr1:11857283:C:T	2.92779e-09	-1.80044	-0.603852	4.33554e-05	-1.79885	-0.413975	7.0029e-05	-1.79944	-0.300123
11857372	chr1:11857372:T:C	2.64087e-08	-1.80822e-10	-0.204845	0.000283448	-1.80822e-10	-0.335223	0.000350998	-1.80822e-10	-0.487695
11857407	chr1:11857407:G:A	1.14682e-09	-1.76535	-1.57619	1.38987e-05	-1.79287	-1.55758	2.10075e-05	-1.79316	-1.51044
11857985	chr1:11857985:A:G	8.15075e-09	-1.80822e-10	-1.38043	0.000115971	-1.80822e-10	-1.22891	0.000163828	-1.80822e-10	-1.24966
11858092	chr1:11858092:C:T	2.3574e-08	-1.80822e-10	-0.318394	0.000332203	-1.80822e-10	-0.176506	0.000488371	-1.80822e-10	-0.1574
11858106	chr1:11858106:C:A	8.1454e-09	-1.80822e-10	-1.38109	0.000115874	-1.80822e-10	-1.22975	0.000163693	-1.80822e-10	-1.25048
11858204	chr1:11858204:G:T	8.39984e-09	-1.80822e-10	-1.35033	9.11556e-05	-1.80822e-10	-1.46968	0.000133753	-1.80822e-10	-1.45248
11858760	chr1:11858760:C:A	6.68872e-09	-1.80822e-10	-1.57812	8.03234e-05	-1.80822e-10	-1.59619	0.000115747	-1.80822e-10	-1.59707
11858780	chr1:11858780:A:G	7.89497e-09	-1.80822e-10	-1.41231	0.000111223	-1.80822e-10	-1.27072	0.000157476	-1.80822e-10	-1.2892
11859063	chr1:11859063:A:G	2.72133e-08	-1.80822e-10	-0.174836	0.00038949	-1.80822e-10	-0.0174131	0.000576067	-1.80822e-10	0.00774874
11859214	chr1:11859214:A:G	2.81196e-09	-1.74614	-0.698525	3.73032e-05	-1.74402	-0.619154	5.02763e-05	-1.74756	-0.683379
11859855	chr1:11859855:G:A	6.73489e-09	-1.80822e-10	-1.57124	8.43299e-05	-1.80822e-10	-1.54751	0.000122887	-1.80822e-10	-1.53721
11860074	chr1:11860074:G:A	6.59778e-09	-1.80822e-10	-1.59181	8.02973e-05	-1.80822e-10	-1.59651	0.000115755	-1.80822e-10	-1.597
11860319	chr1:11860319:G:A	2.36584e-08	-1.80822e-10	-0.314822	0.000335194	-1.80822e-10	-0.167541	0.000495448	-1.80822e-10	-0.143012
11860395	chr1:11860395:G:A	1.20858e-09	-1.71577	-1.57332	1.44007e-05	-1.76183	-1.55314	2.18275e-05	-1.76248	-1.50282
11860487	chr1:11860487:C:A	1.87447e-08	-1.80822e-10	-0.547628	0.000194953	-1.80822e-10	-0.709495	0.000274813	-1.80822e-10	-0.732385
11860561	chr1:11860561:C:T	2.05049e-08	-1.80822e-10	-0.457877	0.00029234	-1.80822e-10	-0.304332	0.00043055	-1.80822e-10	-0.283412
11860868	chr1:11860868:A:G	7.39936e-09	-1.80822e-10	-1.47715	0.000100326	-1.80822e-10	-1.37383	0.000143061	-1.80822e-10	-1.38521
11861124	chr1:11861124:C:G	1.92515e-09	-1.49495	-1.32859	1.84627e-05	-1.74371	-1.32279	2.63968e-05	-1.74013	-1.3351
11861186	chr1:11861186:A:G	1.9288e-09	-1.24746	-1.57418	1.9897e-05	-1.4159	-1.57578	2.899e-05	-1.40406	-1.57747
11861424	chr1:11861424:G:A	8.3618e-09	-1.80822e-10	-1.35487	0.000118032	-1.80822e-10	-1.2113	0.00016767	-1.80822e-10	-1.22648
11861516	chr1:11861516:G:A	7.25524e-09	-1.80822e-10	-1.49682	9.29798e-05	-1.80822e-10	-1.44987	0.00013655	-1.80822e-10	-1.43178
11861681	chr1:11861681:A:G	8.05913e-09	-1.80822e-10	-1.39173	0.00011235	-1.80822e-10	-1.26063	0.000159487	-1.80822e-10	-1.27651
11861936	chr1:11861936:C:A	2.05474e-09	-1.19425	-1.56415	2.10326e-05	-1.3706	-1.56557	3.06487e-05	-1.35809	-1.5678
11862192	chr1:11862192:A:G	2.00921e-08	-1.80822e-10	-0.478214	0.000281025	-1.80822e-10	-0.343807	0.000413713	-1.80822e-10	-0.323302
11862241	chr1:11862241:T:G	1.85857e-09	-1.48389	-1.37485	1.76762e-05	-1.73927	-1.37077	2.53304e-05	-1.73555	-1.38092
11862668	chr1:11862668:G:A	2.00449e-08	-1.80822e-10	-0.480564	0.000280327	-1.80822e-10	-0.346295	0.000412677	-1.80822e-10	-0.32581
11863088	chr1:11863088:G:A	1.19135e-09	-1.73576	-1.5677	1.4319e-05	-1.77527	-1.5454	2.17837e-05	-1.77579	-1.49152
11863116	chr1:11863116:G:A	1.11647e-08	-1.80822e-10	-1.06578	0.000139929	-1.80822e-10	-1.04112	0.000203452	-1.80822e-10	-1.03304
11863203	chr1:11863203:C:T	9.05017e-09	-1.80822e-10	-1.27576	0.000102542	-1.80822e-10	-1.35198	0.000144917	-1.80822e-10	-1.37231
11863281	chr1:11863281:G:C	2.6681e-09	-1.45128	-1.04589	3.59555e-05	-1.54328	-0.856689	5.98642e-05	-1.54714	-0.709252
11863340	chr1:11863340:A:G	9.68464e-09	-1.80822e-10	-1.208	0.000115458	-1.80822e-10	-1.23334	0.00016978	-1.80822e-10	-1.21397
11863445	chr1:11863445:C:T	6.9846e-09	-1.80822e-10	-1.53483	8.13693e-05	-1.80822e-10	-1.58325	0.000118469	-1.80822e-10	-1.57382
11863663	chr1:11863663:C:T	1.94723e-08	-1.80822e-10	-0.509548	0.000272218	-1.80822e-10	-0.375647	0.000400158	-1.80822e-10	-0.356615
11863680	chr1:11863680:A:G	3.55332e-09	-1.09792	-1.11274	3.97252e-05	-1.31385	-0.986417	5.67182e-05	-1.32088	-0.9895
11863738	chr1:11863738:G:A	1.93581e-08	-1.80822e-10	-0.515428	0.000270483	-1.80822e-10	-0.382041	0.000397563	-1.80822e-10	-0.363121
11863970	chr1:11863970:G:A	1.13037e-07	1.24918	-5.85454e-10	0.000357225	-0.103886	-5.85454e-10	0.00051866	-0.0972259	-5.85454e-10
11863973	chr1:11863973:T:C	1.49648e-09	-1.48572	-1.58971	1.46138e-05	-1.76701	-1.53327	2.10217e-05	-1.76271	-1.54021
11865187	chr1:11865187:T:C	2.27773e-09	-1.26843	-1.38693	1.87418e-05	-1.77532	-1.27617	2.77552e-05	-1.77817	-1.24689
11865232	chr1:11865232:G:A	9.57803e-09	-1.80822e-10	-1.21907	0.000126995	-1.80822e-10	-1.1381	0.000189362	-1.80822e-10	-1.10481
11865243	chr1:11865243:A:G	2.26756e-09	-1.44128	-1.21856	2.24982e-05	-1.73259	-1.13622	3.60321e-05	-1.72904	-1.03502
11865367	chr1:11865367:G:T	9.14657e-09	-1.80822e-10	-1.26516	0.000109126	-1.80822e-10	-1.28975	0.000160136	-1.80822e-10	-1.27245
11865675	chr1:11865675:C:T	3.53107e-08	0.0856469	-5.85454e-10	0.000131085	-1.10641	-5.85454e-10	0.000189258	-1.10536	-5.85454e-10
11865712	chr1:11865712:CT:C	7.20238e-09	-1.80822e-10	-1.50413	8.75299e-05	-1.80822e-10	-1.51027	0.000129269	-1.80822e-10	-1.48658
11865724	chr1:11865724:A:G	3.33675e-09	-1.13843	-1.13511	3.73756e-05	-1.34935	-1.01188	5.34382e-05	-1.35613	-1.01382
11865881	chr1:11865881:G:A	4.30729e-09	-1.75843	-0.259805	6.13296e-05	-1.41563	-0.450357	7.04764e-05	-1.41263	-0.680568
11865897	chr1:11865897:A:G	2.05074e-09	-1.57786	-1.18248	2.37201e-05	-1.71262	-1.10331	3.37962e-05	-1.71568	-1.11244
11865982	chr1:11865982:T:C	1.69387e-09	-1.69285	-1.25867	2.19268e-05	-1.75495	-1.13959	3.53128e-05	-1.75662	-1.02761
11866211	chr1:11866211:C:T	1.00862e-08	-1.80822e-10	-1.16737	0.000126221	-1.80822e-10	-1.14422	0.000183266	-1.80822e-10	-1.13753
11866401	chr1:11866401:G:A	6.60046e-09	-1.80822e-10	-1.5914	8.15384e-05	-1.80822e-10	-1.58118	0.000116794	-1.80822e-10	-1.58806
11866664	chr1:11866664:A:T	1.24554e-09	-1.66668	-1.59229	1.45915e-05	-1.72325	-1.57856	2.17561e-05	-1.72419	-1.54439
11866690	chr1:11866690:T:G	1.47996e-09	-1.49551	-1.59102	1.46046e-05	-1.76384	-1.53708	2.10244e-05	-1.75935	-1.54345
11866691	chr1:11866691:T:C	6.56958e-09	-1.80822e-10	-1.59609	8.09359e-05	-1.80822e-10	-1.58859	0.000116022	-1.80822e-10	-1.5947
11866701	chr1:11866701:C:T	2.50576e-09	-1.16663	-1.39332	1.99366e-05	-1.79761	-1.19208	2.70214e-05	-1.79884	-1.25301
11866876	chr1:11866876:C:A	6.57467e-09	-1.80822e-10	-1.59532	8.11123e-05	-1.80822e-10	-1.58642	0.000116165	-1.80822e-10	-1.59347
11866999	chr1:11866999:T:C	1.50633e-09	-1.57291	-1.49595	1.64148e-05	-1.70499	-1.47908	2.34949e-05	-1.70827	-1.48342
11867307	chr1:11867307:A:G	1.4862e-09	-1.55548	-1.52684	1.60984e-05	-1.69272	-1.51081	2.3044e-05	-1.69619	-1.51488
11867417	chr1:11867417:T:C	1.08143e-08	-1.80822e-10	-1.09767	0.00015341	-1.80822e-10	-0.949136	0.000211257	-1.80822e-10	-0.995401
11867638	chr1:11867638:A:G	1.50594e-08	-1.80822e-10	-0.766538	0.000203781	-1.80822e-10	-0.665206	0.000310949	-1.80822e-10	-0.608847
11867703	chr1:11867703:A:G	1.24947e-09	-1.65918	-1.59665	1.45224e-05	-1.71707	-1.58949	2.14564e-05	-1.71805	-1.56441
11867768	chr1:11867768:C:T	2.14918e-09	-1.43782	-1.27563	2.46237e-05	-1.63986	-1.13868	3.26628e-05	-1.64451	-1.21773
11867811	chr1:11867811:T:C	6.85227e-09	-1.80822e-10	-1.55396	8.2663e-05	-1.80822e-10	-1.56748	0.000118989	-1.80822e-10	-1.56944
11867821	chr1:11867821:T:C	1.48907e-09	-1.48685	-1.59354	1.44356e-05	-1.76674	-1.54582	2.07861e-05	-1.76243	-1.55176
11868124	chr1:11868124:T:C	3.24691e-09	-1.6744	-0.626435	4.99673e-05	-1.30282	-0.768061	6.00455e-05	-1.30066	-0.952714
11868429	chr1:11868429:C:T	9.59368e-09	-1.80822e-10	-1.21744	0.000126459	-1.80822e-10	-1.14233	0.000177603	-1.80822e-10	-1.16893
11868584	chr1:11868584:T:C	3.40099e-09	-1.72306	-0.531414	5.14696e-05	-1.33954	-0.701722	6.14474e-05	-1.33627	-0.894027
11868596	chr1:11868596:C:T	6.74771e-09	-1.80822e-10	-1.56934	8.32657e-05	-1.80822e-10	-1.56021	0.000118753	-1.80822e-10	-1.57143
11868657	chr1:11868657:C:G	6.66232e-09	-0.744362	-0.83771	3.99599e-05	-1.53683	-0.757541	6.54595e-05	-1.52997	-0.637074
11868762	chr1:11868762:T:C	1.24363e-09	-1.68887	-1.57164	2.36602e-05	-1.29266	-1.52579	3.5681e-05	-1.28859	-1.48527
11868773	chr1:11868773:T:C	1.60522e-08	0.885542	-1.58824	3.35717e-05	-0.871513	-1.59706	4.8856e-05	-0.862829	-1.59677
11868838	chr1:11868838:G:A	1.70596e-09	-1.37389	-1.57052	1.52309e-05	-1.76598	-1.49295	2.32776e-05	-1.76869	-1.4323
11868920	chr1:11868920:A:G	9.07282e-09	-1.80822e-10	-1.27326	0.000118915	-1.80822e-10	-1.20384	0.000167101	-1.80822e-10	-1.22988
11869115	chr1:11869115:C:G	5.48079e-09	-0.255222	-1.52207	1.4123e-05	-1.75507	-1.57938	2.12069e-05	-1.75357	-1.54058
11869239	chr1:11869239:T:C	1.08795e-08	-1.09166	-5.85454e-10	8.36008e-05	-1.5562	-5.85454e-10	0.000120552	-1.55639	-5.85454e-10
11869650	chr1:11869650:C:T	6.81984e-09	-1.04398	-0.514722	7.9416e-05	-1.2547	-0.352851	8.93041e-05	-1.26414	-0.592287
11869704	chr1:11869704:T:C	3.0942e-09	-0.782049	-1.56696	1.66456e-05	-1.70033	-1.46977	2.29654e-05	-1.70836	-1.50613
11870096	chr1:11870096:A:C	5.74128e-09	-1.1044	-0.626459	6.69377e-05	-1.30581	-0.472681	7.62495e-05	-1.31473	-0.69973
11870574	chr1:11870574:C:T	6.70137e-09	-1.80822e-10	-1.57623	8.03838e-05	-1.80822e-10	-1.59544	0.000116808	-1.80822e-10	-1.58795
11870806	chr1:11870806:T:A	5.87002e-09	-1.13171	-0.576972	6.88737e-05	-1.32919	-0.420789	7.80431e-05	-1.3379	-0.653309
11871017	chr1:11871017:G:A	9.48826e-09	-1.22848	-5.85454e-10	0.000200896	-0.679465	-5.85454e-10	0.000287522	-0.687176	-5.85454e-10
11871124	chr1:11871124:G:A	7.05217e-09	-1.00153	-0.523674	8.16326e-05	-1.21862	-0.361402	9.18023e-05	-1.22832	-0.600513
11871388	chr1:11871388:C:T	2.79135e-09	-0.881455	-1.57056	1.58118e-05	-1.7294	-1.49209	2.19453e-05	-1.73609	-1.52383
11871534	chr1:11871534:A:G	3.07788e-09	-1.73458	-0.619723	4.61446e-05	-1.36795	-0.782523	5.56062e-05	-1.36478	-0.965405
11871570	chr1:11871570:G:A	1.3314e-09	-1.64011	-1.5522	1.61508e-05	-1.71453	-1.48575	2.45401e-05	-1.71534	-1.43282
11872410	chr1:11872410:A:G	4.70866e-09	-0.736499	-1.19264	2.33748e-05	-1.5911	-1.23949	3.63275e-05	-1.58473	-1.17117
11872484	chr1:11872484:T:C	3.53776e-08	-1.80822e-10	0.0875389	0.000469729	-1.80822e-10	0.169906	0.000535559	-1.80822e-10	-0.0651629
11872621	chr1:11872621:G:A	1.89522e-09	-1.2792	-1.56	1.41888e-05	-1.76777	-1.56202	1.98087e-05	-1.76543	-1.59692
11872790	chr1:11872790:T:A	2.71743e-09	-0.912541	-1.56631	1.57819e-05	-1.74635	-1.47703	2.19658e-05	-1.75218	-1.50681
11873085	chr1:11873085:A:G	1.18831e-08	-1.80822e-10	-1.00342	0.000116118	-1.80822e-10	-1.22765	0.000175268	-1.80822e-10	-1.18216
11873583	chr1:11873583:G:A	9.84849e-07	3.5536	-0.139655	4.96271e-05	-1.49555	-0.582169	7.40278e-05	-1.49288	-0.551157
11874075	chr1:11874075:G:A	1.68116e-08	-1.80822e-10	-0.656473	0.000279093	-1.80822e-10	-0.350705	0.000431561	-1.80822e-10	-0.281066
11874125	chr1:11874125:C:G	1.10444e-08	-1.80822e-10	-1.07662	0.000167588	-1.80822e-10	-0.860742	0.000259982	-1.80822e-10	-0.787861
11874321	chr1:11874321:G:A	4.62777e-06	5.59399	-0.632698	4.83155e-05	-0.883775	-1.22072	6.41566e-05	-0.884627	-1.30252
11874596	chr1:11874596:T:C	1.11482e-06	4.36053	-0.822615	2.51046e-05	-1.37291	-1.38629	3.345e-05	-1.37287	-1.46555
11874785	chr1:11874785:C:T	4.92427e-07	2.53705	0.183754	4.256e-05	-1.73022	-0.501121	5.59651e-05	-1.72858	-0.595171
11874853	chr1:11874853:C:T	6.66661e-09	-1.80822e-10	-1.58143	8.03077e-05	-1.80822e-10	-1.59639	0.000116118	-1.80822e-10	-1.59386
11874871	chr1:11874871:T:C	2.43453e-09	-0.991846	-1.59694	1.53217e-05	-1.65593	-1.59705	2.19589e-05	-1.66384	-1.59546
11874891	chr1:11874891:G:A	5.42034e-09	-1.78838	-5.85454e-10	7.46563e-05	-1.66936	-5.85454e-10	0.000107644	-1.66965	-5.85454e-10
11875068	chr1:11875068:C:T	6.75847e-09	-1.80822e-10	-1.56774	9.66169e-05	-1.80822e-10	-1.4115	0.000136492	-1.80822e-10	-1.43221
11875109	chr1:11875109:G:A	5.94309e-09	-0.428599	-1.26771	2.96083e-05	-1.46295	-1.13124	4.43432e-05	-1.47536	-1.08115
11875658	chr1:11875658:T:G	4.33496e-09	-0.511353	-1.50047	1.94666e-05	-1.49261	-1.52094	2.74088e-05	-1.50503	-1.53258
11875666	chr1:11875666:G:T	6.45294e-07	2.95365	0.0375146	4.05519e-05	-1.66875	-0.610918	5.3495e-05	-1.66648	-0.702406
11876025	chr1:11876025:G:A	2.32748e-08	-1.80822e-10	-0.331169	0.000373939	-1.80822e-10	-0.0581581	0.000581117	-1.80822e-10	0.0164771
11876432	chr1:11876432:A:G	2.97947e-07	2.78998	-0.571602	2.61258e-05	-1.6832	-1.03613	3.45885e-05	-1.68099	-1.12397
11876457	chr1:11876457:G:A	2.25839e-09	-1.106	-1.55788	2.59855e-05	-1.15534	-1.56938	3.71037e-05	-1.16441	-1.57034
11876587	chr1:11876587:C:T	6.27905e-09	-0.268731	-1.37259	2.24274e-05	-1.38767	-1.4843	3.19336e-05	-1.40275	-1.48206
11876680	chr1:11876680:T:A	7.43924e-09	-1.47177	-5.85454e-10	0.000103742	-1.34034	-5.85454e-10	0.000151056	-1.33082	-5.85454e-10
11876856	chr1:11876856:C:T	1.42309e-07	2.82398	-1.34452	1.54085e-05	-1.68314	-1.56419	2.18072e-05	-1.68086	-1.58537
11876972	chr1:11876972:ACT:A	4.50298e-08	0.328785	-5.85454e-10	0.000247391	-0.471282	-5.85454e-10	0.000356769	-0.471386	-5.85454e-10
11877060	chr1:11877060:G:A	1.4293e-07	2.83264	-1.34882	1.53965e-05	-1.68228	-1.56583	2.18032e-05	-1.68	-1.58642
11877347	chr1:11877347:T:C	1.40981e-06	4.95824	-1.18557	2.70912e-05	-1.14116	-1.54188	3.77015e-05	-1.14189	-1.57689
11877543	chr1:11877543:C:T	1.38246e-08	-1.80822e-10	-0.852088	0.000144836	-1.80822e-10	-1.00665	0.000203527	-1.80822e-10	-1.03268
11877720	chr1:11877720:T:C	6.98816e-09	-1.80822e-10	-1.53432	8.58446e-05	-1.80822e-10	-1.52971	0.000122351	-1.80822e-10	-1.54158
11877993	chr1:11877993:G:A	1.42081e-07	2.60231	-1.12445	1.74046e-05	-1.71326	-1.41226	2.3937e-05	-1.71134	-1.46171
11878146	chr1:11878146:A:G	8.06266e-08	2.28911	-1.37782	1.74116e-05	-1.56948	-1.55563	2.4692e-05	-1.56533	-1.57667
11878283	chr1:11878283:T:C	8.07268e-08	2.12154	-1.20901	1.87173e-05	-1.5863	-1.46651	2.6047e-05	-1.58222	-1.50636
11879000	chr1:11879000:G:A	7.18775e-09	-1.80822e-10	-1.50616	8.36444e-05	-1.80822e-10	-1.55568	0.000122598	-1.80822e-10	-1.53956
11879161	chr1:11879161:C:T	7.61991e-09	-1.80822e-10	-1.44778	8.39286e-05	-1.80822e-10	-1.55228	0.000122812	-1.80822e-10	-1.53782
11879213	chr1:11879213:T:TCCCTTCAGCCA	1.5195e-09	-1.59594	-1.46422	1.56968e-05	-1.73699	-1.4918	2.22613e-05	-1.73723	-1.50839
11879536	chr1:11879536:A:C	3.39411e-09	-1.72292	-0.533578	6.9794e-05	-1.38033	-0.356377	9.65372e-05	-1.3771	-0.40145
11879663	chr1:11879663:G:A	2.71841e-06	5.03207	-0.602813	4.24275e-05	-1.15492	-1.07954	5.64042e-05	-1.1496	-1.16633
11879874	chr1:11879874:C:T	8.56375e-09	-1.80822e-10	-1.331	0.000100935	-1.80822e-10	-1.36778	0.000145769	-1.80822e-10	-1.36645
11880209	chr1:11880209:G:A	1.28788e-06	4.68516	-1.00295	3.14682e-05	-1.2246	-1.30868	4.17491e-05	-1.21925	-1.39755
11880728	chr1:11880728:C:T	9.34423e-09	-1.80822e-10	-1.24378	0.000135609	-1.80822e-10	-1.07248	0.000202533	-1.80822e-10	-1.03757
11881201	chr1:11881201:G:A	2.07215e-09	-1.23951	-1.51044	1.92218e-05	-1.49623	-1.52998	2.73464e-05	-1.49675	-1.54315
11881264	chr1:11881264:A:T	1.00713e-06	4.44882	-1.0125	2.72984e-05	-1.3441	-1.33133	3.6405e-05	-1.33947	-1.4143
11881448	chr1:11881448:A:G	6.60427e-09	-1.80822e-10	-1.59082	8.28846e-05	-1.80822e-10	-1.5648	0.000118187	-1.80822e-10	-1.5762
11881879	chr1:11881879:C:T	1.58923e-07	1.91534	-0.325459	2.8499e-05	-1.74352	-0.888857	3.80719e-05	-1.74139	-0.967609
11881926	chr1:11881926:T:C	8.2135e-09	-1.80822e-10	-1.37276	0.000116697	-1.80822e-10	-1.22267	0.000173295	-1.80822e-10	-1.19348
11882002	chr1:11882002:A:G	2.02369e-09	-1.58297	-1.19065	3.91169e-05	-1.25137	-1.06432	5.67571e-05	-1.25163	-1.05807
11882045	chr1:11882045:A:G	1.7298e-07	-1.80822e-10	1.67464	0.00148554	-1.80822e-10	1.32128	0.00231127	-1.80822e-10	1.39708
11882631	chr1:11882631:G:A	3.04395e-09	-0.777457	-1.58793	1.63765e-05	-1.59882	-1.58758	2.35863e-05	-1.60039	-1.58742
11882762	chr1:11882762:T:C	5.85856e-09	-1.71064	-5.85454e-10	6.81028e-05	-1.76123	-5.85454e-10	9.82961e-05	-1.76049	-5.85454e-10
11883367	chr1:11883367:G:A	6.71879e-09	-1.80822e-10	-1.57363	8.28256e-05	-1.80822e-10	-1.56551	0.000118229	-1.80822e-10	-1.57585
11883430	chr1:11883430:A:G	7.39645e-09	-1.80822e-10	-1.47754	0.000101335	-1.80822e-10	-1.36382	0.00014865	-1.80822e-10	-1.34688
11883458	chr1:11883458:A:G	7.70934e-09	-1.80822e-10	-1.43611	0.000105562	-1.80822e-10	-1.32295	0.000156252	-1.80822e-10	-1.29701
11883735	chr1:11883735:G:A	2.66134e-09	-1.12359	-1.37612	0.000284468	0.843236	-1.17487	0.000424529	0.924527	-1.22202
11883980	chr1:11883980:C:T	6.91154e-09	-1.54535	-5.85454e-10	6.58832e-05	-1.79437	-5.85454e-10	9.5063e-05	-1.79394	-5.85454e-10
11884343	chr1:11884343:C:T	1.01585e-08	-1.80822e-10	-1.16023	0.000107493	-1.80822e-10	-1.30483	0.000161508	-1.80822e-10	-1.26392
11884379	chr1:11884379:C:T	7.19702e-09	-1.80822e-10	-1.50487	9.45738e-05	-1.80822e-10	-1.43287	0.000143116	-1.80822e-10	-1.38482
11884780	chr1:11884780:A:C	7.04927e-09	-1.80822e-10	-1.52562	9.20999e-05	-1.80822e-10	-1.45938	0.000128982	-1.80822e-10	-1.4888
11885138	chr1:11885138:T:C	7.79593e-09	-1.80822e-10	-1.42494	8.84113e-05	-1.80822e-10	-1.50025	0.000131033	-1.80822e-10	-1.47303
11885173	chr1:11885173:A:G	6.81768e-08	-1.80822e-10	0.743564	0.000615954	-1.80822e-10	0.44092	0.00081961	-1.80822e-10	0.360354
11885491	chr1:11885491:G:A	1.53561e-08	-1.80822e-10	-0.747028	0.000158775	-1.80822e-10	-0.914765	0.000222399	-1.80822e-10	-0.944001
11885541	chr1:11885541:A:G	6.80511e-09	-1.80822e-10	-1.56087	8.75336e-05	-1.80822e-10	-1.51023	0.000123376	-1.80822e-10	-1.53324
11885638	chr1:11885638:C:T	5.74756e-09	-1.72976	-5.85454e-10	6.91267e-05	-1.74631	-5.85454e-10	9.97192e-05	-1.74612	-5.85454e-10
11886138	chr1:11886138:C:T	1.21311e-09	-1.6922	-1.59315	2.08353e-05	-1.35076	-1.59484	3.02559e-05	-1.35004	-1.58875
11886332	chr1:11886332:G:A	1.01307e-06	3.54976	-0.10756	3.3792e-05	-1.68663	-0.775401	4.20813e-05	-1.68297	-0.925898
11886335	chr1:11886335:C:T	9.92445e-09	-1.80822e-10	-1.18354	0.00011357	-1.80822e-10	-1.24983	0.000156652	-1.80822e-10	-1.29445
11886432	chr1:11886432:T:C	2.71903e-07	3.10487	-0.977968	2.03694e-05	-1.53074	-1.43748	2.77045e-05	-1.52395	-1.50293
11886487	chr1:11886487:C:T	2.7057e-07	3.09228	-0.970292	2.03604e-05	-1.53401	-1.43465	2.76815e-05	-1.52727	-1.50044
11886493	chr1:11886493:G:A	6.73351e-09	-1.57144	-5.85454e-10	6.6176e-05	-1.78993	-5.85454e-10	9.54972e-05	-1.78938	-5.85454e-10
11886516	chr1:11886516:G:A	2.30813e-07	2.95802	-0.994953	1.9321e-05	-1.56574	-1.45532	2.64082e-05	-1.55942	-1.51538
11886531	chr1:11886531:C:T	8.47289e-07	4.19962	-0.936118	2.18836e-05	-1.57475	-1.32177	2.98174e-05	-1.5699	-1.38348
11887572	chr1:11887572:T:C	6.04127e-07	4.32438	-1.39914	1.63829e-05	-1.6094	-1.57661	2.33184e-05	-1.60456	-1.59467
11887712	chr1:11887712:A:T	6.73666e-07	4.42708	-1.39288	1.67123e-05	-1.5915	-1.57461	2.37616e-05	-1.58644	-1.59396
11887734	chr1:11887734:T:C	4.03275e-07	2.52108	-5.85454e-10	0.000854868	0.768696	-5.85454e-10	0.00124353	0.777234	-5.85454e-10
11887848	chr1:11887848:G:A	4.71189e-08	-1.80822e-10	0.374133	0.000288136	-1.80822e-10	-0.318819	0.000434484	-1.80822e-10	-0.274316
11887900	chr1:11887900:A:G	7.26008e-07	4.50066	-1.39164	1.69353e-05	-1.57864	-1.57421	2.40756e-05	-1.57343	-1.59385
11888173	chr1:11888173:C:A	7.25242e-09	-1.80822e-10	-1.4972	8.18288e-05	-1.80822e-10	-1.57762	0.000119202	-1.80822e-10	-1.56765
11888442	chr1:11888442:CA:C	3.2599e-08	-1.80822e-10	0.00574087	0.000301261	-1.80822e-10	-0.274274	0.000401123	-1.80822e-10	-0.354207
11888603	chr1:11888603:C:G	2.16691e-07	3.37782	-1.47789	1.75054e-05	-1.52676	-1.59298	2.53199e-05	-1.52	-1.59689
11889068	chr1:11889068:G:A	9.07198e-08	2.60959	-1.58036	1.71053e-05	-1.78858	-1.35429	2.18873e-05	-1.7876	-1.47496
11889594	chr1:11889594:C:T	2.26927e-08	-1.80822e-10	-0.356496	0.000226518	-1.80822e-10	-0.559425	0.000314921	-1.80822e-10	-0.596154
11889610	chr1:11889610:C:T	2.82459e-08	-1.80822e-10	-0.137592	0.000255215	-1.80822e-10	-0.440146	0.00041717	-1.80822e-10	-0.314981
11889612	chr1:11889612:A:T	1.71688e-07	3.10218	-1.43504	1.66356e-05	-1.5882	-1.58251	2.38335e-05	-1.58223	-1.59515
11889684	chr1:11889684:G:A	7.98974e-07	4.00205	-0.797262	2.19482e-05	-1.6571	-1.23647	2.97251e-05	-1.65309	-1.30339
11889700	chr1:11889700:T:G	2.30232e-07	3.41816	-1.45762	1.77229e-05	-1.51887	-1.58852	2.55237e-05	-1.51202	-1.59685
11889763	chr1:11889763:G:T	1.8119e-07	3.13938	-1.41838	1.34602e-05	-1.78846	-1.59405	1.93567e-05	-1.78949	-1.59594
11889767	chr1:11889767:G:T	8.1684e-08	2.27641	-1.35209	1.37108e-05	-1.80026	-1.56381	1.93039e-05	-1.79998	-1.58818
11889771	chr1:11889771:G:T	6.82643e-08	2.00218	-1.25733	1.41003e-05	-1.78708	-1.54898	1.97882e-05	-1.78601	-1.57738
11889817	chr1:11889817:G:A	6.59211e-09	-1.80822e-10	-1.59267	8.04038e-05	-1.80822e-10	-1.59519	0.000115785	-1.80822e-10	-1.59674
11889913	chr1:11889913:G:A	6.51675e-08	1.34957	-0.651154	2.06394e-05	-1.58715	-1.3679	2.78038e-05	-1.58295	-1.44035
11890074	chr1:11890074:T:C	1.01276e-08	-1.80822e-10	-1.16328	0.000131764	-1.80822e-10	-1.10124	0.000169087	-1.80822e-10	-1.21806
11890085	chr1:11890085:G:A	6.59268e-09	-1.80822e-10	-1.59258	8.03993e-05	-1.80822e-10	-1.59525	0.000115782	-1.80822e-10	-1.59676
11890148	chr1:11890148:T:C	2.244e-07	3.40526	-1.47037	1.76159e-05	-1.522	-1.59145	2.54375e-05	-1.51519	-1.59706
11890334	chr1:11890334:T:C	6.7995e-08	1.34916	-0.608267	2.10486e-05	-1.58879	-1.34663	2.82641e-05	-1.5846	-1.42228
11890401	chr1:11890401:C:T	6.48981e-09	-1.60831	-5.85454e-10	6.68968e-05	-1.7791	-5.85454e-10	9.65587e-05	-1.77832	-5.85454e-10
11890813	chr1:11890813:G:A	2.26e-09	-1.56836	-1.09482	1.92038e-05	-1.79069	-1.23645	2.53788e-05	-1.79015	-1.32441
11890834	chr1:11890834:T:C	2.23367e-07	3.39256	-1.46228	1.75949e-05	-1.52493	-1.58971	2.53642e-05	-1.51816	-1.59698
11891261	chr1:11891261:C:T	2.14316e-07	3.33556	-1.44664	1.74335e-05	-1.53795	-1.5859	2.50514e-05	-1.53134	-1.5962
11891541	chr1:11891541:T:C	8.33448e-09	-1.80822e-10	-1.35814	0.000115613	-1.80822e-10	-1.232	0.000177768	-1.80822e-10	-1.16799
11891569	chr1:11891569:G:A	2.18781e-07	3.38709	-1.47756	1.74972e-05	-1.52709	-1.59312	2.53109e-05	-1.52035	-1.59689
11891779	chr1:11891779:C:A	7.85342e-09	-1.80822e-10	-1.41759	0.000106892	-1.80822e-10	-1.31043	0.000158953	-1.80822e-10	-1.27987
11891804	chr1:11891804:T:C	2.00593e-07	3.28397	-1.46123	1.7152e-05	-1.55044	-1.58969	2.47172e-05	-1.54399	-1.59698
11891870	chr1:11891870:CT:C	2.14199e-07	3.34789	-1.45952	1.74159e-05	-1.53553	-1.58934	2.50947e-05	-1.52888	-1.59693
11892155	chr1:11892155:T:C	1.6546e-07	3.13853	-1.50834	1.65591e-05	-1.57829	-1.59703	2.41041e-05	-1.57226	-1.59383
11892246	chr1:11892246:G:T	6.53632e-09	-1.60117	-5.85454e-10	6.67462e-05	-1.78135	-5.85454e-10	9.63371e-05	-1.78062	-5.85454e-10
11892349	chr1:11892349:T:C	2.39668e-07	3.45508	-1.45437	1.78802e-05	-1.51081	-1.58774	2.57377e-05	-1.50386	-1.59665
11892543	chr1:11892543:C:T	8.30587e-09	-1.80822e-10	-1.36158	0.000110194	-1.80822e-10	-1.28001	0.000160972	-1.80822e-10	-1.26725
11892570	chr1:11892570:T:C	1.98676e-07	3.28252	-1.46939	1.71152e-05	-1.55097	-1.59131	2.47017e-05	-1.54453	-1.59707
11893257	chr1:11893257:T:C	1.76721e-07	3.16209	-1.46606	1.66892e-05	-1.57699	-1.5905	2.406e-05	-1.57087	-1.59705
11893449	chr1:11893449:G:A	8.30916e-09	-1.80822e-10	-1.36118	0.000110247	-1.80822e-10	-1.27953	0.000161052	-1.80822e-10	-1.26675
11893673	chr1:11893673:G:A	7.83051e-09	-1.80822e-10	-1.42051	8.76557e-05	-1.80822e-10	-1.50883	0.000129451	-1.80822e-10	-1.48518
11894244	chr1:11894244:C:G	6.92218e-09	-1.80822e-10	-1.54381	8.60787e-05	-1.80822e-10	-1.52699	0.000122252	-1.80822e-10	-1.54239
11894260	chr1:11894260:C:A	6.56379e-09	-1.80822e-10	-1.59697	8.38461e-05	-1.80822e-10	-1.55327	0.000123484	-1.80822e-10	-1.53236
11894287	chr1:11894287:C:CAGAAAG	1.73145e-09	-1.46784	-1.46175	4.3608e-05	-0.657831	-1.54918	6.63013e-05	-0.613353	-1.54091
11894912	chr1:11894912:G:A	6.89388e-09	-1.80822e-10	-1.54791	8.55102e-05	-1.80822e-10	-1.53362	0.000121584	-1.80822e-10	-1.54787
11895115	chr1:11895115:A:G	6.6089e-09	-1.80822e-10	-1.59012	8.03091e-05	-1.80822e-10	-1.59637	0.000115747	-1.80822e-10	-1.59707
11895238	chr1:11895238:G:A	8.30587e-09	-1.80822e-10	-1.36158	0.000110194	-1.80822e-10	-1.28001	0.000160972	-1.80822e-10	-1.26725
11895636	chr1:11895636:T:G	6.05476e-09	-1.6777	-5.85454e-10	6.55073e-05	-1.80009	-5.85454e-10	9.44801e-05	-1.80009	-5.85454e-10
11895705	chr1:11895705:G:A	6.9921e-09	-1.80822e-10	-1.53376	8.75846e-05	-1.80822e-10	-1.50965	0.000130187	-1.80822e-10	-1.4795
11895754	chr1:11895754:G:A	1.41832e-09	-1.5448	-1.58427	3.73535e-05	-0.843004	-1.51882	5.58302e-05	-0.803094	-1.52307
11895927	chr1:11895927:C:T	1.64914e-09	-1.78243	-1.19586	2.55865e-05	-1.63301	-1.10718	3.68959e-05	-1.63067	-1.10971
11896095	chr1:11896095:G:A	4.31461e-07	3.73374	-1.14511	1.73911e-05	-1.69804	-1.42826	2.39726e-05	-1.69459	-1.47697
11896125	chr1:11896125:G:A	6.20885e-09	-1.65256	-5.85454e-10	6.86701e-05	-1.75294	-5.85454e-10	9.90463e-05	-1.75289	-5.85454e-10
11896172	chr1:11896172:C:T	1.60722e-07	3.08666	-1.48553	1.63306e-05	-1.59477	-1.59444	2.36452e-05	-1.5889	-1.59641
11896427	chr1:11896427:C:T	4.14421e-08	1.74856	-1.5028	1.36621e-05	-1.77158	-1.59605	1.97605e-05	-1.76925	-1.59554
11896501	chr1:11896501:C:G	9.59664e-09	-1.80822e-10	-1.21713	0.000136094	-1.80822e-10	-1.0689	0.000204821	-1.80822e-10	-1.02634
11896708	chr1:11896708:G:A	1.3113e-07	2.88674	-1.48909	1.56973e-05	-1.6337	-1.59506	2.2738e-05	-1.6284	-1.59604
11896848	chr1:11896848:G:A	1.58298e-07	3.11375	-1.52781	1.63913e-05	-1.58886	-1.59664	2.39969e-05	-1.5829	-1.58765
11897152	chr1:11897152:G:A	4.79482e-07	3.78609	-1.09192	1.83005e-05	-1.69344	-1.38189	2.48068e-05	-1.68989	-1.44747
11897489	chr1:11897489:CTT:C	4.62344e-07	3.71511	-1.05734	1.83182e-05	-1.70239	-1.37197	2.50051e-05	-1.69903	-1.43037
11897582	chr1:11897582:C:T	1.72464e-07	3.04342	-1.37177	1.86399e-05	-1.48992	-1.56703	2.65164e-05	-1.48307	-1.58765
11897881	chr1:11897881:T:C	6.56886e-09	-1.80822e-10	-1.5962	8.02538e-05	-1.80822e-10	-1.59706	0.00011585	-1.80822e-10	-1.59618
11897958	chr1:11897958:A:G	3.1249e-08	1.55703	-1.59359	1.47097e-05	-1.78253	-1.51121	2.23771e-05	-1.78127	-1.45916
11897985	chr1:11897985:C:T	1.59628e-08	-1.80822e-10	-0.708281	0.000231102	-1.80822e-10	-0.539392	0.000335108	-1.80822e-10	-0.534023
11898597	chr1:11898597:G:A	1.52169e-09	-1.7914	-1.26731	2.01797e-05	-1.66154	-1.31603	2.89824e-05	-1.66207	-1.31971
11898666	chr1:11898666:A:G	5.25568e-08	1.67473	-1.19137	1.41291e-05	-1.78783	-1.54619	1.97277e-05	-1.78681	-1.57964
11898722	chr1:11898722:C:T	1.45062e-09	-1.78911	-1.31744	1.94238e-05	-1.65324	-1.36252	2.7901e-05	-1.65379	-1.36602
11899028	chr1:11899028:G:A	1.89514e-09	-1.40984	-1.42941	0.000146527	0.256263	-1.2513	0.000217801	0.328649	-1.29354
11899044	chr1:11899044:C:A	1.82313e-08	-1.80822e-10	-0.575398	0.0001782	-1.80822e-10	-0.799344	0.000243091	-1.80822e-10	-0.855039
11899181	chr1:11899181:C:G	2.7685e-07	3.16391	-1.01898	1.63606e-05	-1.76672	-1.42066	2.25973e-05	-1.76477	-1.46588
11899305	chr1:11899305:C:T	1.00908e-07	2.69804	-1.56237	1.37905e-05	-1.79265	-1.56562	2.00003e-05	-1.79174	-1.56099
11899999	chr1:11899999:A:G	4.08187e-08	1.56492	-1.33432	1.4339e-05	-1.7369	-1.58236	2.04415e-05	-1.73478	-1.59613
11900337	chr1:11900337:T:C	1.86857e-09	-1.42398	-1.42938	0.000141965	0.224589	-1.25126	0.000210908	0.296441	-1.29349
11900693	chr1:11900693:T:C	2.5253e-07	2.05299	-5.85454e-10	0.000591727	0.400795	-5.85454e-10	0.000860152	0.408635	-5.85454e-10
11900786	chr1:11900786:G:A	1.83026e-08	-1.80822e-10	-0.571497	0.000178801	-1.80822e-10	-0.795976	0.000243882	-1.80822e-10	-0.85179
11901041	chr1:11901041:C:T	7.46478e-09	-1.80822e-10	-1.46834	8.31215e-05	-1.80822e-10	-1.56195	0.000121404	-1.80822e-10	-1.54936
11901073	chr1:11901073:G:C	3.97077e-08	1.62	-1.41699	1.40449e-05	-1.74457	-1.59543	2.03145e-05	-1.74257	-1.59457
11901174	chr1:11901174:T:TA	1.67101e-09	-1.75161	-1.21351	2.36334e-05	-1.40168	-1.41791	3.78551e-05	-1.40128	-1.31343
11901353	chr1:11901353:C:T	6.56349e-09	-1.80822e-10	-1.59702	8.02725e-05	-1.80822e-10	-1.59682	0.000115773	-1.80822e-10	-1.59684
11901354	chr1:11901354:G:A	2.24682e-08	-1.80822e-10	-0.36644	0.000225368	-1.80822e-10	-0.564515	0.000345114	-1.80822e-10	-0.504599
11901408	chr1:11901408:G:A	4.03702e-08	-1.80822e-10	0.219551	0.000385802	-1.80822e-10	-0.0269275	0.000596579	-1.80822e-10	0.0427367
11901477	chr1:11901477:AGGCTGT:A	1.31922e-07	2.5943	-1.19063	1.61148e-05	-1.69503	-1.50748	2.22091e-05	-1.69061	-1.55736
11901599	chr1:11901599:G:A	5.37336e-08	1.98546	-1.47996	1.39366e-05	-1.7639	-1.58383	1.99433e-05	-1.76142	-1.59416
11901682	chr1:11901682:C:T	7.37552e-09	-1.48037	-5.85454e-10	0.000370584	-0.0671719	-5.85454e-10	0.00057029	-0.00233039	-5.85454e-10
11901716	chr1:11901716:C:T	2.03552e-08	-1.80822e-10	-0.465202	0.000315649	-1.80822e-10	-0.22762	0.000464302	-1.80822e-10	-0.207939
11901760	chr1:11901760:G:A	5.80495e-09	-1.71983	-5.85454e-10	6.63797e-05	-1.78686	-5.85454e-10	9.57148e-05	-1.7871	-5.85454e-10
11901844	chr1:11901844:T:G	7.86324e-09	-1.41634	-5.85454e-10	6.93815e-05	-1.74263	-5.85454e-10	0.000100082	-1.74248	-5.85454e-10
11901892	chr1:11901892:C:T	9.77632e-09	-1.80822e-10	-1.19858	0.000119682	-1.80822e-10	-1.19741	0.00016703	-1.80822e-10	-1.2303
11902327	chr1:11902327:CTT:C	1.34836e-08	-1.80822e-10	-0.877065	0.00012911	-1.80822e-10	-1.12159	0.000169961	-1.80822e-10	-1.21291
11902898	chr1:11902898:C:T	6.15968e-09	-1.66052	-5.85454e-10	6.81618e-05	-1.76037	-5.85454e-10	9.84094e-05	-1.75934	-5.85454e-10
11902912	chr1:11902912:G:A	6.56834e-09	-1.80822e-10	-1.59628	8.21013e-05	-1.80822e-10	-1.5743	0.000117973	-1.80822e-10	-1.57802
11903401	chr1:11903401:T:G	7.36582e-09	-1.80822e-10	-1.48169	8.25561e-05	-1.80822e-10	-1.56877	0.000120439	-1.80822e-10	-1.55733
11903530	chr1:11903530:G:A	6.29124e-08	-1.80822e-10	0.663204	0.000573594	-1.80822e-10	0.369671	0.000765137	-1.80822e-10	0.29158
11903565	chr1:11903565:T:G	7.69613e-09	-1.80822e-10	-1.43782	8.48986e-05	-1.80822e-10	-1.54079	0.000120558	-1.80822e-10	-1.55635
11903635	chr1:11903635:G:A	6.36047e-09	-1.62844	-5.85454e-10	6.71719e-05	-1.775	-5.85454e-10	9.69606e-05	-1.77417	-5.85454e-10
11903953	chr1:11903953:G:T	1.68918e-09	-1.79137	-1.16293	2.21637e-05	-1.66346	-1.22034	3.18494e-05	-1.66399	-1.22347
11903967	chr1:11903967:A:G	6.31058e-09	-1.63631	-5.85454e-10	6.54807e-05	-1.8005	-5.85454e-10	9.44411e-05	-1.8005	-5.85454e-10
11904090	chr1:11904090:T:C	7.5537e-08	1.94743	-1.10135	1.44575e-05	-1.79952	-1.51152	1.99399e-05	-1.79916	-1.55659
11904091	chr1:11904091:G:A	1.63428e-09	-1.79112	-1.19622	2.15048e-05	-1.66261	-1.25136	3.09093e-05	-1.66314	-1.25427
11904316	chr1:11904316:A:G	6.61727e-09	-1.80822e-10	-1.58886	8.17506e-05	-1.80822e-10	-1.57858	0.000116797	-1.80822e-10	-1.58803
11904433	chr1:11904433:G:C	6.6474e-09	-1.80822e-10	-1.58432	8.1938e-05	-1.80822e-10	-1.57629	0.000117329	-1.80822e-10	-1.58349
11904510	chr1:11904510:G:A	1.63237e-09	-1.7924	-1.19611	2.1416e-05	-1.66738	-1.25074	3.07688e-05	-1.6679	-1.25407
11904534	chr1:11904534:G:A	7.06317e-08	-1.80822e-10	0.778939	0.00103633	-1.80822e-10	0.961187	0.00127226	-1.80822e-10	0.800074
11904674	chr1:11904674:A:G	6.56663e-09	-1.80822e-10	-1.59654	8.05853e-05	-1.80822e-10	-1.59293	0.000115878	-1.80822e-10	-1.59593
11904712	chr1:11904712:G:A	6.60747e-09	-1.80822e-10	-1.59034	8.19317e-05	-1.80822e-10	-1.57636	0.000116979	-1.80822e-10	-1.58648
11904950	chr1:11904950:T:G	6.59621e-09	-1.80822e-10	-1.59205	8.11143e-05	-1.80822e-10	-1.58639	0.000116685	-1.80822e-10	-1.589
11904981	chr1:11904981:G:A	8.50081e-09	-1.80822e-10	-1.33838	9.36718e-05	-1.80822e-10	-1.44245	0.000139153	-1.80822e-10	-1.4129
11905043	chr1:11905043:G:A	1.85765e-09	-1.40561	-1.45362	0.000142654	0.264196	-1.28603	0.000212524	0.336699	-1.32612
11905138	chr1:11905138:G:A	4.90122e-08	-1.80822e-10	0.413529	0.000470196	-1.80822e-10	0.170898	0.000632022	-1.80822e-10	0.10045
11905378	chr1:11905378:A:T	6.61713e-09	-1.80822e-10	-1.58888	8.20957e-05	-1.80822e-10	-1.57437	0.000119882	-1.80822e-10	-1.56197
11905385	chr1:11905385:C:T	2.09105e-09	-1.74123	-0.999643	3.17251e-05	-1.37384	-1.1513	5.58429e-05	-1.37339	-0.952539
11905593	chr1:11905593:G:A	1.54938e-09	-1.74131	-1.29937	2.27875e-05	-1.5535	-1.30254	3.20395e-05	-1.55401	-1.3275
11905703	chr1:11905703:A:T	1.71694e-08	-1.80822e-10	-0.635414	0.000265321	-1.80822e-10	-0.401311	0.000388368	-1.80822e-10	-0.386522
11905735	chr1:11905735:C:T	1.09926e-08	-1.08132	-5.85454e-10	7.30781e-05	-1.69072	-5.85454e-10	0.000105344	-1.69124	-5.85454e-10
11906364	chr1:11906364:G:A	2.84967e-08	-0.128752	-5.85454e-10	0.000164589	-0.878803	-5.85454e-10	0.000237973	-0.876317	-5.85454e-10
11906470	chr1:11906470:T:C	6.65055e-09	-1.80822e-10	-1.58384	8.26853e-05	-1.80822e-10	-1.56721	0.000120883	-1.80822e-10	-1.55365
11906648	chr1:11906648:G:C	1.71444e-08	-1.80822e-10	-0.636866	0.000264902	-1.80822e-10	-0.402893	0.000387751	-1.80822e-10	-0.388112
11906935	chr1:11906935:G:C	1.52555e-08	-1.80822e-10	-0.753602	0.000203567	-1.80822e-10	-0.666258	0.000307522	-1.80822e-10	-0.619927
11907133	chr1:11907133:G:A	6.88952e-09	-1.54854	-5.85454e-10	6.58027e-05	-1.79559	-5.85454e-10	9.49427e-05	-1.7952	-5.85454e-10
11907244	chr1:11907244:T:G	6.34459e-09	-1.63094	-5.85454e-10	6.73526e-05	-1.77231	-5.85454e-10	9.72256e-05	-1.77144	-5.85454e-10
11907298	chr1:11907298:C:G	6.27621e-09	-1.64177	-5.85454e-10	6.76803e-05	-1.76746	-5.85454e-10	9.77056e-05	-1.76652	-5.85454e-10
11907299	chr1:11907299:C:T	5.53639e-08	1.4731	-0.937715	2.51361e-05	-1.39701	-1.36094	3.51095e-05	-1.38939	-1.40062
11907699	chr1:11907699:C:A	1.21088e-09	-1.80094	-1.48626	1.59678e-05	-1.67825	-1.53343	2.28998e-05	-1.67892	-1.53842
11907848	chr1:11907848:G:C	3.06161e-08	0.978159	-1.03517	2.52016e-05	-1.3208	-1.43455	3.57421e-05	-1.3146	-1.45755
11908598	chr1:11908598:C:T	1.5481e-09	-1.71858	-1.32293	2.54662e-05	-1.31459	-1.43031	4.19874e-05	-1.31408	-1.29703
11908657	chr1:11908657:T:C	1.18674e-08	-1.80822e-10	-1.00475	0.000166595	-1.80822e-10	-0.866686	0.000243109	-1.80822e-10	-0.854966
11908947	chr1:11908947:C:T	6.92669e-09	-1.80822e-10	-1.54316	8.19002e-05	-1.80822e-10	-1.57675	0.000119833	-1.80822e-10	-1.56238
11909116	chr1:11909116:G:C	5.61595e-09	-1.75293	-5.85454e-10	7.45709e-05	-1.6705	-5.85454e-10	0.000107748	-1.66868	-5.85454e-10
11909125	chr1:11909125:A:T	6.57034e-09	-1.80822e-10	-1.59597	8.02529e-05	-1.80822e-10	-1.59707	0.000115828	-1.80822e-10	-1.59637
11909512	chr1:11909512:C:G	4.11645e-09	-0.471896	-1.59165	0.000658317	2.09613	-1.5887	0.00105292	2.19464	-1.58379
11909787	chr1:11909787:A:G	1.18006e-09	-1.77212	-1.54085	2.18698e-05	-1.45301	-1.44414	3.02356e-05	-1.45272	-1.48674
11909844	chr1:11909844:T:C	1.0909e-08	-1.80822e-10	-1.08895	0.000125587	-1.80822e-10	-1.14925	0.00017854	-1.80822e-10	-1.16366
11909861	chr1:11909861:T:C	7.26435e-09	-1.80822e-10	-1.49556	8.2176e-05	-1.80822e-10	-1.57339	0.000119636	-1.80822e-10	-1.56402
11909877	chr1:11909877:T:C	7.69478e-09	-1.80822e-10	-1.438	8.62283e-05	-1.80822e-10	-1.52525	0.000122809	-1.80822e-10	-1.53784
11909883	chr1:11909883:G:A	1.01259e-08	-1.80822e-10	-1.16344	9.15342e-05	-1.80822e-10	-1.46554	0.000134489	-1.80822e-10	-1.44699
11910267	chr1:11910267:G:A	7.23992e-09	-1.80822e-10	-1.49893	8.29433e-05	-1.80822e-10	-1.56409	0.000118507	-1.80822e-10	-1.57351
11910602	chr1:11910602:G:A	8.75195e-09	-1.80822e-10	-1.30926	0.000119553	-1.80822e-10	-1.19849	0.000173374	-1.80822e-10	-1.19302
11910737	chr1:11910737:C:T	6.61127e-09	-1.80822e-10	-1.58976	8.04708e-05	-1.80822e-10	-1.59436	0.000116329	-1.80822e-10	-1.59205
11910946	chr1:11910946:C:G	1.79849e-07	2.62484	-0.911267	1.658e-05	-1.79236	-1.38169	2.27541e-05	-1.79107	-1.43266
11911088	chr1:11911088:T:C	7.4193e-09	-1.80822e-10	-1.47446	9.14694e-05	-1.80822e-10	-1.46625	0.000135594	-1.80822e-10	-1.43881
11911199	chr1:11911199:C:G	1.13696e-08	-1.80822e-10	-1.0476	0.000158777	-1.80822e-10	-0.914749	0.000231739	-1.80822e-10	-0.902865
11911209	chr1:11911209:C:G	5.60115e-09	-1.75557	-5.85454e-10	0.000106283	-1.31615	-5.85454e-10	0.000153463	-1.31502	-5.85454e-10
11911731	chr1:11911731:C:T	1.85407e-09	-1.799	-1.06216	2.39393e-05	-1.70163	-1.1051	3.49397e-05	-1.70225	-1.0926
11912007	chr1:11912007:ACATGGCGAGG:A	9.72187e-09	-1.80822e-10	-1.20416	0.000140702	-1.80822e-10	-1.03561	0.000210317	-1.80822e-10	-0.999859
11912240	chr1:11912240:TTCAC:T	1.13228e-09	-1.77147	-1.58284	2.01317e-05	-1.44593	-1.53403	2.85051e-05	-1.44572	-1.55267
11912612	chr1:11912612:G:A	1.71866e-06	4.55728	-0.586519	2.66359e-05	-1.60473	-1.09526	3.38289e-05	-1.59933	-1.22783
11912754	chr1:11912754:C:T	1.75474e-07	3.26126	-1.57231	1.84274e-05	-1.74432	-1.3241	2.3369e-05	-1.74203	-1.45503
11912845	chr1:11912845:G:T	6.34996e-09	-1.63009	-5.85454e-10	6.80063e-05	-1.76265	-5.85454e-10	9.80904e-05	-1.76259	-5.85454e-10
11913014	chr1:11913014:C:T	1.15658e-09	-1.76262	-1.57045	2.12253e-05	-1.41693	-1.51013	2.99511e-05	-1.41671	-1.5322
11913196	chr1:11913196:AAG:A	1.26711e-08	-1.80822e-10	-0.939215	0.000153415	-1.80822e-10	-0.949107	0.000234774	-1.80822e-10	-0.88985
11913466	chr1:11913466:A:C	5.64516e-09	-1.74774	-5.85454e-10	7.40056e-05	-1.67811	-5.85454e-10	0.000106926	-1.67634	-5.85454e-10
11913724	chr1:11913724:A:G	9.99977e-09	-1.80822e-10	-1.17598	0.000145523	-1.80822e-10	-1.00192	0.000217772	-1.80822e-10	-0.965024
11913785	chr1:11913785:A:G	3.37329e-08	0.92443	-0.884496	2.59042e-05	-1.26339	-1.46446	3.5635e-05	-1.25725	-1.5179
11913831	chr1:11913831:A:G	1.7448e-07	2.72279	-1.03952	1.55747e-05	-1.78731	-1.44929	2.1573e-05	-1.78569	-1.49134
11913888	chr1:11913888:C:T	1.14016e-08	-1.80822e-10	-1.04479	0.000159275	-1.80822e-10	-0.911617	0.000232472	-1.80822e-10	-0.899706
11914263	chr1:11914263:C:T	6.92482e-09	-1.80822e-10	-1.54343	8.51166e-05	-1.80822e-10	-1.53823	0.000124286	-1.80822e-10	-1.52589
11914434	chr1:11914434:A:G	1.1417e-08	-1.80822e-10	-1.04344	0.00015952	-1.80822e-10	-0.910085	0.000232827	-1.80822e-10	-0.898177
11914457	chr1:11914457:G:A	1.73362e-09	-1.68031	-1.24802	1.7679e-05	-1.74772	-1.36216	2.36138e-05	-1.74654	-1.4401
11914612	chr1:11914612:C:G	1.13836e-08	-1.80822e-10	-1.04637	0.000158992	-1.80822e-10	-0.913395	0.000232054	-1.80822e-10	-0.901506
11915080	chr1:11915080:G:C	6.14408e-09	-1.66305	-5.85454e-10	8.80787e-05	-1.50402	-5.85454e-10	0.000127047	-1.50392	-5.85454e-10
11915109	chr1:11915109:G:A	5.3397e-08	0.733848	-0.234632	3.27417e-05	-1.32508	-1.16852	4.29203e-05	-1.31883	-1.2703
11915208	chr1:11915208:C:A	5.85411e-09	-1.7114	-5.85454e-10	7.07887e-05	-1.72255	-5.85454e-10	0.000102244	-1.72112	-5.85454e-10
11915586	chr1:11915586:C:T	9.65847e-07	3.57591	-0.181442	2.74598e-05	-1.74183	-0.927694	3.66041e-05	-1.73909	-1.00923
11915626	chr1:11915626:T:C	8.70915e-08	2.31392	-1.3255	1.36267e-05	-1.79996	-1.57026	1.93615e-05	-1.79946	-1.58573
11916076	chr1:11916076:G:A	6.5703e-09	-1.80822e-10	-1.59598	8.05959e-05	-1.80822e-10	-1.5928	0.00011593	-1.80822e-10	-1.59549
11916162	chr1:11916162:C:T	5.48222e-08	1.44767	-0.922117	2.07441e-05	-1.46827	-1.48172	2.86002e-05	-1.46336	-1.5317
11916174	chr1:11916174:G:A	4.11079e-08	1.08248	-0.844816	2.39998e-05	-1.35869	-1.44552	3.28457e-05	-1.35285	-1.5038
11916688	chr1:11916688:A:G	4.8193e-08	1.00842	-0.611747	2.72842e-05	-1.29536	-1.38058	3.66828e-05	-1.28926	-1.45691
11916936	chr1:11916936:C:T	6.79584e-09	-1.80822e-10	-1.56223	8.15727e-05	-1.80822e-10	-1.58076	0.000117251	-1.80822e-10	-1.58416
11917188	chr1:11917188:T:A	1.43007e-08	-1.80822e-10	-0.81823	0.000204936	-1.80822e-10	-0.659555	0.000299941	-1.80822e-10	-0.64489
11917341	chr1:11917341:C:G	1.12243e-09	-1.80105	-1.562	1.66319e-05	-1.58059	-1.59034	2.40352e-05	-1.58097	-1.58798
11917752	chr1:11917752:T:C	1.17792e-09	-1.79868	-1.51611	1.55829e-05	-1.79901	-1.43706	2.29809e-05	-1.7992	-1.41462
11917891	chr1:11917891:G:A	6.43618e-09	-1.61661	-5.85454e-10	6.70193e-05	-1.77727	-5.85454e-10	9.67365e-05	-1.77648	-5.85454e-10
11917898	chr1:11917898:T:C	6.47074e-09	-1.61125	-5.85454e-10	6.69373e-05	-1.7785	-5.85454e-10	9.66164e-05	-1.77773	-5.85454e-10
11917914	chr1:11917914:T:C	1.28918e-09	-1.80105	-1.42348	1.76043e-05	-1.79511	-1.319	2.60232e-05	-1.79544	-1.29405
11917941	chr1:11917941:A:G	6.59559e-09	-1.59214	-5.85454e-10	6.65219e-05	-1.78472	-5.85454e-10	9.60059e-05	-1.78407	-5.85454e-10
11918145	chr1:11918145:G:T	1.14833e-09	-1.76065	-1.57959	1.99686e-05	-1.40397	-1.58412	2.86427e-05	-1.4042	-1.58937
11918198	chr1:11918198:C:A	6.29159e-09	-1.63933	-5.85454e-10	6.78133e-05	-1.76549	-5.85454e-10	9.78992e-05	-1.76454	-5.85454e-10
11918282	chr1:11918282:A:G	6.56486e-09	-1.80822e-10	-1.59681	8.08513e-05	-1.80822e-10	-1.58964	0.000116973	-1.80822e-10	-1.58653
11918961	chr1:11918961:T:A	1.84951e-08	-1.80822e-10	-0.561034	0.000180059	-1.80822e-10	-0.788967	0.000249618	-1.80822e-10	-0.828542
11919050	chr1:11919050:G:T	2.70356e-09	-0.921338	-1.56263	0.000314602	1.3359	-1.56685	0.000490933	1.42427	-1.57644
11919174	chr1:11919174:C:T	2.29385e-09	-1.73765	-0.910659	3.31985e-05	-1.35651	-1.12324	5.17948e-05	-1.35651	-1.04468
11919179	chr1:11919179:T:C	1.84951e-08	-1.80822e-10	-0.561034	0.000180059	-1.80822e-10	-0.788967	0.000249618	-1.80822e-10	-0.828542
11919255	chr1:11919255:G:A	7.68522e-09	-1.80822e-10	-1.43924	9.10108e-05	-1.80822e-10	-1.47127	0.000134112	-1.80822e-10	-1.4498
11919409	chr1:11919409:C:T	1.66343e-09	-1.61253	-1.35713	2.07275e-05	-1.54064	-1.41015	2.95931e-05	-1.54084	-1.42009
11920018	chr1:11920018:G:A	6.63176e-09	-1.80822e-10	-1.58667	9.04091e-05	-1.80822e-10	-1.47791	0.000127003	-1.80822e-10	-1.50426
11920392	chr1:11920392:T:C	1.52739e-09	-1.51215	-1.54283	2.24468e-05	-1.42969	-1.44141	3.12259e-05	-1.43172	-1.47551
11920792	chr1:11920792:C:T	6.56319e-09	-1.80822e-10	-1.59706	8.21803e-05	-1.80822e-10	-1.57334	0.000120997	-1.80822e-10	-1.55271
11920855	chr1:11920855:T:G	6.83813e-09	-1.69929	0.143267	8.67175e-05	-1.25937	-0.260221	0.000142427	-1.25936	-0.130284
11921225	chr1:11921225:A:G	6.73395e-09	-1.57138	-5.85454e-10	6.62485e-05	-1.78884	-5.85454e-10	9.55329e-05	-1.789	-5.85454e-10
11921750	chr1:11921750:G:A	3.22642e-09	-0.840843	-1.46632	0.000197603	0.490051	-1.18604	0.000295729	0.525947	-1.18498
11921830	chr1:11921830:A:G	6.94329e-09	-1.80822e-10	-1.54076	8.05993e-05	-1.80822e-10	-1.59276	0.000116806	-1.80822e-10	-1.58796
11922045	chr1:11922045:G:A	4.12589e-09	-1.65177	-0.409489	5.14537e-05	-1.78674	-0.254826	7.18351e-05	-1.78606	-0.288039
11922490	chr1:11922490:G:A	1.85552e-08	-1.80822e-10	-0.557791	0.000225068	-1.80822e-10	-0.56585	0.000356191	-1.80822e-10	-0.473006
11922523	chr1:11922523:G:A	3.36671e-09	-0.691203	-1.5734	0.000453289	1.72862	-1.59434	0.000716352	1.82071	-1.59501
11922984	chr1:11922984:G:A	6.61167e-09	-1.59245	0.00274539	5.35025e-05	-1.79605	-0.206469	6.41558e-05	-1.79567	-0.391494
11923149	chr1:11923149:A:G	7.5755e-08	1.08509	-0.236126	3.21365e-05	-1.3131	-1.19916	4.17858e-05	-1.30713	-1.30879
11923296	chr1:11923296:G:A	5.38036e-09	-1.79578	-5.85454e-10	6.88568e-05	-1.75022	-5.85454e-10	9.92965e-05	-1.75036	-5.85454e-10
11923746	chr1:11923746:AG:A	1.34541e-08	-0.879253	-5.85454e-10	9.67971e-05	-1.40963	-5.85454e-10	0.000139628	-1.40949	-5.85454e-10
11923774	chr1:11923774:C:G	3.63953e-09	-0.595953	-1.59073	0.000567405	1.95531	-1.59649	0.000901997	2.05226	-1.59613
11923968	chr1:11923968:G:A	7.22264e-09	-1.50238	0.0010651	5.32255e-05	-1.80066	-0.207052	6.38299e-05	-1.80076	-0.391491
11924036	chr1:11924036:C:T	2.64699e-08	-1.80822e-10	-0.202532	0.00030091	-1.80822e-10	-0.27544	0.000402694	-1.80822e-10	-0.350298
11925031	chr1:11925031:G:A	7.4189e-09	-1.80822e-10	-1.47451	8.79118e-05	-1.80822e-10	-1.50592	0.00012914	-1.80822e-10	-1.48757
11926172	chr1:11926172:G:A	6.65601e-09	-1.58302	-5.85454e-10	6.5719e-05	-1.79686	-5.85454e-10	9.48178e-05	-1.79652	-5.85454e-10
11926174	chr1:11926174:G:A	6.95557e-09	-1.80822e-10	-1.539	0.000109179	-1.80822e-10	-1.28926	0.000152574	-1.80822e-10	-1.32082
11926478	chr1:11926478:G:A	1.20075e-08	-1.80822e-10	-0.993013	9.53366e-05	-1.80822e-10	-1.42484	0.000135409	-1.80822e-10	-1.44018
11926801	chr1:11926801:C:T	9.81131e-09	-1.195	-5.85454e-10	0.000363198	-0.0873022	-5.85454e-10	0.000549921	-0.0387003	-5.85454e-10
11926807	chr1:11926807:T:C	2.35996e-07	3.14764	-1.16236	1.64304e-05	-1.66941	-1.51371	2.37616e-05	-1.66523	-1.51518
11927038	chr1:11927038:C:G	2.93113e-09	-0.808232	-1.59492	1.69724e-05	-1.57222	-1.57844	2.54124e-05	-1.57239	-1.54084
11927162	chr1:11927162:A:G	2.70679e-08	-0.180192	-5.85454e-10	0.000143721	-1.01438	-5.85454e-10	0.000207655	-1.0126	-5.85454e-10
11927463	chr1:11927463:T:C	1.4247e-09	-1.80095	-1.32363	1.78983e-05	-1.60402	-1.49353	2.63453e-05	-1.60383	-1.47335
11927476	chr1:11927476:A:T	6.62997e-09	-1.80822e-10	-1.58694	8.05747e-05	-1.80822e-10	-1.59307	0.000117372	-1.80822e-10	-1.58313
11927581	chr1:11927581:A:G	3.56294e-06	4.08557	0.614233	5.59851e-05	-1.78904	-0.168129	7.74973e-05	-1.78776	-0.210468
11927617	chr1:11927617:CAG:C	6.56711e-09	-1.80822e-10	-1.59647	8.18159e-05	-1.80822e-10	-1.57778	0.000120103	-1.80822e-10	-1.56013
11927669	chr1:11927669:A:G	1.2384e-08	-0.962138	-5.85454e-10	8.44202e-05	-1.54644	-5.85454e-10	0.000121666	-1.54719	-5.85454e-10
11928299	chr1:11928299:G:A	6.59062e-09	-1.80822e-10	-1.59289	8.06522e-05	-1.80822e-10	-1.5921	0.000115874	-1.80822e-10	-1.59597
11928382	chr1:11928382:A:G	1.58693e-08	0.22618	-0.940336	2.1992e-05	-1.3772	-1.51437	3.08151e-05	-1.3703	-1.55017
11929138	chr1:11929138:T:C	8.86961e-09	-1.80822e-10	-1.29591	0.000124017	-1.80822e-10	-1.16183	0.000185394	-1.80822e-10	-1.12599
11929280	chr1:11929280:T:C	7.38328e-09	-1.80822e-10	-1.47932	8.34394e-05	-1.80822e-10	-1.55813	0.000117768	-1.80822e-10	-1.57976
11929818	chr1:11929818:C:G	7.15398e-09	-1.80822e-10	-1.51087	8.20184e-05	-1.80822e-10	-1.57531	0.000116519	-1.80822e-10	-1.59042
11930063	chr1:11930063:T:A	1.16356e-08	-1.80822e-10	-1.02447	0.000162745	-1.80822e-10	-0.890066	0.000237557	-1.80822e-10	-0.878065
11930122	chr1:11930122:C:A	8.42776e-09	-1.80822e-10	-1.34701	9.09055e-05	-1.80822e-10	-1.47243	0.000128895	-1.80822e-10	-1.48947
11930140	chr1:11930140:G:C	1.28815e-09	-1.71356	-1.51177	1.62766e-05	-1.77089	-1.42164	2.28184e-05	-1.77093	-1.44998
11930227	chr1:11930227:T:C	2.11056e-08	-1.43358	1.00458	0.00374366	0.456901	1.78867	0.00470666	0.536866	1.57139
11930321	chr1:11930321:C:T	6.84739e-09	-1.80822e-10	-1.55467	0.000102041	-1.80822e-10	-1.35687	0.000139902	-1.80822e-10	-1.40753
11930708	chr1:11930708:A:G	7.35471e-09	-1.80822e-10	-1.4832	0.000118116	-1.80822e-10	-1.21059	0.000159678	-1.80822e-10	-1.27532
11931089	chr1:11931089:G:A	9.76929e-09	-1.80822e-10	-1.1993	0.000143221	-1.80822e-10	-1.01786	0.000183675	-1.80822e-10	-1.13531
11931100	chr1:11931100:C:A	9.89203e-09	-1.80822e-10	-1.18681	0.000145428	-1.80822e-10	-1.00257	0.000186203	-1.80822e-10	-1.12164
11931123	chr1:11931123:C:A	9.53624e-09	-1.80822e-10	-1.22344	0.000139099	-1.80822e-10	-1.04707	0.000178946	-1.80822e-10	-1.16139
11931153	chr1:11931153:C:T	9.31406e-09	-1.80822e-10	-1.24701	0.00013523	-1.80822e-10	-1.07528	0.000174522	-1.80822e-10	-1.18642
11931319	chr1:11931319:G:A	8.55304e-09	-1.80822e-10	-1.33225	0.000116305	-1.80822e-10	-1.22604	0.000168642	-1.80822e-10	-1.2207
11931823	chr1:11931823:A:G	8.47486e-09	-1.80822e-10	-1.34144	0.000107545	-1.80822e-10	-1.30434	0.000161315	-1.80822e-10	-1.26511
11932229	chr1:11932229:C:A	1.28743e-09	-1.69561	-1.53029	1.57008e-05	-1.77971	-1.44884	2.20574e-05	-1.77974	-1.47508
11932285	chr1:11932285:C:A	6.75089e-09	-1.80822e-10	-1.56887	8.62142e-05	-1.80822e-10	-1.52542	0.000121993	-1.80822e-10	-1.54451
11932861	chr1:11932861:G:A	7.98111e-09	-1.80822e-10	-1.40146	0.000100976	-1.80822e-10	-1.36737	0.000150883	-1.80822e-10	-1.33197
11933157	chr1:11933157:A:G	7.5834e-09	-1.80822e-10	-1.45258	8.91518e-05	-1.80822e-10	-1.49191	0.000131498	-1.80822e-10	-1.46948
11933158	chr1:11933158:G:A	9.23368e-09	-1.80822e-10	-1.25568	0.000110669	-1.80822e-10	-1.27571	0.000155826	-1.80822e-10	-1.29974
11933604	chr1:11933604:G:A	7.981e-09	-1.80822e-10	-1.40148	0.00011346	-1.80822e-10	-1.2508	0.000150024	-1.80822e-10	-1.33768
11933728	chr1:11933728:G:A	7.38754e-09	-1.80822e-10	-1.47875	0.000124057	-1.80822e-10	-1.16151	0.00016775	-1.80822e-10	-1.226
11933772	chr1:11933772:G:A	9.69842e-09	-1.80822e-10	-1.20658	0.000137848	-1.80822e-10	-1.0561	0.00020694	-1.80822e-10	-1.01604
11933796	chr1:11933796:C:T	1.02822e-08	-1.80822e-10	-1.14813	0.000152993	-1.80822e-10	-0.951857	0.000195382	-1.80822e-10	-1.07352
11933824	chr1:11933824:C:T	6.5679e-09	-1.80822e-10	-1.59635	8.39791e-05	-1.80822e-10	-1.55168	0.000120488	-1.80822e-10	-1.55693
11933950	chr1:11933950:T:C	7.51031e-09	-1.80822e-10	-1.46226	8.48595e-05	-1.80822e-10	-1.54125	0.000119989	-1.80822e-10	-1.56107
11934068	chr1:11934068:A:G	5.73846e-09	-1.73135	-5.85454e-10	8.44945e-05	-1.54556	-5.85454e-10	0.000121834	-1.54582	-5.85454e-10
11934495	chr1:11934495:G:A	1.02735e-08	-1.80822e-10	-1.14897	0.000194003	-1.80822e-10	-0.714377	0.00025539	-1.80822e-10	-0.805683
11934499	chr1:11934499:A:AC	4.47417e-09	-0.465962	-1.51426	3.24734e-05	-1.28346	-1.21837	4.59684e-05	-1.28462	-1.2359
11934559	chr1:11934559:G:C	8.3751e-09	-1.80822e-10	-1.35328	0.000115064	-1.80822e-10	-1.23676	0.000148417	-1.80822e-10	-1.34845
11934872	chr1:11934872:C:T	7.05819e-09	-1.80822e-10	-1.52435	8.38715e-05	-1.80822e-10	-1.55297	0.000119924	-1.80822e-10	-1.56162
11935119	chr1:11935119:A:G	6.0355e-09	-0.742028	-0.938854	4.95639e-05	-1.06965	-1.00934	6.61064e-05	-1.0518	-1.10541
11935158	chr1:11935158:A:G	9.35135e-08	-1.80822e-10	1.05957	0.00132106	-1.80822e-10	1.20394	0.0015782	-1.80822e-10	1.01557
11935354	chr1:11935354:G:A	4.25708e-09	-1.7558	-0.274153	0.000151964	-0.440015	-0.518595	0.000233649	-0.402998	-0.491656
11935503	chr1:11935503:C:T	1.17979e-09	-1.79832	-1.51488	3.38479e-05	-0.877511	-1.58286	4.9542e-05	-0.849874	-1.59578
11935785	chr1:11935785:T:C	8.67021e-09	-1.80822e-10	-1.31865	0.000107046	-1.80822e-10	-1.309	0.000154067	-1.80822e-10	-1.31109
11935790	chr1:11935790:A:G	8.19675e-09	-1.80822e-10	-1.3748	0.000116029	-1.80822e-10	-1.22841	0.000176117	-1.80822e-10	-1.17733
11935914	chr1:11935914:C:T	7.95912e-09	-1.80822e-10	-1.40422	8.97112e-05	-1.80822e-10	-1.48566	0.000131151	-1.80822e-10	-1.47213
11935984	chr1:11935984:A:G	1.58322e-09	-1.68279	-1.33629	8.18577e-05	-0.133917	-1.44335	0.000117795	-0.0715951	-1.50794
11936480	chr1:11936480:G:T	5.48223e-09	-1.77703	-5.85454e-10	6.69634e-05	-1.7781	-5.85454e-10	9.66201e-05	-1.77769	-5.85454e-10
11936498	chr1:11936498:G:A	7.43317e-09	-1.80822e-10	-1.47259	9.80939e-05	-1.80822e-10	-1.39633	0.000145266	-1.80822e-10	-1.3699
11936571	chr1:11936571:G:A	7.15013e-09	-1.80822e-10	-1.51141	8.09005e-05	-1.80822e-10	-1.58903	0.000116253	-1.80822e-10	-1.5927
11937036	chr1:11937036:C:T	1.95022e-09	-1.23828	-1.57232	0.00024074	1.05172	-1.55025	0.000389937	1.13814	-1.52063
11937143	chr1:11937143:C:T	2.39997e-08	-1.80822e-10	-0.300499	0.000257314	-1.80822e-10	-0.431953	0.000368404	-1.80822e-10	-0.439295
11937239	chr1:11937239:T:C	6.9383e-09	-1.80822e-10	-1.54148	8.03501e-05	-1.80822e-10	-1.59586	0.000115763	-1.80822e-10	-1.59693
11937420	chr1:11937420:A:G	7.20426e-09	-1.50387	-5.85454e-10	6.58846e-05	-1.79435	-5.85454e-10	9.50345e-05	-1.79424	-5.85454e-10
11937461	chr1:11937461:G:A	1.52771e-08	-0.774836	0.022651	0.00561398	1.98387	0.666898	0.00762296	2.08889	0.501557
11937584	chr1:11937584:C:T	7.54505e-09	-1.80822e-10	-1.45765	8.33448e-05	-1.80822e-10	-1.55927	0.000119631	-1.80822e-10	-1.56407
11938025	chr1:11938025:G:A	7.07929e-09	-1.80822e-10	-1.52137	8.07671e-05	-1.80822e-10	-1.59068	0.000116299	-1.80822e-10	-1.59231
11938121	chr1:11938121:T:G	5.42632e-09	-1.78728	-5.85454e-10	0.000160984	-0.900944	-5.85454e-10	0.000243889	-0.851763	-5.85454e-10
11938172	chr1:11938172:C:CG	4.82721e-06	6.47841	-1.47492	1.63371e-05	-1.72193	-1.46688	2.54755e-05	-1.71856	-1.3922
11938281	chr1:11938281:A:G	8.00004e-09	-1.80822e-10	-1.39909	9.28456e-05	-1.80822e-10	-1.45131	0.000127376	-1.80822e-10	-1.50133
11938462	chr1:11938462:T:TC	6.42706e-09	-1.61802	-5.85454e-10	6.55037e-05	-1.80014	-5.85454e-10	9.44709e-05	-1.80018	-5.85454e-10
11938491	chr1:11938491:TAG:T	9.20252e-09	-1.80822e-10	-1.25906	9.43127e-05	-1.80822e-10	-1.43564	0.000136207	-1.80822e-10	-1.4343
11939038	chr1:11939038:G:A	6.66435e-09	-1.80822e-10	-1.58177	8.39932e-05	-1.80822e-10	-1.55152	0.000122659	-1.80822e-10	-1.53907
11939067	chr1:11939067:C:T	2.11691e-09	-1.25083	-1.47775	1.76431e-05	-1.7313	-1.38061	2.42272e-05	-1.73068	-1.43032
11939107	chr1:11939107:GAGA:G	8.56095e-09	-1.80822e-10	-1.33133	0.000100041	-1.80822e-10	-1.37667	0.000135236	-1.80822e-10	-1.44145
11939139	chr1:11939139:C:T	1.31905e-08	-0.860955	-0.0380859	0.00443538	1.81931	0.595802	0.00602106	1.92204	0.432504
11939228	chr1:11939228:C:T	8.8463e-09	-1.80822e-10	-1.29854	0.00010947	-1.80822e-10	-1.2866	0.000157668	-1.80822e-10	-1.28798
11939499	chr1:11939499:G:A	2.32758e-09	-1.1433	-1.49041	1.72618e-05	-1.79437	-1.33938	2.57238e-05	-1.79432	-1.30674
11939769	chr1:11939769:A:G	7.6209e-09	-1.80822e-10	-1.44765	8.37051e-05	-1.80822e-10	-1.55495	0.000120191	-1.80822e-10	-1.55939
11939885	chr1:11939885:G:A	1.89698e-06	5.63207	-1.56259	1.68022e-05	-1.62969	-1.53105	2.36436e-05	-1.62488	-1.5605
11939914	chr1:11939914:T:C	1.55965e-08	-0.785113	0.0536193	0.00574544	1.96965	0.704257	0.00778974	2.07444	0.537644
11940308	chr1:11940308:C:T	2.95066e-08	-1.80822e-10	-0.0939251	0.000326121	-1.80822e-10	-0.194982	0.000441649	-1.80822e-10	-0.257959
11940367	chr1:11940367:C:A	6.57019e-09	-1.80822e-10	-1.596	8.03078e-05	-1.80822e-10	-1.59638	0.000115748	-1.80822e-10	-1.59706
11940420	chr1:11940420:C:T	7.13442e-09	-1.80822e-10	-1.51361	8.88222e-05	-1.80822e-10	-1.49562	0.000130229	-1.80822e-10	-1.47918
11940575	chr1:11940575:A:G	1.10739e-09	-1.78044	-1.59609	6.39535e-05	-0.327261	-1.49683	0.000105234	-0.288229	-1.40406
11940613	chr1:11940613:T:C	2.08353e-09	-1.16352	-1.58095	0.000285769	1.22776	-1.55483	0.000463744	1.31699	-1.52614
11940783	chr1:11940783:A:G	1.1016e-09	-1.78511	-1.59667	6.7174e-05	-0.28542	-1.48955	0.000110893	-0.245841	-1.39406
11940962	chr1:11940962:T:C	7.02999e-09	-1.80822e-10	-1.52835	9.44645e-05	-1.80822e-10	-1.43403	0.000138789	-1.80822e-10	-1.41552
11941093	chr1:11941093:G:A	2.63771e-09	-1.0073	-1.50133	1.68655e-05	-1.80078	-1.3562	2.50566e-05	-1.80079	-1.32654
11941133	chr1:11941133:T:C	6.65342e-09	-1.80822e-10	-1.58341	8.03574e-05	-1.80822e-10	-1.59577	0.000115905	-1.80822e-10	-1.59571
11941542	chr1:11941542:A:G	7.30387e-09	-1.80822e-10	-1.49014	8.19757e-05	-1.80822e-10	-1.57583	0.00011785	-1.80822e-10	-1.57907
11941573	chr1:11941573:T:C	7.37727e-09	-1.80822e-10	-1.48014	8.23537e-05	-1.80822e-10	-1.57123	0.000118351	-1.80822e-10	-1.57482
11941742	chr1:11941742:T:C	7.42432e-09	-1.80822e-10	-1.47378	8.26052e-05	-1.80822e-10	-1.56818	0.000118687	-1.80822e-10	-1.57199
11941752	chr1:11941752:A:G	7.44397e-09	-1.80822e-10	-1.47114	8.27281e-05	-1.80822e-10	-1.56669	0.000118849	-1.80822e-10	-1.57062
11941822	chr1:11941822:G:C	7.323e-09	-1.80822e-10	-1.48752	8.20725e-05	-1.80822e-10	-1.57465	0.000117979	-1.80822e-10	-1.57797
11941823	chr1:11941823:T:C	7.38032e-09	-1.80822e-10	-1.47972	8.23689e-05	-1.80822e-10	-1.57104	0.000118371	-1.80822e-10	-1.57465
11942107	chr1:11942107:T:C	1.2267e-09	-1.70367	-1.57054	4.14811e-05	-0.693978	-1.56304	6.56892e-05	-0.660632	-1.50291
11942671	chr1:11942671:G:A	9.81541e-09	-1.80822e-10	-1.19459	0.000121951	-1.80822e-10	-1.17863	0.000175386	-1.80822e-10	-1.18149
11942711	chr1:11942711:C:T	7.12959e-09	-1.80822e-10	-1.51429	8.29178e-05	-1.80822e-10	-1.5644	0.000118147	-1.80822e-10	-1.57655
11942857	chr1:11942857:T:C	9.09196e-09	-1.80822e-10	-1.27115	0.000127445	-1.80822e-10	-1.13457	0.000171447	-1.80822e-10	-1.2042
11943137	chr1:11943137:C:A	6.885e-09	-1.80822e-10	-1.5492	8.50802e-05	-1.80822e-10	-1.53866	0.000120286	-1.80822e-10	-1.5586
11943146	chr1:11943146:T:C	3.64157e-09	-0.589065	-1.59706	1.4381e-05	-1.76412	-1.55223	2.16254e-05	-1.76407	-1.51054
11943174	chr1:11943174:A:G	3.2298e-09	-0.712175	-1.59395	1.37763e-05	-1.78287	-1.57643	2.04952e-05	-1.78283	-1.54545
11943284	chr1:11943284:G:A	3.75445e-09	-0.6499	-1.5057	1.37607e-05	-1.77053	-1.5899	1.9704e-05	-1.77062	-1.59703
11943411	chr1:11943411:C:T	7.08436e-09	-1.80822e-10	-1.52065	8.25925e-05	-1.80822e-10	-1.56833	0.000117764	-1.80822e-10	-1.57979
11943454	chr1:11943454:G:A	3.52112e-09	-0.630909	-1.58885	1.38829e-05	-1.76636	-1.58524	2.05272e-05	-1.76639	-1.56034
11943598	chr1:11943598:C:T	3.51138e-09	-0.632177	-1.59035	1.39181e-05	-1.76633	-1.58273	2.05489e-05	-1.7664	-1.55927
11943908	chr1:11943908:G:A	8.91171e-09	-1.80822e-10	-1.29117	0.00013129	-1.80822e-10	-1.10484	0.000210822	-1.80822e-10	-0.997459
11944094	chr1:11944094:G:A	3.85463e-09	-0.534839	-1.59443	1.42879e-05	-1.74812	-1.57471	2.11895e-05	-1.74821	-1.54675
11944384	chr1:11944384:C:T	7.50706e-09	-1.80822e-10	-1.4627	9.39202e-05	-1.80822e-10	-1.43981	0.000138218	-1.80822e-10	-1.41964
11944385	chr1:11944385:C:G	8.32486e-09	-1.80822e-10	-1.35929	9.60015e-05	-1.80822e-10	-1.41789	0.000130842	-1.80822e-10	-1.47449
11944569	chr1:11944569:C:T	8.7935e-09	-1.80822e-10	-1.30453	9.07889e-05	-1.80822e-10	-1.47371	0.000128178	-1.80822e-10	-1.49506
11944762	chr1:11944762:G:A	6.47041e-09	-1.6113	-5.85454e-10	0.000140706	-1.03558	-5.85454e-10	0.000207973	-1.01107	-5.85454e-10
11944942	chr1:11944942:G:A	9.94859e-07	4.7448	-1.32074	1.83988e-05	-1.50331	-1.56666	2.77532e-05	-1.49649	-1.52864
11945065	chr1:11945065:C:T	8.32659e-09	-1.80822e-10	-1.35909	8.82061e-05	-1.80822e-10	-1.50257	0.000127175	-1.80822e-10	-1.50291
11945193	chr1:11945193:G:A	2.04914e-09	-1.24988	-1.51124	0.000253284	1.10743	-1.55517	0.00039091	1.19419	-1.57419
11945611	chr1:11945611:G:A	6.61227e-09	-1.80822e-10	-1.58961	8.07289e-05	-1.80822e-10	-1.59115	0.000116022	-1.80822e-10	-1.59469
11945624	chr1:11945624:G:A	6.55487e-09	-0.143507	-1.45482	1.99004e-05	-1.74376	-1.24775	3.18226e-05	-1.74368	-1.14462
11945770	chr1:11945770:G:A	6.60078e-09	-1.80822e-10	-1.59135	8.06051e-05	-1.80822e-10	-1.59269	0.000115914	-1.80822e-10	-1.59562
11945853	chr1:11945853:C:G	7.4896e-09	-1.80822e-10	-1.46502	9.35095e-05	-1.80822e-10	-1.44419	0.000137442	-1.80822e-10	-1.42528
11946507	chr1:11946507:T:C	6.72244e-09	-1.80822e-10	-1.57309	8.35273e-05	-1.80822e-10	-1.55708	0.000120911	-1.80822e-10	-1.55342
11946518	chr1:11946518:A:G	8.32204e-09	-1.80822e-10	-1.35963	8.81739e-05	-1.80822e-10	-1.50294	0.000127127	-1.80822e-10	-1.50329
11946649	chr1:11946649:A:G	6.92487e-09	-1.80822e-10	-1.54342	8.66412e-05	-1.80822e-10	-1.52048	0.000125591	-1.80822e-10	-1.51544
11946757	chr1:11946757:CA:C	2.08679e-09	-1.14767	-1.59524	1.43164e-05	-1.7528	-1.56805	2.03544e-05	-1.75231	-1.58286
11946795	chr1:11946795:C:T	2.59093e-09	-1.1427	-1.38383	2.17464e-05	-1.37367	-1.52913	3.10229e-05	-1.37383	-1.53992
11946912	chr1:11946912:G:A	9.88399e-09	-1.80822e-10	-1.18762	9.86452e-05	-1.80822e-10	-1.39072	0.000138624	-1.80822e-10	-1.41671
11946916	chr1:11946916:G:T	8.32659e-09	-1.80822e-10	-1.35909	8.82061e-05	-1.80822e-10	-1.50257	0.000127175	-1.80822e-10	-1.50291
11947039	chr1:11947039:C:T	1.02637e-08	-1.80822e-10	-1.14993	0.000211658	-1.80822e-10	-0.627277	0.000289149	-1.80822e-10	-0.681532
11947223	chr1:11947223:T:G	9.29478e-09	-1.80822e-10	-1.24909	0.000139331	-1.80822e-10	-1.0454	0.000225415	-1.80822e-10	-0.93053
11947272	chr1:11947272:A:C	6.66752e-09	-1.80822e-10	-1.58129	8.27243e-05	-1.80822e-10	-1.56674	0.000119721	-1.80822e-10	-1.56331
11947281	chr1:11947281:C:T	9.70599e-09	-1.80822e-10	-1.2058	0.000147353	-1.80822e-10	-0.98942	0.00023992	-1.80822e-10	-0.868168
11947443	chr1:11947443:G:A	5.9391e-09	-0.251859	-1.44512	1.9815e-05	-1.76273	-1.23308	3.1757e-05	-1.76266	-1.1277
11947760	chr1:11947760:C:T	7.49053e-09	-1.80822e-10	-1.4649	9.3522e-05	-1.80822e-10	-1.44405	0.00013746	-1.80822e-10	-1.42514
11948146	chr1:11948146:C:T	6.74081e-09	-1.80822e-10	-1.57036	8.1266e-05	-1.80822e-10	-1.58452	0.000115912	-1.80822e-10	-1.59564
11948599	chr1:11948599:A:G	2.00221e-09	-1.18771	-1.59657	0.000280489	1.24136	-1.58707	0.000448941	1.33031	-1.57189
11948601	chr1:11948601:G:A	1.96208e-09	-1.20748	-1.59706	0.000267494	1.19728	-1.59043	0.000426933	1.28559	-1.57743
11948679	chr1:11948679:G:A	1.18823e-08	-0.951422	-0.0520653	0.00400852	1.71458	0.599351	0.00543927	1.81508	0.437842
11948736	chr1:11948736:A:G	6.74256e-09	-1.80822e-10	-1.5701	8.12802e-05	-1.80822e-10	-1.58435	0.000115919	-1.80822e-10	-1.59558
11948806	chr1:11948806:A:G	1.44604e-09	-1.62132	-1.48839	3.28027e-05	-0.897339	-1.5944	5.0361e-05	-0.867495	-1.56176
11948857	chr1:11948857:G:A	1.15984e-08	-1.80822e-10	-1.02768	0.000155804	-1.80822e-10	-0.933655	0.000233265	-1.80822e-10	-0.896301
11948885	chr1:11948885:G:A	6.74081e-09	-1.80822e-10	-1.57036	8.1266e-05	-1.80822e-10	-1.58452	0.000115912	-1.80822e-10	-1.59564
11948967	chr1:11948967:A:G	2.00692e-09	-1.18778	-1.59416	0.000282456	1.24101	-1.57974	0.000453773	1.32997	-1.56085
11949166	chr1:11949166:G:C	1.40021e-09	-1.58151	-1.5604	3.07944e-05	-0.984681	-1.57024	4.84637e-05	-0.956133	-1.51153
11949401	chr1:11949401:A:C	5.54508e-09	-0.196781	-1.56885	1.61397e-05	-1.75401	-1.44696	2.48979e-05	-1.75393	-1.37977
11949405	chr1:11949405:G:A	3.9244e-06	6.23902	-1.44259	1.62628e-05	-1.67929	-1.51408	2.48827e-05	-1.67504	-1.45926
11949677	chr1:11949677:C:T	5.15236e-09	-0.290598	-1.54849	1.65077e-05	-1.76656	-1.41186	2.45962e-05	-1.76663	-1.37925
11949781	chr1:11949781:C:T	6.74081e-09	-1.80822e-10	-1.57036	8.1266e-05	-1.80822e-10	-1.58452	0.000115912	-1.80822e-10	-1.59564
11949854	chr1:11949854:G:A	1.50225e-09	-1.51369	-1.55789	1.48534e-05	-1.70193	-1.5821	2.16508e-05	-1.70178	-1.57165
11949898	chr1:11949898:C:T	2.03626e-06	5.70983	-1.5695	2.37582e-05	-1.53963	-1.27469	2.988e-05	-1.53413	-1.41715
11949899	chr1:11949899:G:A	1.14071e-09	-1.75171	-1.59517	5.4059e-05	-0.492886	-1.49929	8.89743e-05	-0.456329	-1.4038
11949921	chr1:11949921:G:A	6.65864e-09	-1.80822e-10	-1.58262	8.12812e-05	-1.80822e-10	-1.58434	0.000116563	-1.80822e-10	-1.59004
11949989	chr1:11949989:G:A	2.80556e-09	-1.1273	-1.31963	1.61409e-05	-1.75745	-1.44345	2.43412e-05	-1.75698	-1.39932
11950242	chr1:11950242:G:A	6.86197e-09	-1.80822e-10	-1.55255	8.56661e-05	-1.80822e-10	-1.53179	0.000124151	-1.80822e-10	-1.52698
11950412	chr1:11950412:G:T	5.56873e-09	-0.225428	-1.53595	1.71956e-05	-1.75853	-1.37907	2.68092e-05	-1.75845	-1.30128
11950584	chr1:11950584:A:AC	7.26047e-09	-1.80822e-10	-1.4961	9.04726e-05	-1.80822e-10	-1.4772	0.000132569	-1.80822e-10	-1.46137
11950593	chr1:11950593:G:A	1.30949e-08	-1.80822e-10	-0.906317	0.000148783	-1.80822e-10	-0.979761	0.000201465	-1.80822e-10	-1.04286
11950721	chr1:11950721:A:G	3.63684e-06	6.10104	-1.38071	1.62382e-05	-1.65738	-1.5375	2.47339e-05	-1.65281	-1.48749
11950954	chr1:11950954:C:T	5.26473e-09	-0.248225	-1.56928	1.59986e-05	-1.76172	-1.44803	2.48554e-05	-1.76159	-1.37381
11951294	chr1:11951294:G:A	1.50845e-09	-1.49187	-1.57558	1.58311e-05	-1.62514	-1.59513	2.27772e-05	-1.62565	-1.59706
11951295	chr1:11951295:G:T	7.51076e-09	-1.80822e-10	-1.4622	9.38554e-05	-1.80822e-10	-1.4405	0.000137852	-1.80822e-10	-1.42229
11951302	chr1:11951302:A:C	7.60419e-09	-1.80822e-10	-1.44984	8.77327e-05	-1.80822e-10	-1.50796	0.000124358	-1.80822e-10	-1.52531
11951426	chr1:11951426:C:T	6.79537e-09	-1.80822e-10	-1.5623	8.51229e-05	-1.80822e-10	-1.53816	0.000123868	-1.80822e-10	-1.52925
11951555	chr1:11951555:T:A	6.67163e-09	-1.80822e-10	-1.58068	8.06324e-05	-1.80822e-10	-1.59235	0.00011576	-1.80822e-10	-1.59695
11951811	chr1:11951811:C:T	1.19522e-09	-1.74633	-1.55388	1.33144e-05	-1.80103	-1.59237	1.93406e-05	-1.80103	-1.58523
11951903	chr1:11951903:A:T	5.36568e-09	-1.79852	-5.85454e-10	8.15658e-05	-1.58084	-5.85454e-10	0.000117718	-1.58018	-5.85454e-10
11952271	chr1:11952271:G:A	5.45064e-09	-0.235643	-1.54716	1.68212e-05	-1.76103	-1.39858	2.61872e-05	-1.76096	-1.32224
11952352	chr1:11952352:A:G	1.8951e-09	-1.25458	-1.58468	0.000249859	1.09125	-1.55261	0.000400438	1.18035	-1.53627
11952696	chr1:11952696:G:A	9.31578e-09	-1.80822e-10	-1.24683	9.47385e-05	-1.80822e-10	-1.43113	0.000133526	-1.80822e-10	-1.45418
11952923	chr1:11952923:G:A	1.19828e-06	5.06389	-1.45378	1.44595e-05	-1.71908	-1.59183	2.08174e-05	-1.71582	-1.59686
11953092	chr1:11953092:A:G	5.11789e-09	-0.298721	-1.54708	1.66356e-05	-1.77071	-1.39999	2.58861e-05	-1.77065	-1.32412
11953143	chr1:11953143:C:T	2.19892e-09	-1.10485	-1.58572	0.000346277	1.42077	-1.55578	0.000557705	1.51438	-1.53903
11953166	chr1:11953166:G:A	2.1923e-09	-1.1948	-1.49879	1.46214e-05	-1.73358	-1.56619	2.15543e-05	-1.73301	-1.54489
11953187	chr1:11953187:C:T	6.56363e-09	-1.80822e-10	-1.597	8.03626e-05	-1.80822e-10	-1.5957	0.000116209	-1.80822e-10	-1.59308
11953261	chr1:11953261:C:T	8.21485e-09	-1.80822e-10	-1.3726	8.73013e-05	-1.80822e-10	-1.51289	0.000124082	-1.80822e-10	-1.52753
11953394	chr1:11953394:A:C	6.60616e-09	-1.80822e-10	-1.59054	8.2219e-05	-1.80822e-10	-1.57287	0.000117489	-1.80822e-10	-1.58213
11953516	chr1:11953516:G:A	2.11693e-09	-1.15851	-1.57006	0.000319888	1.3144	-1.52868	0.000516555	1.40648	-1.50777
11953770	chr1:11953770:T:C	1.26752e-09	-1.70193	-1.53954	4.11173e-05	-0.680802	-1.58502	6.44539e-05	-0.647453	-1.53507
11953812	chr1:11953812:A:G	2.26347e-09	-1.22112	-1.44052	1.53006e-05	-1.72372	-1.53064	2.27513e-05	-1.72312	-1.50073
11954154	chr1:11954154:C:T	6.57705e-09	-1.80822e-10	-1.59495	8.17661e-05	-1.80822e-10	-1.57839	0.000119793	-1.80822e-10	-1.56271
11954400	chr1:11954400:C:T	1.04296e-08	-1.80822e-10	-1.13389	0.000129922	-1.80822e-10	-1.11532	0.000185541	-1.80822e-10	-1.1252
11954480	chr1:11954480:C:T	7.32152e-09	-1.80822e-10	-1.48772	8.41684e-05	-1.80822e-10	-1.54943	0.000123766	-1.80822e-10	-1.53009
11955097	chr1:11955097:G:A	1.21505e-06	5.06492	-1.44092	1.43927e-05	-1.72056	-1.59497	2.08107e-05	-1.71734	-1.59567
11955223	chr1:11955223:A:T	8.28927e-09	-1.80822e-10	-1.36358	9.35603e-05	-1.80822e-10	-1.44365	0.000132495	-1.80822e-10	-1.46193
11955435	chr1:11955435:TTTACAAAAGG:T	2.16209e-09	-1.13734	-1.57012	0.000331545	1.35074	-1.52923	0.000535755	1.44334	-1.50814
11955759	chr1:11955759:G:T	7.62992e-09	-1.80822e-10	-1.44646	9.29889e-05	-1.80822e-10	-1.44977	0.000128204	-1.80822e-10	-1.49485
11956365	chr1:11956365:T:C	2.03245e-09	-1.20934	-1.55996	0.000287434	1.1926	-1.51385	0.000464472	1.28285	-1.49043
11956723	chr1:11956723:A:C	1.10965e-08	-1.80822e-10	-1.07191	0.000138289	-1.80822e-10	-1.05291	0.000197412	-1.80822e-10	-1.06318
11956809	chr1:11956809:A:T	6.56745e-09	-1.80822e-10	-1.59641	8.02593e-05	-1.80822e-10	-1.59699	0.0001159	-1.80822e-10	-1.59575
11956900	chr1:11956900:T:G	9.57955e-09	-1.04958	-0.169328	0.00287903	1.52539	0.45757	0.00389421	1.62288	0.295895
11957091	chr1:11957091:G:A	2.66301e-08	-1.80822e-10	-0.196497	0.000301335	-1.80822e-10	-0.274028	0.00044913	-1.80822e-10	-0.241163
11957276	chr1:11957276:A:G	6.56765e-09	-1.80822e-10	-1.59638	8.20213e-05	-1.80822e-10	-1.57527	0.000116765	-1.80822e-10	-1.58831
11957422	chr1:11957422:C:T	5.09501e-09	-0.325173	-1.5251	1.7274e-05	-1.77663	-1.35642	2.70473e-05	-1.77656	-1.27433
11957902	chr1:11957902:A:G	7.97702e-09	-1.80822e-10	-1.40198	8.63007e-05	-1.80822e-10	-1.52441	0.000126264	-1.80822e-10	-1.5101
11958233	chr1:11958233:T:C	1.50526e-09	-1.54163	-1.52795	3.51266e-05	-1.07293	-1.35037	5.92841e-05	-1.04529	-1.22084
11958830	chr1:11958830:A:T	8.90713e-09	-1.80822e-10	-1.29169	9.19488e-05	-1.80822e-10	-1.46102	0.000129854	-1.80822e-10	-1.48206
11959078	chr1:11959078:G:A	3.9404e-09	-1.39753	-0.709728	2.56077e-05	-1.63729	-1.10207	4.34797e-05	-1.63628	-0.939901
11959193	chr1:11959193:A:G	6.74841e-09	-1.80822e-10	-1.56923	9.48381e-05	-1.80822e-10	-1.43008	0.000147383	-1.80822e-10	-1.35544
11959231	chr1:11959231:A:G	6.59188e-09	-1.80822e-10	-1.5927	8.31331e-05	-1.80822e-10	-1.56181	0.000117848	-1.80822e-10	-1.57908
11959312	chr1:11959312:C:T	1.54593e-06	5.25209	-1.38725	1.46173e-05	-1.70443	-1.59561	2.1129e-05	-1.70084	-1.59698
11959678	chr1:11959678:C:T	1.43363e-06	-1.80822e-10	3.78943	0.0155698	-1.80822e-10	3.67084	0.0242368	-1.80822e-10	3.74715
11959856	chr1:11959856:T:C	8.53069e-09	-1.80822e-10	-1.33487	9.00254e-05	-1.80822e-10	-1.48216	0.000132237	-1.80822e-10	-1.46388
11959991	chr1:11959991:G:A	6.71505e-09	-1.80822e-10	-1.57419	8.02741e-05	-1.80822e-10	-1.5968	0.000115759	-1.80822e-10	-1.59696
11960097	chr1:11960097:G:A	1.26817e-09	-1.76022	-1.48075	1.38226e-05	-1.80028	-1.55566	2.03068e-05	-1.80029	-1.53723
11960102	chr1:11960102:C:G	1.44489e-09	-1.51679	-1.59371	3.0948e-05	-1.09297	-1.45698	5.14109e-05	-1.06627	-1.34235
11960228	chr1:11960228:C:T	1.64692e-08	-1.80822e-10	-0.677051	0.000221885	-1.80822e-10	-0.580092	0.000312957	-1.80822e-10	-0.602409
11960355	chr1:11960355:A:G	1.65277e-09	-1.38408	-1.59201	2.67515e-05	-1.24938	-1.44628	4.44441e-05	-1.22619	-1.32805
11960384	chr1:11960384:G:A	6.83558e-09	-1.80822e-10	-1.5564	0.000101871	-1.80822e-10	-1.35854	0.000158564	-1.80822e-10	-1.28232
11960391	chr1:11960391:C:T	6.96879e-09	-1.80822e-10	-1.5371	8.91479e-05	-1.80822e-10	-1.49195	0.000129497	-1.80822e-10	-1.48482
11960504	chr1:11960504:G:T	7.16406e-09	-1.80822e-10	-1.50946	8.79748e-05	-1.80822e-10	-1.5052	0.000122795	-1.80822e-10	-1.53796
11960986	chr1:11960986:T:C	1.06367e-08	-1.80822e-10	-1.11423	0.000149549	-1.80822e-10	-0.97463	0.000204269	-1.80822e-10	-1.02904
11960987	chr1:11960987:T:C	3.25586e-09	-0.710374	-1.58771	1.48857e-05	-1.78474	-1.49711	2.254e-05	-1.78473	-1.44846
11961649	chr1:11961649:A:C	6.56631e-09	-1.80822e-10	-1.59659	8.02686e-05	-1.80822e-10	-1.59687	0.000116239	-1.80822e-10	-1.59282
11962436	chr1:11962436:C:T	1.98328e-06	5.38714	-1.27317	1.38051e-05	-1.7608	-1.59642	2.00886e-05	-1.7587	-1.58962
11962437	chr1:11962437:C:T	1.38263e-09	-1.60997	-1.54459	7.05323e-05	-0.584024	-1.14216	0.000111862	-0.547715	-1.0835
11962734	chr1:11962734:C:A	1.31191e-09	-1.64681	-1.56025	7.45971e-05	-0.482814	-1.18734	0.000118334	-0.445042	-1.12992
11962812	chr1:11962812:G:A	8.30033e-09	-1.80822e-10	-1.36224	9.11582e-05	-1.80822e-10	-1.46965	0.000128419	-1.80822e-10	-1.49317
11963443	chr1:11963443:G:A	1.8709e-08	-0.549535	-5.85454e-10	8.76724e-05	-1.50864	-5.85454e-10	0.000126356	-1.50937	-5.85454e-10
11964001	chr1:11964001:T:C	6.69117e-09	-1.80822e-10	-1.57775	8.04664e-05	-1.80822e-10	-1.59441	0.000115752	-1.80822e-10	-1.59703
11964020	chr1:11964020:C:A	1.04474e-08	-1.80822e-10	-1.13219	9.76127e-05	-1.80822e-10	-1.40124	0.000136621	-1.80822e-10	-1.43126
11964178	chr1:11964178:C:T	6.32636e-06	6.52895	-1.25501	1.54168e-05	-1.65016	-1.59663	2.23263e-05	-1.64575	-1.59695
11964624	chr1:11964624:G:A	8.47321e-09	-1.80822e-10	-1.34163	0.000155144	-1.80822e-10	-0.937896	0.000239957	-1.80822e-10	-0.868015
11964812	chr1:11964812:C:T	7.37208e-08	-1.80822e-10	0.821745	0.000901388	-1.80822e-10	0.821685	0.00131637	-1.80822e-10	0.834155
11964866	chr1:11964866:T:C	1.63059e-08	0.827612	-1.51462	1.96805e-05	-1.44708	-1.55554	2.97636e-05	-1.44653	-1.50866
11964981	chr1:11964981:G:A	1.15225e-08	-1.80822e-10	-1.03424	0.000120093	-1.80822e-10	-1.19399	0.000167138	-1.80822e-10	-1.22966
11965046	chr1:11965046:A:C	9.09989e-09	-1.80822e-10	-1.27028	0.000106811	-1.80822e-10	-1.31119	0.000163845	-1.80822e-10	-1.24955
11965296	chr1:11965296:T:C	0.00240768	12.7798	-1.56417	2.51795e-05	-1.70008	-1.05614	4.74901e-05	-1.70344	-0.784517
11965359	chr1:11965359:G:A	6.71808e-09	-1.80822e-10	-1.57374	8.33544e-05	-1.80822e-10	-1.55915	0.00012275	-1.80822e-10	-1.53832
11965423	chr1:11965423:G:C	6.63451e-09	-1.80822e-10	-1.58626	8.33956e-05	-1.80822e-10	-1.55866	0.00012164	-1.80822e-10	-1.54741
11965841	chr1:11965841:A:G	6.46386e-09	-1.61231	-5.85454e-10	6.55417e-05	-1.79956	-5.85454e-10	9.4525e-05	-1.79961	-5.85454e-10
11965982	chr1:11965982:C:T	1.20436e-08	-1.80822e-10	-0.990004	0.000122517	-1.80822e-10	-1.174	0.000169258	-1.80822e-10	-1.21705
11966395	chr1:11966395:G:A	1.96433e-08	-1.80822e-10	-0.500805	0.000117724	-1.80822e-10	-1.21391	0.000177537	-1.80822e-10	-1.16929
11966540	chr1:11966540:AG:A	1.22356e-08	-1.80822e-10	-0.974188	0.000123369	-1.80822e-10	-1.16707	0.000170793	-1.80822e-10	-1.20802
11967147	chr1:11967147:C:T	0.000307693	10.3332	-1.17488	1.5424e-05	-1.7999	-1.44642	2.346e-05	-1.79947	-1.39371
11967251	chr1:11967251:G:A	0.000107844	9.18426	-1.07436	1.51879e-05	-1.76448	-1.49727	2.29026e-05	-1.76216	-1.45507
11967273	chr1:11967273:G:A	8.08041e-09	-1.80822e-10	-1.3891	8.2226e-05	-1.80822e-10	-1.57278	0.000116637	-1.80822e-10	-1.58941
11967504	chr1:11967504:G:A	2.86417e-08	-1.80822e-10	-0.123677	0.000189349	-1.80822e-10	-0.738657	0.000287383	-1.80822e-10	-0.68766
11968098	chr1:11968098:C:T	5.12233e-05	8.67764	-1.31223	1.99471e-05	-1.39233	-1.59684	2.90117e-05	-1.38599	-1.59479
11968492	chr1:11968492:C:G	7.45977e-09	-1.80822e-10	-1.46901	8.35596e-05	-1.80822e-10	-1.55669	0.000122244	-1.80822e-10	-1.54246
11968494	chr1:11968494:A:C	6.80143e-09	-1.80822e-10	-1.56141	8.45962e-05	-1.80822e-10	-1.54436	0.000119011	-1.80822e-10	-1.56926
11968598	chr1:11968598:C:T	0.00100094	11.4886	-1.15074	1.5404e-05	-1.79073	-1.4569	2.33245e-05	-1.7919	-1.40708
11968899	chr1:11968899:T:G	1.13547e-08	-1.80822e-10	-1.04891	8.83411e-05	-1.80822e-10	-1.50105	0.00013065	-1.80822e-10	-1.47595
11969195	chr1:11969195:G:A	6.60361e-09	-1.80822e-10	-1.59092	8.34908e-05	-1.80822e-10	-1.55751	0.000119797	-1.80822e-10	-1.56267
11969482	chr1:11969482:C:T	8.30825e-09	-1.80822e-10	-1.36129	9.04637e-05	-1.80822e-10	-1.4773	0.000130409	-1.80822e-10	-1.4778
11969632	chr1:11969632:T:C	7.05937e-09	-1.80822e-10	-1.52418	8.19482e-05	-1.80822e-10	-1.57616	0.000116509	-1.80822e-10	-1.59051
11970066	chr1:11970066:C:A	1.50757e-08	-1.80822e-10	-0.765454	0.000147112	-1.80822e-10	-0.991054	0.000201823	-1.80822e-10	-1.04108
11970119	chr1:11970119:C:T	8.28923e-09	-1.80822e-10	-1.36358	8.99883e-05	-1.80822e-10	-1.48257	0.000129724	-1.80822e-10	-1.48306
11970310	chr1:11970310:G:A	1.06892e-08	-1.80822e-10	-1.1093	0.000158739	-1.80822e-10	-0.914989	0.000234343	-1.80822e-10	-0.891691
11970390	chr1:11970390:G:A	0.000967039	11.3589	-1.05547	1.48684e-05	-1.79453	-1.48848	2.24072e-05	-1.79545	-1.44365
11970595	chr1:11970595:G:A	8.21577e-09	-1.80822e-10	-1.37249	8.90595e-05	-1.80822e-10	-1.49295	0.000128639	-1.80822e-10	-1.49146
11970702	chr1:11970702:G:T	8.60799e-09	-1.80822e-10	-1.32585	9.60532e-05	-1.80822e-10	-1.41735	0.000145021	-1.80822e-10	-1.3716
11970829	chr1:11970829:G:A	6.76182e-09	-1.80822e-10	-1.56725	8.71457e-05	-1.80822e-10	-1.51467	0.000127278	-1.80822e-10	-1.5021
11971154	chr1:11971154:G:C	9.94139e-09	-1.80822e-10	-1.18183	0.000104064	-1.80822e-10	-1.33725	0.000145274	-1.80822e-10	-1.36985
11971332	chr1:11971332:C:A	6.89011e-09	-1.80822e-10	-1.54845	8.05458e-05	-1.80822e-10	-1.59343	0.000116015	-1.80822e-10	-1.59475
11971371	chr1:11971371:G:A	6.76078e-09	-1.80822e-10	-1.5674	8.04456e-05	-1.80822e-10	-1.59467	0.000115771	-1.80822e-10	-1.59686
11971524	chr1:11971524:T:C	0.0236148	14.3845	-0.885626	1.66796e-05	-1.57156	-1.5965	2.49417e-05	-1.57659	-1.55535
11971637	chr1:11971637:G:C	8.07039e-09	-1.80822e-10	-1.39034	8.86418e-05	-1.80822e-10	-1.49765	0.000127756	-1.80822e-10	-1.49835
11971748	chr1:11971748:C:T	5.45772e-09	-0.484435	-1.29707	1.45218e-05	-1.79845	-1.50815	2.2614e-05	-1.79857	-1.43133
11971771	chr1:11971771:C:T	7.06225e-09	-1.80822e-10	-1.52378	8.14616e-05	-1.80822e-10	-1.58212	0.000116919	-1.80822e-10	-1.587
11971809	chr1:11971809:C:T	0.00154953	11.8452	-1.07026	1.53594e-05	-1.78237	-1.46816	2.31435e-05	-1.78395	-1.42281
11971829	chr1:11971829:C:T	1.48552e-08	-1.80822e-10	-0.780188	0.000145201	-1.80822e-10	-1.00413	0.000199287	-1.80822e-10	-1.05373
11971892	chr1:11971892:A:C	6.66033e-09	-1.80822e-10	-1.58237	8.66711e-05	-1.80822e-10	-1.52013	0.000126195	-1.80822e-10	-1.51064
11971936	chr1:11971936:C:T	1.58797e-08	-1.80822e-10	-0.713497	0.000153804	-1.80822e-10	-0.946569	0.00021064	-1.80822e-10	-0.998324
11971973	chr1:11971973:A:G	0.00165627	12.1744	-1.33282	1.79744e-05	-1.76825	-1.32505	2.80196e-05	-1.77032	-1.24525
11972012	chr1:11972012:CA:C	0.00180421	12.2362	-1.30907	1.7666e-05	-1.76542	-1.34519	2.74729e-05	-1.76758	-1.2677
11972024	chr1:11972024:T:C	0.00222132	12.4358	-1.30074	1.77316e-05	-1.7548	-1.35211	2.75313e-05	-1.75726	-1.27589
11972246	chr1:11972246:T:G	7.66078e-09	-1.80822e-10	-1.44243	8.54533e-05	-1.80822e-10	-1.53428	0.000123019	-1.80822e-10	-1.53613
11972305	chr1:11972305:G:A	7.78993e-09	-1.80822e-10	-1.42571	0.000148156	-1.80822e-10	-0.983987	0.00022063	-1.80822e-10	-0.951988
11972338	chr1:11972338:G:A	3.7772e-09	-1.3056	-0.84396	0.000934511	1.12796	-0.270192	0.00139638	1.21335	-0.320182
11972537	chr1:11972537:G:A	1.40528e-08	-1.80822e-10	-0.835719	0.000138506	-1.80822e-10	-1.05134	0.000190719	-1.80822e-10	-1.09767
11972597	chr1:11972597:C:G	9.66318e-09	-1.80822e-10	-1.21022	0.000105428	-1.80822e-10	-1.32423	0.000160631	-1.80822e-10	-1.26937
11973056	chr1:11973056:A:G	0.00796133	13.8391	-1.42755	2.30519e-05	-1.64062	-1.20388	4.09654e-05	-1.6449	-0.99085
11973063	chr1:11973063:G:C	0.0108217	14.2355	-1.51696	2.51317e-05	-1.59422	-1.1639	4.63148e-05	-1.59903	-0.913979
11973315	chr1:11973315:C:T	6.66109e-09	-1.80822e-10	-1.58226	8.02529e-05	-1.80822e-10	-1.59707	0.000116228	-1.80822e-10	-1.59292
11973373	chr1:11973373:A:G	0.00603981	13.5554	-1.42008	2.21886e-05	-1.66735	-1.21533	3.93457e-05	-1.67123	-1.00486
11973455	chr1:11973455:A:G	0.00534958	13.4294	-1.41538	2.17745e-05	-1.67887	-1.22264	3.85618e-05	-1.68259	-1.01363
11973487	chr1:11973487:G:A	1.39455e-08	-1.80822e-10	-0.843385	0.00013774	-1.80822e-10	-1.05689	0.000189762	-1.80822e-10	-1.1027
11973546	chr1:11973546:G:A	8.30829e-09	-1.80822e-10	-1.36129	9.00899e-05	-1.80822e-10	-1.48144	0.000129907	-1.80822e-10	-1.48166
11973591	chr1:11973591:C:T	6.72419e-09	-1.80822e-10	-1.57283	8.16354e-05	-1.80822e-10	-1.57999	0.00012041	-1.80822e-10	-1.55757
11973851	chr1:11973851:G:A	0.00337401	12.6094	-1.05631	1.72294e-05	-1.73859	-1.39704	2.80954e-05	-1.7413	-1.27156
11973905	chr1:11973905:G:A	1.40627e-08	-1.80822e-10	-0.835012	0.0001386	-1.80822e-10	-1.05066	0.000190835	-1.80822e-10	-1.09707
11974001	chr1:11974001:G:C	7.42921e-09	-1.80822e-10	-1.47312	8.3434e-05	-1.80822e-10	-1.5582	0.000122328	-1.80822e-10	-1.54177
11974167	chr1:11974167:C:G	1.34821e-08	-1.80822e-10	-0.87718	0.000133684	-1.80822e-10	-1.08677	0.000184536	-1.80822e-10	-1.13063
11974474	chr1:11974474:C:T	8.26453e-09	-1.80822e-10	-1.36657	8.92387e-05	-1.80822e-10	-1.49094	0.000132168	-1.80822e-10	-1.4644
11974748	chr1:11974748:T:C	6.58751e-09	-1.80822e-10	-1.59336	8.03848e-05	-1.80822e-10	-1.59543	0.0001171	-1.80822e-10	-1.58545
11974757	chr1:11974757:C:G	9.52365e-09	-1.80822e-10	-1.22476	0.000104258	-1.80822e-10	-1.33539	0.000158645	-1.80822e-10	-1.2818
11975422	chr1:11975422:G:T	9.08516e-09	-1.80822e-10	-1.2719	9.68723e-05	-1.80822e-10	-1.40886	0.000140949	-1.80822e-10	-1.40007
11975550	chr1:11975550:T:C	7.67828e-09	-1.80822e-10	-1.44015	0.000104602	-1.80822e-10	-1.33209	0.000156083	-1.80822e-10	-1.29809
11975889	chr1:11975889:G:A	2.80816e-08	-1.80822e-10	-0.143426	0.000184448	-1.80822e-10	-0.764884	0.000274121	-1.80822e-10	-0.734905
11975921	chr1:11975921:C:T	7.16573e-09	-1.80822e-10	-1.50923	8.03504e-05	-1.80822e-10	-1.59585	0.000115899	-1.80822e-10	-1.59576
11975964	chr1:11975964:T:C	2.6101e-09	-0.929052	-1.5901	1.34396e-05	-1.78755	-1.5965	1.93754e-05	-1.78742	-1.59705
11976132	chr1:11976132:C:T	8.48044e-09	-1.80822e-10	-1.34078	9.20224e-05	-1.80822e-10	-1.46022	0.000136191	-1.80822e-10	-1.43442
11976223	chr1:11976223:T:C	1.17166e-05	6.58594	-0.695717	1.36688e-05	-1.77911	-1.58802	1.9964e-05	-1.77733	-1.57721
11976278	chr1:11976278:C:T	1.27158e-08	-1.80822e-10	-0.935694	0.000127155	-1.80822e-10	-1.13685	0.000175994	-1.80822e-10	-1.17802
11976861	chr1:11976861:T:G	0.0101054	12.4193	0.230745	1.37299e-05	-1.7658	-1.59688	1.99266e-05	-1.76787	-1.58855
11977323	chr1:11977323:G:A	7.36967e-09	-1.80822e-10	-1.48117	8.04992e-05	-1.80822e-10	-1.594	0.000116232	-1.80822e-10	-1.59289
11977477	chr1:11977477:C:G	8.18086e-09	-1.80822e-10	-1.37674	8.29298e-05	-1.80822e-10	-1.56426	0.000119566	-1.80822e-10	-1.56461
11977567	chr1:11977567:G:A	8.28888e-09	-1.80822e-10	-1.36362	8.94294e-05	-1.80822e-10	-1.4888	0.000132491	-1.80822e-10	-1.46196
11977576	chr1:11977576:C:T	1.20268e-08	-0.562134	-0.429268	2.43044e-05	-1.80104	-0.990549	3.71201e-05	-1.80105	-0.933267
11977781	chr1:11977781:T:G	6.56491e-09	-1.80822e-10	-1.5968	9.10876e-05	-1.80822e-10	-1.47043	0.000138371	-1.80822e-10	-1.41854
11977863	chr1:11977863:A:T	0.00707589	12.1742	0.119481	1.35797e-05	-1.77767	-1.596	1.99044e-05	-1.77935	-1.57818
11978002	chr1:11978002:A:G	6.61647e-05	8.44611	-0.824745	1.96445e-05	-1.46977	-1.53469	2.89127e-05	-1.4639	-1.5203
11978281	chr1:11978281:G:A	1.2618e-08	-1.80822e-10	-0.94342	0.000126117	-1.80822e-10	-1.14504	0.000174603	-1.80822e-10	-1.18596
11978327	chr1:11978327:AC:A	1.28563e-08	0.570924	-1.49563	3.6535e-05	-1.0197	-1.36428	5.19234e-05	-1.01493	-1.38377
11978366	chr1:11978366:CTT:C	3.00713e-05	7.51009	-0.677306	1.33529e-05	-1.80104	-1.58948	1.94295e-05	-1.80105	-1.58063
11978534	chr1:11978534:G:A	3.80791e-05	8.01289	-0.944011	1.46764e-05	-1.79553	-1.50048	2.23564e-05	-1.79632	-1.44504
11978933	chr1:11978933:A:G	0.0028748	11.3781	0.0148846	1.33281e-05	-1.79844	-1.59394	1.96441e-05	-1.79899	-1.57171
11979005	chr1:11979005:A:G	6.59957e-09	-1.80822e-10	-1.59154	8.08163e-05	-1.80822e-10	-1.59007	0.000117356	-1.80822e-10	-1.58327
11979123	chr1:11979123:A:G	7.86746e-09	-1.80822e-10	-1.4158	8.63278e-05	-1.80822e-10	-1.5241	0.000127335	-1.80822e-10	-1.50165
11979234	chr1:11979234:G:GAC	0.00689798	13.7242	-1.45604	2.16113e-05	-1.64245	-1.26659	3.88485e-05	-1.64665	-1.04215
11979481	chr1:11979481:G:A	6.29519e-08	-1.80822e-10	0.663831	0.00185195	-1.80822e-10	1.54174	0.00244389	-1.80822e-10	1.45287
11979529	chr1:11979529:G:A	6.57089e-09	-1.80822e-10	-1.59589	9.13192e-05	-1.80822e-10	-1.46789	0.000138656	-1.80822e-10	-1.41648
11980149	chr1:11980149:T:G	8.31769e-09	-1.80822e-10	-1.36016	8.96158e-05	-1.80822e-10	-1.48672	0.000132782	-1.80822e-10	-1.45977
11980385	chr1:11980385:T:A	6.5685e-09	-1.80822e-10	-1.59625	8.02858e-05	-1.80822e-10	-1.59666	0.000116271	-1.80822e-10	-1.59255
11980585	chr1:11980585:G:A	6.56332e-09	-1.80822e-10	-1.59704	9.04071e-05	-1.80822e-10	-1.47793	0.000137125	-1.80822e-10	-1.42758
11980715	chr1:11980715:C:T	6.57248e-08	-1.80822e-10	0.706936	0.000209419	-1.80822e-10	-0.637916	0.000330544	-1.80822e-10	-0.547736
11980812	chr1:11980812:G:A	1.44692e-08	-1.80822e-10	-0.806519	0.00012778	-1.80822e-10	-1.13194	0.000193048	-1.80822e-10	-1.08554
11980974	chr1:11980974:G:C	1.69125e-08	-1.80822e-10	-0.650485	0.000162938	-1.80822e-10	-0.888884	0.0002229	-1.80822e-10	-0.94175
11981100	chr1:11981100:C:A	6.88989e-09	-1.80822e-10	-1.54849	9.76028e-05	-1.80822e-10	-1.40134	0.000145487	-1.80822e-10	-1.36839
11981505	chr1:11981505:C:T	1.26194e-08	-1.80822e-10	-0.943302	0.000126209	-1.80822e-10	-1.14431	0.00017452	-1.80822e-10	-1.18644
11981832	chr1:11981832:C:T	6.77233e-09	-1.80822e-10	-1.56569	8.15842e-05	-1.80822e-10	-1.58061	0.000116489	-1.80822e-10	-1.59068
11981955	chr1:11981955:T:G	6.56368e-09	-1.80822e-10	-1.59699	9.10066e-05	-1.80822e-10	-1.47132	0.000138678	-1.80822e-10	-1.41632
11982204	chr1:11982204:A:G	0.0805529	15.8484	-1.12253	1.94145e-05	-1.58021	-1.43602	3.19688e-05	-1.58543	-1.29829
11982241	chr1:11982241:C:T	4.04876e-08	-1.62762	1.85008	0.000254016	-1.53386	1.08901	0.000434372	-1.5331	1.25852
11982386	chr1:11982386:C:T	0.141759	13.0095	2.28158	1.76572e-05	-1.79043	-1.32068	2.40432e-05	-1.79167	-1.37695
11982449	chr1:11982449:T:C	0.328666	13.251	2.88103	1.87155e-05	-1.78742	-1.26548	2.45027e-05	-1.78878	-1.36092
11982682	chr1:11982682:C:T	1.15531e-08	-1.80822e-10	-1.03159	9.7581e-05	-1.80822e-10	-1.40157	0.000144107	-1.80822e-10	-1.37792
11982698	chr1:11982698:G:A	0.000653967	10.3914	-0.479092	1.36019e-05	-1.7765	-1.59555	1.96388e-05	-1.77842	-1.59255
11983197	chr1:11983197:C:T	3.00762e-06	-1.80822e-10	4.53036	0.00266874	-1.80822e-10	1.90711	0.00439837	-1.80822e-10	2.04051
11983412	chr1:11983412:T:C	3.37784e-08	-1.63751	1.67879	0.000221096	-1.52196	0.938311	0.000375554	-1.52119	1.10111
11983660	chr1:11983660:G:A	0.0803356	12.782	1.94119	1.59454e-05	-1.7958	-1.41727	2.18715e-05	-1.79666	-1.46663
11984107	chr1:11984107:C:T	0.270007	13.1811	2.75428	1.80531e-05	-1.78927	-1.29967	2.37789e-05	-1.79053	-1.38915
11984294	chr1:11984294:G:A	1.17739e-08	-1.80822e-10	-1.01266	9.11217e-05	-1.80822e-10	-1.47005	0.000133887	-1.80822e-10	-1.45148
11984615	chr1:11984615:C:A	6.57392e-09	-1.80822e-10	-1.59543	8.02637e-05	-1.80822e-10	-1.59693	0.000116117	-1.80822e-10	-1.59387
11984953	chr1:11984953:C:T	1.30535e-08	-1.80822e-10	-0.909482	0.00013108	-1.80822e-10	-1.10645	0.000182577	-1.80822e-10	-1.1413
11985725	chr1:11985725:C:T	3.50946e-08	-1.62332	1.70283	0.000222029	-1.54006	0.960615	0.00037765	-1.53931	1.1248
11985757	chr1:11985757:C:T	8.02657e-07	-1.80822e-10	3.20939	0.00575175	-1.80822e-10	2.67501	0.00897966	-1.80822e-10	2.75424
11985861	chr1:11985861:A:G	1.92903e-07	1.78365	-5.85454e-10	0.000533249	0.296737	-5.85454e-10	0.000770968	0.299172	-5.85454e-10
11985902	chr1:11985902:T:A	8.6283e-08	-1.80822e-10	0.979093	0.00270874	-1.80822e-10	1.92199	0.00355173	-1.80822e-10	1.82672
11986006	chr1:11986006:G:T	0.000106379	4.23146	3.86476	3.01653e-05	-1.73756	-0.838002	4.03619e-05	-1.73464	-0.915947
11986032	chr1:11986032:G:A	3.14376e-07	3.68456	-1.41251	2.51733e-05	-1.17931	-1.57716	4.01938e-05	-1.17234	-1.48243
11986277	chr1:11986277:C:G	1.22382e-05	3.82389	2.10989	2.14681e-05	-1.70422	-1.21147	3.08126e-05	-1.70048	-1.22007
11986385	chr1:11986385:C:T	1.10017e-08	-1.80822e-10	-1.08049	0.000101165	-1.80822e-10	-1.3655	0.000147714	-1.80822e-10	-1.35319
11986701	chr1:11986701:G:A	9.94626e-09	-1.80822e-10	-1.18134	0.000105774	-1.80822e-10	-1.32095	0.000144523	-1.80822e-10	-1.37503
11986710	chr1:11986710:C:T	2.11871e-06	-1.80822e-10	4.18002	0.00206555	-1.80822e-10	1.6509	0.00339087	-1.80822e-10	1.78037
11986772	chr1:11986772:G:A	3.3043e-08	-1.68043	1.6997	0.0002404	-1.45791	0.957967	0.000408542	-1.45706	1.12118
11986971	chr1:11986971:T:C	9.24271e-05	3.98592	3.96971	3.22307e-05	-1.71107	-0.798258	4.30692e-05	-1.70762	-0.878051
11987139	chr1:11987139:G:GTC	0.000131366	4.13025	4.17696	3.43848e-05	-1.72209	-0.722544	4.55491e-05	-1.7189	-0.810789
11987176	chr1:11987176:T:C	0.000155512	4.30235	4.17359	3.37005e-05	-1.74021	-0.724532	4.46701e-05	-1.73739	-0.811781
11987247	chr1:11987247:G:A	6.7187e-09	-1.80822e-10	-1.57365	8.11141e-05	-1.80822e-10	-1.58639	0.000116116	-1.80822e-10	-1.59389
11987302	chr1:11987302:ACT:A	5.81635e-08	-1.66885	2.25357	0.000379751	-1.38048	1.33774	0.000652554	-1.37942	1.51184
11987370	chr1:11987370:C:T	3.5499e-08	-1.66226	1.75323	0.000244793	-1.48696	1.00512	0.000416415	-1.48614	1.16935
11987572	chr1:11987572:G:A	8.03999e-07	-1.80822e-10	3.21106	0.00572749	-1.80822e-10	2.67078	0.00893741	-1.80822e-10	2.74953
11987672	chr1:11987672:G:A	1.00158e-08	-1.80822e-10	-1.17437	0.000105737	-1.80822e-10	-1.3213	0.00014443	-1.80822e-10	-1.37568
11987763	chr1:11987763:C:T	9.81033e-09	-1.80822e-10	-1.1951	0.000104604	-1.80822e-10	-1.33206	0.00014308	-1.80822e-10	-1.38507
11988073	chr1:11988073:A:G	0.000101365	4.04983	3.99811	3.2353e-05	-1.71843	-0.787113	4.31864e-05	-1.71512	-0.867832
11988083	chr1:11988083:T:TG	9.00307e-05	4.72608	3.20329	2.5347e-05	-1.77194	-0.977652	3.35624e-05	-1.7717	-1.06336
11988247	chr1:11988247:G:A	1.72275e-08	-1.80822e-10	-0.632032	0.00012643	-1.80822e-10	-1.14256	0.000186451	-1.80822e-10	-1.12031
11988532	chr1:11988532:C:T	7.06454e-09	-1.80822e-10	-1.52345	8.42877e-05	-1.80822e-10	-1.54801	0.00011999	-1.80822e-10	-1.56107
11988538	chr1:11988538:C:T	3.53024e-07	2.16543	0.222564	1.55764e-05	-1.76977	-1.46673	2.2704e-05	-1.76772	-1.45822
11988614	chr1:11988614:G:A	5.39287e-09	-1.79346	-5.85454e-10	0.000106573	-1.31342	-5.85454e-10	0.000153887	-1.31226	-5.85454e-10
11988826	chr1:11988826:A:G	0.000238433	4.55852	4.34478	3.55487e-05	-1.76298	-0.648372	4.67716e-05	-1.76074	-0.742457
11989327	chr1:11989327:C:T	9.65758e-09	-1.80822e-10	-1.2108	0.000103198	-1.80822e-10	-1.3456	0.000141385	-1.80822e-10	-1.39699
11989561	chr1:11989561:CAT:C	1.00446e-08	-1.80822e-10	-1.1715	0.000106599	-1.80822e-10	-1.31317	0.000145563	-1.80822e-10	-1.36786
11989858	chr1:11989858:A:G	5.44993e-09	-1.78294	-5.85454e-10	7.78196e-05	-1.62786	-5.85454e-10	0.000112297	-1.62733	-5.85454e-10
11990169	chr1:11990169:A:G	6.56544e-09	-1.80822e-10	-1.59672	8.2886e-05	-1.80822e-10	-1.56478	0.000119896	-1.80822e-10	-1.56185
11990577	chr1:11990577:T:C	8.91173e-05	4.29956	3.61961	2.73788e-05	-1.74625	-0.926238	3.68084e-05	-1.74354	-0.999209
11990940	chr1:11990940:C:T	9.7556e-09	-1.80822e-10	-1.2007	8.63379e-05	-1.80822e-10	-1.52398	0.000125758	-1.80822e-10	-1.51412
11991651	chr1:11991651:G:A	2.34107e-09	-1.25889	-1.36904	0.000630484	1.46165	-0.99741	0.000930393	1.54519	-1.05805
11992348	chr1:11992348:G:A	2.16019e-08	-0.726773	0.321012	6.03425e-05	-1.54366	-0.338558	6.42794e-05	-1.54299	-0.642251
11992376	chr1:11992376:C:A	6.68151e-09	-1.80822e-10	-1.5792	9.29231e-05	-1.80822e-10	-1.45048	0.000131027	-1.80822e-10	-1.47307
11992496	chr1:11992496:C:G	9.8553e-09	-1.80822e-10	-1.19053	0.000104935	-1.80822e-10	-1.32891	0.00014353	-1.80822e-10	-1.38193
11993005	chr1:11993005:A:G	1.36172e-08	-1.80822e-10	-0.867209	0.000134453	-1.80822e-10	-1.08104	0.000185335	-1.80822e-10	-1.12631
11993043	chr1:11993043:C:T	0.000190417	4.58828	4.09015	3.29053e-05	-1.76509	-0.72353	4.35555e-05	-1.76291	-0.811524
11993207	chr1:11993207:T:C	1.83705e-05	4.15207	2.18789	2.12464e-05	-1.7393	-1.18676	3.04564e-05	-1.73632	-1.19586
11993865	chr1:11993865:G:A	1.02564e-08	-1.80822e-10	-1.15064	0.000108573	-1.80822e-10	-1.29483	0.000147622	-1.80822e-10	-1.35382
11993940	chr1:11993940:G:A	9.88557e-09	-1.80822e-10	-1.18746	0.000105197	-1.80822e-10	-1.32642	0.000143854	-1.80822e-10	-1.37968
11993973	chr1:11993973:G:A	4.69572e-06	5.23745	-0.261586	1.33509e-05	-1.79773	-1.59294	1.95658e-05	-1.79706	-1.57763
11994244	chr1:11994244:C:G	7.13504e-09	-1.80822e-10	-1.51352	8.27233e-05	-1.80822e-10	-1.56675	0.000117945	-1.80822e-10	-1.57826
11994538	chr1:11994538:C:G	2.04246e-07	1.84079	-5.85454e-10	0.000557996	0.3421	-5.85454e-10	0.000806746	0.344534	-5.85454e-10
11994615	chr1:11994615:A:G	2.35345e-06	-1.80822e-10	4.2851	0.00224321	-1.80822e-10	1.73341	0.00368682	-1.80822e-10	1.86405
11994854	chr1:11994854:A:G	0.000139389	4.51107	3.85541	2.93385e-05	-1.75906	-0.844287	3.91416e-05	-1.75672	-0.924573
11995357	chr1:11995357:G:A	6.73802e-09	-1.80822e-10	-1.57077	8.12867e-05	-1.80822e-10	-1.58427	0.000116254	-1.80822e-10	-1.5927
11995406	chr1:11995406:G:A	9.53161e-09	-1.80822e-10	-1.22393	0.000102202	-1.80822e-10	-1.3553	0.000140174	-1.80822e-10	-1.40559
11995706	chr1:11995706:A:G	1.92133e-07	-1.80822e-10	1.77965	0.000767932	-1.80822e-10	0.66145	0.00120059	-1.80822e-10	0.742094
11996383	chr1:11996383:C:T	8.24002e-05	4.13724	3.70356	2.86869e-05	-1.73666	-0.889151	3.85474e-05	-1.73369	-0.962899
11996404	chr1:11996404:A:C	8.7733e-09	-1.80822e-10	-1.30683	0.000142725	-1.80822e-10	-1.02133	0.000217667	-1.80822e-10	-0.96551
11996406	chr1:11996406:G:C	7.74565e-08	-1.80822e-10	0.871176	0.000502122	-1.80822e-10	0.236591	0.000765864	-1.80822e-10	0.29253
11996596	chr1:11996596:A:G	9.30006e-09	-1.80822e-10	-1.24852	0.000100308	-1.80822e-10	-1.37401	0.000137934	-1.80822e-10	-1.4217
11996758	chr1:11996758:T:C	8.96703e-09	-0.502551	-0.782435	1.94939e-05	-1.6207	-1.39145	2.56085e-05	-1.61998	-1.48558
11996888	chr1:11996888:A:C	9.26855e-05	4.31539	3.64304	2.75344e-05	-1.75354	-0.913273	3.70392e-05	-1.75099	-0.985512
11997065	chr1:11997065:T:G	6.75911e-09	-1.80822e-10	-1.56765	8.15565e-05	-1.80822e-10	-1.58096	0.000116473	-1.80822e-10	-1.59081
11997259	chr1:11997259:T:C	1.18228e-08	-1.80822e-10	-1.00851	9.64025e-05	-1.80822e-10	-1.41372	0.000141195	-1.80822e-10	-1.39834
11997530	chr1:11997530:A:G	1.12532e-08	-1.80822e-10	-1.05789	0.000115912	-1.80822e-10	-1.22942	0.000162421	-1.80822e-10	-1.25828
11998173	chr1:11998173:T:C	1.38959e-08	-1.80822e-10	-0.846946	9.79794e-05	-1.80822e-10	-1.39749	0.000142464	-1.80822e-10	-1.38938
11998497	chr1:11998497:G:A	6.65857e-09	-1.80822e-10	-1.58264	8.41756e-05	-1.80822e-10	-1.54935	0.00012329	-1.80822e-10	-1.53393
11998654	chr1:11998654:G:A	1.95321e-08	-0.506481	-5.85454e-10	0.000105802	-1.32068	-5.85454e-10	0.000152983	-1.31815	-5.85454e-10
11998745	chr1:11998745:T:C	1.36988e-09	-1.67586	-1.48796	2.32774e-05	-1.4675	-1.36727	3.27159e-05	-1.4668	-1.39381
11999023	chr1:11999023:C:T	6.58488e-09	-1.80822e-10	-1.59376	8.37828e-05	-1.80822e-10	-1.55402	0.000121755	-1.80822e-10	-1.54646
11999355	chr1:11999355:C:T	4.47822e-07	2.32662	0.299237	3.80057e-05	-1.54218	-0.802341	6.01658e-05	-1.53731	-0.714059
11999441	chr1:11999441:G:A	1.42105e-09	-1.69584	-1.4313	2.60731e-05	-1.43328	-1.28807	3.6466e-05	-1.43254	-1.31955
11999491	chr1:11999491:A:G	1.26136e-09	-1.73435	-1.512	2.50609e-05	-1.36177	-1.39917	3.5089e-05	-1.3608	-1.42978
11999726	chr1:11999726:A:G	7.63373e-09	-1.80822e-10	-1.44596	8.99557e-05	-1.80822e-10	-1.48293	0.000125743	-1.80822e-10	-1.51424
12000279	chr1:12000279:A:G	1.63212e-06	4.02136	-0.102265	1.40458e-05	-1.768	-1.57193	1.99344e-05	-1.76599	-1.59004
12000466	chr1:12000466:G:A	5.80459e-08	-1.80822e-10	0.582694	0.000729813	-1.80822e-10	0.610537	0.0010611	-1.80822e-10	0.61859
12000812	chr1:12000812:A:G	1.47587e-09	-1.71821	-1.37108	2.18854e-05	-1.36069	-1.53574	3.09761e-05	-1.36064	-1.55462
12000841	chr1:12000841:C:T	6.14543e-09	-1.66283	-5.85454e-10	6.60951e-05	-1.79116	-5.85454e-10	9.53163e-05	-1.79127	-5.85454e-10
12001293	chr1:12001293:G:A	9.03533e-09	-1.2774	-5.85454e-10	6.57725e-05	-1.79605	-5.85454e-10	9.48486e-05	-1.79619	-5.85454e-10
12001573	chr1:12001573:G:A	7.15997e-09	-1.80822e-10	-1.51003	8.18254e-05	-1.80822e-10	-1.57766	0.000116961	-1.80822e-10	-1.58663
12001773	chr1:12001773:C:T	3.59774e-08	-1.80822e-10	0.104351	0.000249476	-1.80822e-10	-0.46289	0.000376989	-1.80822e-10	-0.416259
12001941	chr1:12001941:C:G	3.737e-08	-1.80822e-10	0.142329	0.00016366	-1.80822e-10	-0.884463	0.00025139	-1.80822e-10	-0.821469
12002148	chr1:12002148:A:G	6.12982e-06	3.44759	1.79479	2.63294e-05	-1.72352	-0.988047	3.70793e-05	-1.72021	-1.01521
12002450	chr1:12002450:T:G	1.46614e-07	2.31289	-0.803621	1.33192e-05	-1.79729	-1.59576	1.9237e-05	-1.79655	-1.59509
12003141	chr1:12003141:G:A	7.83289e-09	-1.80822e-10	-1.42021	0.000102057	-1.80822e-10	-1.35672	0.000154184	-1.80822e-10	-1.31033
12003174	chr1:12003174:TC:T	1.32648e-09	-1.71603	-1.47998	2.53097e-05	-1.39494	-1.35612	3.55336e-05	-1.39418	-1.38382
12003216	chr1:12003216:C:T	5.66535e-08	-1.80822e-10	0.558414	0.000710206	-1.80822e-10	0.583304	0.00103179	-1.80822e-10	0.590574
12005113	chr1:12005113:A:G	1.26512e-09	-1.74081	-1.50256	2.55365e-05	-1.35197	-1.39017	3.59227e-05	-1.35122	-1.41588
12005163	chr1:12005163:C:A	7.93793e-09	-1.80822e-10	-1.40689	8.88912e-05	-1.80822e-10	-1.49484	0.000124953	-1.80822e-10	-1.52053
12005237	chr1:12005237:C:T	6.62448e-09	-1.80822e-10	-1.58777	0.000112072	-1.80822e-10	-1.26311	0.000156558	-1.80822e-10	-1.29505
12005677	chr1:12005677:T:C	8.45059e-09	-1.80822e-10	-1.3443	0.000135418	-1.80822e-10	-1.07388	0.000206005	-1.80822e-10	-1.02058
12005784	chr1:12005784:C:T	1.3679e-09	-1.66917	-1.49609	2.2754e-05	-1.47802	-1.37949	3.19886e-05	-1.47733	-1.40577
12005968	chr1:12005968:G:C	1.86201e-08	-1.80822e-10	-0.554296	0.00015257	-1.80822e-10	-0.954628	0.000204519	-1.80822e-10	-1.02781
12006021	chr1:12006021:C:CCT	2.81826e-08	-1.80822e-10	-0.139835	0.0002144	-1.80822e-10	-0.614406	0.000349026	-1.80822e-10	-0.493327
12006056	chr1:12006056:C:T	2.71524e-08	-1.80822e-10	-0.177075	0.000208032	-1.80822e-10	-0.64456	0.000338009	-1.80822e-10	-0.525403
12006161	chr1:12006161:T:TA	3.2994e-06	2.26601	2.35694	3.56693e-05	-1.7977	-0.610259	4.87141e-05	-1.79705	-0.66546
12006361	chr1:12006361:T:C	6.96076e-09	-1.80822e-10	-1.53825	0.000116243	-1.80822e-10	-1.22657	0.000182104	-1.80822e-10	-1.14389
12006756	chr1:12006756:T:C	5.62089e-09	-1.75205	-5.85454e-10	0.000106286	-1.31611	-5.85454e-10	0.000153461	-1.31503	-5.85454e-10
12006987	chr1:12006987:T:G	2.70433e-08	1.33764	-1.51875	1.48845e-05	-1.72143	-1.5605	2.1297e-05	-1.71807	-1.57184
12007279	chr1:12007279:G:C	7.60648e-08	-1.80822e-10	0.853045	0.000957109	-1.80822e-10	0.881666	0.00142422	-1.80822e-10	0.912905
12007331	chr1:12007331:C:T	1.38167e-09	-1.67533	-1.47992	2.35277e-05	-1.46803	-1.35604	3.30293e-05	-1.46734	-1.38374
12007749	chr1:12007749:A:T	3.67909e-08	-1.80822e-10	0.126709	0.000162017	-1.80822e-10	-0.89455	0.000248739	-1.80822e-10	-0.83207
12007775	chr1:12007775:T:C	7.0397e-09	-1.80822e-10	-1.52697	0.000113917	-1.80822e-10	-1.24678	0.000178339	-1.80822e-10	-1.16479
12007778	chr1:12007778:T:C	5.43238e-08	-1.80822e-10	0.516422	0.000654461	-1.80822e-10	0.501561	0.000950293	-1.80822e-10	0.508295
12007837	chr1:12007837:A:G	6.12211e-07	2.33992	0.598615	1.99347e-05	-1.80086	-1.18893	2.89122e-05	-1.80067	-1.18354
12008081	chr1:12008081:C:G	8.17652e-09	-1.80822e-10	-1.37727	0.000129014	-1.80822e-10	-1.12233	0.000195732	-1.80822e-10	-1.07173
12008230	chr1:12008230:C:T	4.25971e-08	-1.80822e-10	0.273245	0.000286223	-1.80822e-10	-0.325481	0.000433413	-1.80822e-10	-0.276784
12008328	chr1:12008328:G:A	9.05109e-09	-1.80822e-10	-1.27566	8.9579e-05	-1.80822e-10	-1.48713	0.000127861	-1.80822e-10	-1.49753
12008367	chr1:12008367:G:A	7.16213e-08	0.792853	-5.85454e-10	0.00017487	-0.818209	-5.85454e-10	0.000253467	-0.813242	-5.85454e-10
12008394	chr1:12008394:G:A	1.55047e-07	2.38978	-0.82459	1.3289e-05	-1.79939	-1.59593	1.9181e-05	-1.79889	-1.59566
12008468	chr1:12008468:A:G	1.23249e-06	3.63825	-5.85454e-10	6.86741e-05	-1.75288	-5.85454e-10	9.92862e-05	-1.75047	-5.85454e-10
12008532	chr1:12008532:C:T	1.26727e-07	2.25506	-0.891571	1.33298e-05	-1.79518	-1.59707	1.92428e-05	-1.79427	-1.59707
12008544	chr1:12008544:G:A	5.45541e-08	-1.80822e-10	0.520652	0.000681774	-1.80822e-10	0.542447	0.000990543	-1.80822e-10	0.549778
12008635	chr1:12008635:TCA:T	6.63779e-09	-1.80822e-10	-1.58576	0.000116133	-1.80822e-10	-1.22752	0.000161652	-1.80822e-10	-1.26303
12008684	chr1:12008684:T:C	1.01727e-08	-1.80822e-10	-1.15884	9.90462e-05	-1.80822e-10	-1.38666	0.000136806	-1.80822e-10	-1.42991
12008718	chr1:12008718:C:T	8.5593e-09	-1.80822e-10	-1.33152	0.000121407	-1.80822e-10	-1.1831	0.000176991	-1.80822e-10	-1.17238
12008769	chr1:12008769:G:A	1.36181e-09	-1.68142	-1.48831	2.35004e-05	-1.45338	-1.37185	3.3047e-05	-1.45266	-1.39788
12008795	chr1:12008795:T:C	1.38677e-09	-1.70834	-1.44322	2.06705e-05	-1.37733	-1.57621	2.95661e-05	-1.37728	-1.58457
12008884	chr1:12008884:T:C	2.77019e-06	5.1658	-0.717672	1.35335e-05	-1.79846	-1.57862	1.91578e-05	-1.79897	-1.5968
12008938	chr1:12008938:C:G	6.89438e-09	-1.80822e-10	-1.54783	9.31436e-05	-1.80822e-10	-1.44811	0.000135353	-1.80822e-10	-1.44059
12008964	chr1:12008964:G:A	1.34031e-09	-1.66796	-1.51767	2.19933e-05	-1.48023	-1.41129	3.0982e-05	-1.47953	-1.43554
12009004	chr1:12009004:C:T	4.16974e-08	-1.80822e-10	0.251899	0.000281438	-1.80822e-10	-0.342339	0.000426555	-1.80822e-10	-0.292734
12009529	chr1:12009529:C:T	1.07459e-08	-1.80822e-10	-1.10401	0.000103407	-1.80822e-10	-1.34358	0.00014228	-1.80822e-10	-1.39067
12009741	chr1:12009741:T:C	1.47199e-09	-1.70152	-1.3904	2.07072e-05	-1.39626	-1.55551	2.95131e-05	-1.39621	-1.56743
12009844	chr1:12009844:A:G	8.90319e-09	-1.80822e-10	-1.29213	8.88391e-05	-1.80822e-10	-1.49542	0.000126862	-1.80822e-10	-1.50537
12010231	chr1:12010231:C:T	4.69326e-08	-1.80822e-10	0.370172	0.000311167	-1.80822e-10	-0.241921	0.000472061	-1.80822e-10	-0.191366
12010235	chr1:12010235:G:A	1.21001e-07	2.06222	-0.744961	1.35488e-05	-1.78551	-1.59045	1.95841e-05	-1.78405	-1.58971
12011035	chr1:12011035:C:T	1.41049e-09	-1.65462	-1.47998	2.27898e-05	-1.49982	-1.35612	3.19924e-05	-1.49916	-1.38382
12011483	chr1:12011483:C:A	3.67276e-08	-1.80822e-10	0.12499	0.000162127	-1.80822e-10	-0.893871	0.000248755	-1.80822e-10	-0.832007
12011796	chr1:12011796:G:A	5.73569e-08	-1.80822e-10	0.570753	0.000733368	-1.80822e-10	0.615396	0.00106157	-1.80822e-10	0.619031
12011869	chr1:12011869:A:G	2.27803e-07	-1.80822e-10	1.94994	0.00174872	-1.80822e-10	1.48439	0.00268062	-1.80822e-10	1.54533
12012295	chr1:12012295:C:T	7.04859e-09	-1.80822e-10	-1.52571	0.000112147	-1.80822e-10	-1.26244	0.000172027	-1.80822e-10	-1.20082
12012477	chr1:12012477:C:T	4.47194e-09	-1.4074	-0.573314	0.000924891	0.891058	-0.0436335	0.00130324	0.964353	-0.140216
12012599	chr1:12012599:C:T	2.1865e-08	-1.80822e-10	-0.393651	0.000531786	-1.80822e-10	0.29399	0.000735836	-1.80822e-10	0.252532
12012665	chr1:12012665:A:G	1.30938e-09	-1.64865	-1.56034	1.92556e-05	-1.54244	-1.482	2.72271e-05	-1.54155	-1.50271
12013141	chr1:12013141:C:T	8.36306e-09	-1.80822e-10	-1.35472	0.0001491	-1.80822e-10	-0.977635	0.000239514	-1.80822e-10	-0.869861
12013593	chr1:12013593:G:T	7.2972e-09	-1.50205	0.0110006	0.000113776	-1.28008	0.032061	0.000160583	-1.27915	0.00949051
12013728	chr1:12013728:C:A	1.97942e-07	2.82089	-1.01146	1.56609e-05	-1.6345	-1.59658	2.26964e-05	-1.6293	-1.59697
12013880	chr1:12013880:G:A	3.19206e-06	4.40928	0.180602	1.97399e-05	-1.79661	-1.203	2.68985e-05	-1.79583	-1.26058
12014253	chr1:12014253:C:T	1.26538e-09	-1.69845	-1.54472	1.67861e-05	-1.60404	-1.55766	2.38696e-05	-1.60087	-1.575
12014458	chr1:12014458:A:C	1.29855e-08	-1.80822e-10	-0.914705	0.000124174	-1.80822e-10	-1.16057	0.000176261	-1.80822e-10	-1.17651
12014608	chr1:12014608:A:G	6.7882e-09	-1.80822e-10	-1.56335	8.03011e-05	-1.80822e-10	-1.59647	0.000116863	-1.80822e-10	-1.58748
12014621	chr1:12014621:G:C	2.16614e-08	-1.80822e-10	-0.403009	0.000202217	-1.80822e-10	-0.672909	0.000264701	-1.80822e-10	-0.769875
12015018	chr1:12015018:G:A	8.56485e-09	0.254703	-1.58558	2.06358e-05	-1.40979	-1.54543	2.99279e-05	-1.41197	-1.53771
12015116	chr1:12015116:A:G	5.00199e-09	-1.79632	-0.0723882	8.68401e-05	-0.922833	-0.595349	0.000138092	-0.882455	-0.538097
12015180	chr1:12015180:C:A	8.08516e-09	-1.80822e-10	-1.38851	0.000111795	-1.80822e-10	-1.26559	0.000163022	-1.80822e-10	-1.25459
12015186	chr1:12015186:G:A	6.58856e-09	-1.80822e-10	-1.5932	8.30145e-05	-1.80822e-10	-1.56324	0.00012351	-1.80822e-10	-1.53215
12015202	chr1:12015202:G:A	8.08003e-09	-1.80822e-10	-1.38915	0.0001117	-1.80822e-10	-1.26644	0.000162885	-1.80822e-10	-1.25543
12015496	chr1:12015496:AC:A	9.02055e-09	-1.80822e-10	-1.27904	9.82847e-05	-1.80822e-10	-1.39438	0.000143443	-1.80822e-10	-1.38254
12015506	chr1:12015506:G:A	1.92851e-09	-1.55103	-1.27076	2.72202e-05	-1.21946	-1.45884	4.11204e-05	-1.19495	-1.43702
12015623	chr1:12015623:G:A	9.87182e-09	-1.5593	0.370449	6.68486e-05	-1.64617	-0.133653	0.0001	-1.64564	-0.0976644
12015726	chr1:12015726:A:T	6.74628e-09	-1.80822e-10	-1.56955	8.02884e-05	-1.80822e-10	-1.59663	0.000115926	-1.80822e-10	-1.59553
12016171	chr1:12016171:A:G	4.98736e-09	-0.274808	-1.59683	1.57958e-05	-1.65046	-1.57205	2.27999e-05	-1.65182	-1.5699
12016290	chr1:12016290:T:C	2.19587e-08	1.10467	-1.49404	1.4578e-05	-1.72897	-1.57377	2.15529e-05	-1.72673	-1.55124
12016331	chr1:12016331:T:C	6.64915e-09	-1.80822e-10	-1.58405	8.02537e-05	-1.80822e-10	-1.59706	0.000115784	-1.80822e-10	-1.59675
12016480	chr1:12016480:A:T	7.00491e-09	0.0101222	-1.54205	1.49138e-05	-1.68522	-1.59475	2.14764e-05	-1.68634	-1.59518
12016841	chr1:12016841:C:G	1.39816e-08	0.719348	-1.56015	1.93305e-05	-1.42722	-1.59335	2.77827e-05	-1.42919	-1.59487
12016853	chr1:12016853:AGTG:A	7.03646e-09	-1.52744	-5.85454e-10	6.55779e-05	-1.79901	-5.85454e-10	9.45724e-05	-1.79911	-5.85454e-10
12016968	chr1:12016968:C:T	6.32704e-09	-1.63371	-5.85454e-10	9.78733e-05	-1.39858	-5.85454e-10	0.000141183	-1.39842	-5.85454e-10
12017057	chr1:12017057:T:C	2.89326e-08	1.33798	-1.45155	1.38587e-05	-1.7644	-1.58894	2.03188e-05	-1.76278	-1.57414
12017107	chr1:12017107:G:T	1.26326e-08	0.632024	-1.57429	1.8621e-05	-1.4613	-1.59666	2.67959e-05	-1.46319	-1.59703
12017126	chr1:12017126:G:A	8.62252e-09	-1.80822e-10	-1.32416	0.000119918	-1.80822e-10	-1.19544	0.000175329	-1.80822e-10	-1.18181
12017386	chr1:12017386:A:G	1.56856e-08	-1.80822e-10	-0.7258	0.000150888	-1.80822e-10	-0.965712	0.000205872	-1.80822e-10	-1.02122
12017497	chr1:12017497:G:A	6.76986e-09	-1.80822e-10	-1.56606	8.03175e-05	-1.80822e-10	-1.59626	0.000115995	-1.80822e-10	-1.59493
12017560	chr1:12017560:G:A	2.47776e-08	-1.80822e-10	-0.2686	0.000179095	-1.80822e-10	-0.794333	0.000267543	-1.80822e-10	-0.759195
12017733	chr1:12017733:C:T	2.29862e-08	-1.80822e-10	-0.343647	0.000210048	-1.80822e-10	-0.634915	0.000275129	-1.80822e-10	-0.731234
12018186	chr1:12018186:A:G	1.60507e-08	-1.80822e-10	-0.702787	0.000192598	-1.80822e-10	-0.721645	0.000265009	-1.80822e-10	-0.76871
12018210	chr1:12018210:T:C	9.45241e-08	-1.80822e-10	1.07031	0.000567567	-1.80822e-10	0.359107	0.000881567	-1.80822e-10	0.433226
12018330	chr1:12018330:G:A	6.66338e-09	-1.80822e-10	-1.58191	8.63945e-05	-1.80822e-10	-1.52333	0.000130309	-1.80822e-10	-1.47857
12018573	chr1:12018573:ACTGCAATCTCTGCCTC:A	8.18764e-09	0.164468	-1.54038	1.62039e-05	-1.61137	-1.58563	2.32999e-05	-1.61279	-1.58724
12018699	chr1:12018699:G:A	1.52759e-08	0.823403	-1.57567	2.09294e-05	-1.34438	-1.59671	3.01125e-05	-1.34658	-1.59695
12019416	chr1:12019416:T:C	8.17269e-09	-1.80822e-10	-1.37774	8.99711e-05	-1.80822e-10	-1.48276	0.000133548	-1.80822e-10	-1.45401
12019475	chr1:12019475:A:G	8.58373e-08	-1.80822e-10	0.973914	0.0005235	-1.80822e-10	0.278286	0.000811872	-1.80822e-10	0.350868
12019578	chr1:12019578:G:A	6.92836e-09	-1.80822e-10	-1.54292	8.944e-05	-1.80822e-10	-1.48868	0.000131303	-1.80822e-10	-1.47096
12020065	chr1:12020065:G:C	2.71511e-09	-1.01393	-1.46578	3.0034e-05	-1.30494	-1.27498	4.25093e-05	-1.30622	-1.29253
12020913	chr1:12020913:T:G	2.90032e-08	-1.80822e-10	-0.111133	0.000226547	-1.80822e-10	-0.5593	0.000297656	-1.80822e-10	-0.652537
12021214	chr1:12021214:G:A	6.58483e-09	-1.80822e-10	-1.59377	8.19267e-05	-1.80822e-10	-1.57643	0.000119563	-1.80822e-10	-1.56463
12021864	chr1:12021864:C:T	6.56637e-09	-1.80822e-10	-1.59658	8.44957e-05	-1.80822e-10	-1.54555	0.000120125	-1.80822e-10	-1.55994
12022008	chr1:12022008:A:T	8.7581e-09	-1.80822e-10	-1.30856	0.000124469	-1.80822e-10	-1.1582	0.000181167	-1.80822e-10	-1.14905
12022187	chr1:12022187:C:T	6.77527e-09	-1.80822e-10	-1.56526	8.33812e-05	-1.80822e-10	-1.55883	0.000121711	-1.80822e-10	-1.54683
12022404	chr1:12022404:C:T	1.10959e-08	-0.729869	-0.342091	2.92607e-05	-1.74883	-0.857172	4.88967e-05	-1.74905	-0.70971
12022481	chr1:12022481:C:A	2.01375e-08	-0.475955	-5.85454e-10	0.000121425	-1.18295	-5.85454e-10	0.000175705	-1.17967	-5.85454e-10
12022824	chr1:12022824:C:T	1.14976e-09	-1.80084	-1.53815	1.68315e-05	-1.62332	-1.53568	2.48235e-05	-1.62436	-1.51232
12022869	chr1:12022869:A:G	3.17534e-08	1.02475	-1.04529	1.64159e-05	-1.65715	-1.52685	2.37079e-05	-1.65195	-1.53071
12023126	chr1:12023126:T:C	8.34462e-08	1.8301	-0.884441	2.56072e-05	-1.392	-1.34737	3.47508e-05	-1.38292	-1.41735
12023230	chr1:12023230:A:G	5.06493e-09	-0.662492	-1.19371	1.58239e-05	-1.76584	-1.45488	2.52451e-05	-1.76599	-1.35385
12024008	chr1:12024008:G:A	1.20856e-09	-1.79128	-1.49783	1.65843e-05	-1.68241	-1.49139	2.46478e-05	-1.68333	-1.46045
12024123	chr1:12024123:C:T	6.17545e-09	-1.65796	-5.85454e-10	0.000125531	-1.1497	-5.85454e-10	0.000184936	-1.12846	-5.85454e-10
12024378	chr1:12024378:T:TG	8.0336e-09	-1.80822e-10	-1.39491	0.000107988	-1.80822e-10	-1.30023	0.000158892	-1.80822e-10	-1.28025
12024676	chr1:12024676:G:T	6.87613e-09	-1.80822e-10	-1.55048	8.17444e-05	-1.80822e-10	-1.57865	0.000119495	-1.80822e-10	-1.5652
12025209	chr1:12025209:G:A	6.96764e-09	-1.80822e-10	-1.53726	8.0355e-05	-1.80822e-10	-1.5958	0.00011623	-1.80822e-10	-1.5929
12025221	chr1:12025221:A:G	9.42249e-09	-1.80822e-10	-1.23544	0.000135992	-1.80822e-10	-1.06965	0.000198297	-1.80822e-10	-1.05871
12025395	chr1:12025395:T:C	7.61854e-08	0.398512	0.456118	3.48988e-05	-1.76111	-0.668687	5.4113e-05	-1.75855	-0.598854
12025917	chr1:12025917:C:T	5.87228e-08	-1.80822e-10	0.594288	0.000196288	-1.80822e-10	-0.702668	0.00028359	-1.80822e-10	-0.700946
12026859	chr1:12026859:T:C	6.66795e-09	-1.80822e-10	-1.58123	8.30764e-05	-1.80822e-10	-1.56249	0.000122107	-1.80822e-10	-1.54357
12026973	chr1:12026973:C:T	7.52059e-09	-1.4609	-5.85454e-10	7.32705e-05	-1.68809	-5.85454e-10	0.000105719	-1.68769	-5.85454e-10
12027692	chr1:12027692:G:A	4.89315e-08	1.43231	-1.02043	2.0861e-05	-1.51645	-1.42792	2.86656e-05	-1.50887	-1.48391
12027756	chr1:12027756:T:C	6.58391e-09	-1.80822e-10	-1.59391	8.07925e-05	-1.80822e-10	-1.59037	0.000117362	-1.80822e-10	-1.58322
12028079	chr1:12028079:C:T	8.85776e-09	-1.80822e-10	-1.29725	0.000126021	-1.80822e-10	-1.1458	0.00018361	-1.80822e-10	-1.13566
12028387	chr1:12028387:C:T	7.29624e-09	-1.80822e-10	-1.49118	9.03162e-05	-1.80822e-10	-1.47893	0.000133057	-1.80822e-10	-1.4577
12028553	chr1:12028553:G:T	2.11712e-07	-1.80822e-10	1.87669	0.00104423	-1.80822e-10	0.968784	0.00133972	-1.80822e-10	0.85174
12028919	chr1:12028919:G:A	1.46902e-08	-1.80822e-10	-0.791358	0.000136514	-1.80822e-10	-1.06582	0.00020309	-1.80822e-10	-1.03482
12029600	chr1:12029600:G:A	8.95207e-09	-1.80822e-10	-1.28665	0.000127404	-1.80822e-10	-1.13489	0.000185453	-1.80822e-10	-1.12567
12029944	chr1:12029944:T:C	1.1119e-09	-1.78991	-1.58256	1.63738e-05	-1.67352	-1.51305	2.36566e-05	-1.67465	-1.51018
12029983	chr1:12029983:C:A	1.26406e-08	-1.80822e-10	-0.941626	0.000151457	-1.80822e-10	-0.961951	0.000210623	-1.80822e-10	-0.998406
12030161	chr1:12030161:G:A	8.29562e-09	-1.80822e-10	-1.36281	0.00010443	-1.80822e-10	-1.33374	0.000159019	-1.80822e-10	-1.27945
12030426	chr1:12030426:C:T	1.09798e-08	-1.80822e-10	-1.08249	0.00012952	-1.80822e-10	-1.11841	0.000180131	-1.80822e-10	-1.15479
12030611	chr1:12030611:G:A	1.88123e-08	-1.80822e-10	-0.54403	0.000165931	-1.80822e-10	-0.870682	0.000248514	-1.80822e-10	-0.832977
12030813	chr1:12030813:G:A	8.43967e-09	-1.80822e-10	-1.3456	8.77981e-05	-1.80822e-10	-1.50721	0.000129184	-1.80822e-10	-1.48724
12030958	chr1:12030958:G:A	2.88053e-08	-1.80822e-10	-0.11798	0.00019902	-1.80822e-10	-0.688848	0.000299974	-1.80822e-10	-0.644778
12030967	chr1:12030967:G:A	3.30734e-09	-0.832079	-1.45032	1.46611e-05	-1.73971	-1.55734	2.20812e-05	-1.73759	-1.51616
12031043	chr1:12031043:C:T	7.13362e-08	-1.80822e-10	0.788864	0.000419391	-1.80822e-10	0.0565524	0.000535774	-1.80822e-10	-0.0647626
12031153	chr1:12031153:T:C	4.79846e-08	1.68887	-1.29653	2.05111e-05	-1.41428	-1.54701	2.9055e-05	-1.40539	-1.5739
12031554	chr1:12031554:A:G	9.29756e-09	-1.80822e-10	-1.24879	0.000133734	-1.80822e-10	-1.0864	0.000195019	-1.80822e-10	-1.07538
12031782	chr1:12031782:C:T	6.08184e-08	-1.80822e-10	0.629352	0.000315898	-1.80822e-10	-0.226832	0.000489343	-1.80822e-10	-0.155412
12031794	chr1:12031794:C:T	8.66438e-09	-1.80822e-10	-1.31932	0.000122128	-1.80822e-10	-1.17718	0.00017804	-1.80822e-10	-1.16646
12031823	chr1:12031823:G:A	9.16603e-09	-1.80822e-10	-1.26304	9.21953e-05	-1.80822e-10	-1.45834	0.000136399	-1.80822e-10	-1.43289
12031868	chr1:12031868:G:T	5.737e-08	-1.80822e-10	0.570981	0.000301453	-1.80822e-10	-0.273636	0.000466406	-1.80822e-10	-0.203419
12031998	chr1:12031998:G:C	1.7062e-08	-1.80822e-10	-0.641684	0.000154107	-1.80822e-10	-0.944601	0.000230174	-1.80822e-10	-0.90964
12032086	chr1:12032086:G:A	1.70284e-08	-1.80822e-10	-0.64366	0.000153856	-1.80822e-10	-0.946235	0.00022979	-1.80822e-10	-0.91131
12033773	chr1:12033773:C:G	6.56998e-09	-1.80822e-10	-1.59603	8.25158e-05	-1.80822e-10	-1.56926	0.000120632	-1.80822e-10	-1.55573
12033989	chr1:12033989:G:A	8.68705e-08	2.46106	-1.47518	1.40726e-05	-1.74819	-1.58984	2.08966e-05	-1.75007	-1.55882
12034015	chr1:12034015:T:C	1.56898e-08	-1.80822e-10	-0.725531	0.000143785	-1.80822e-10	-1.01393	0.000214394	-1.80822e-10	-0.980659
12034973	chr1:12034973:C:T	5.85856e-09	-0.115002	-1.59563	1.44714e-05	-1.79168	-1.5184	2.02516e-05	-1.79051	-1.54973
12035019	chr1:12035019:C:T	4.95732e-09	-0.583301	-1.29437	1.72447e-05	-1.66896	-1.46578	2.67347e-05	-1.66593	-1.39658
12035077	chr1:12035077:C:T	6.59445e-09	-1.80822e-10	-1.59231	8.17855e-05	-1.80822e-10	-1.57815	0.000116872	-1.80822e-10	-1.58739
12035464	chr1:12035464:G:A	2.58819e-09	-1.47057	-1.05702	1.68443e-05	-1.79208	-1.36616	2.45006e-05	-1.79198	-1.3578
12036174	chr1:12036174:AG:A	6.6647e-09	-1.80822e-10	-1.58172	0.000100033	-1.80822e-10	-1.37675	0.000141241	-1.80822e-10	-1.39801
12036274	chr1:12036274:G:T	1.45131e-08	-1.80822e-10	-0.80349	0.000136651	-1.80822e-10	-1.06482	0.000204534	-1.80822e-10	-1.02774
12036363	chr1:12036363:G:A	5.88401e-09	-1.7063	-5.85454e-10	6.68729e-05	-1.77946	-5.85454e-10	9.64264e-05	-1.7797	-5.85454e-10
12036475	chr1:12036475:G:A	2.06016e-08	-0.453173	-5.85454e-10	0.000143446	-1.0163	-5.85454e-10	0.000207634	-1.0127	-5.85454e-10
12036476	chr1:12036476:C:T	1.3959e-08	-1.80822e-10	-0.842414	0.000132757	-1.80822e-10	-1.09373	0.000197582	-1.80822e-10	-1.06232
12036850	chr1:12036850:C:T	6.57407e-09	-1.80822e-10	-1.59541	8.18736e-05	-1.80822e-10	-1.57707	0.000117473	-1.80822e-10	-1.58227
12036984	chr1:12036984:G:A	8.47393e-09	-1.80822e-10	-1.34155	0.000119439	-1.80822e-10	-1.19945	0.000173859	-1.80822e-10	-1.19023
12037285	chr1:12037285:G:A	7.01093e-08	-0.480223	1.25174	0.000120861	-1.7935	0.605893	0.000213824	-1.79358	0.810262
12037453	chr1:12037453:A:ACCAG	3.48694e-08	1.58003	-1.50696	3.83154e-05	-0.739383	-1.59702	5.62744e-05	-0.722504	-1.59573
12037511	chr1:12037511:C:T	2.00276e-08	1.05279	-1.53421	3.07862e-05	-0.959556	-1.59563	4.52915e-05	-0.944457	-1.5909
12038938	chr1:12038938:T:C	6.57599e-09	-1.80822e-10	-1.59512	8.43723e-05	-1.80822e-10	-1.54701	0.000120676	-1.80822e-10	-1.55537
12039288	chr1:12039288:A:G	2.10357e-08	0.683936	-1.11625	2.32483e-05	-1.50818	-1.32784	3.05392e-05	-1.508	-1.42146
12040233	chr1:12040233:C:G	7.99443e-09	-1.80822e-10	-1.3998	0.000121405	-1.80822e-10	-1.18312	0.000191326	-1.80822e-10	-1.0945
12040604	chr1:12040604:T:C	8.26291e-09	-1.80822e-10	-1.36676	0.000126853	-1.80822e-10	-1.13922	0.000200717	-1.80822e-10	-1.04658
12040928	chr1:12040928:T:C	3.18279e-08	1.41473	-1.43292	4.04707e-05	-0.882078	-1.3996	6.12721e-05	-0.868227	-1.36492
12041373	chr1:12041373:C:A	8.79161e-09	-1.80822e-10	-1.30474	9.20347e-05	-1.80822e-10	-1.46009	0.000127891	-1.80822e-10	-1.4973
12042082	chr1:12042082:C:T	8.26648e-09	-1.80822e-10	-1.36633	9.12113e-05	-1.80822e-10	-1.46907	0.000128395	-1.80822e-10	-1.49336
12042208	chr1:12042208:T:C	3.67389e-08	1.72046	-1.59517	3.76322e-05	-0.757321	-1.59707	5.51705e-05	-0.742618	-1.59543
12042254	chr1:12042254:T:C	5.09764e-08	1.95075	-1.49793	4.59948e-05	-0.642416	-1.51131	6.91602e-05	-0.627093	-1.48496
12043324	chr1:12043324:C:T	7.3914e-09	-1.80822e-10	-1.47822	0.00010412	-1.80822e-10	-1.33671	0.000158192	-1.80822e-10	-1.28466
12043572	chr1:12043572:G:A	3.24482e-08	0.00110547	-5.85454e-10	6.89185e-05	-1.74933	-5.85454e-10	9.94059e-05	-1.74926	-5.85454e-10
12043907	chr1:12043907:A:G	8.6827e-08	2.33234	-1.34696	6.43222e-05	-0.387882	-1.43046	9.73039e-05	-0.370839	-1.3998
12043947	chr1:12043947:T:A	7.15263e-09	-1.80822e-10	-1.51106	9.44734e-05	-1.80822e-10	-1.43393	0.000140961	-1.80822e-10	-1.39999
12044283	chr1:12044283:G:C	4.46086e-09	-0.688381	-1.29482	1.69256e-05	-1.75189	-1.40154	2.32597e-05	-1.75199	-1.44977
12044991	chr1:12044991:T:C	7.63113e-08	2.39124	-1.53496	5.68088e-05	-0.384161	-1.5584	8.44722e-05	-0.36687	-1.54518
12045108	chr1:12045108:CA:C	8.51571e-09	-1.80822e-10	-1.33663	0.000104834	-1.80822e-10	-1.32987	0.000146959	-1.80822e-10	-1.35832
12045275	chr1:12045275:T:G	1.59834e-07	3.06675	-1.47115	7.40341e-05	-0.0856967	-1.59203	0.000108449	-0.0652968	-1.5969
12045692	chr1:12045692:TTTTC:T	5.79928e-08	-1.80822e-10	0.581778	0.000415864	-1.80822e-10	0.0481062	0.000533803	-1.80822e-10	-0.0684485
12045886	chr1:12045886:A:G	8.63875e-09	-1.80822e-10	-1.32228	0.000122308	-1.80822e-10	-1.17571	0.000178266	-1.80822e-10	-1.1652
12045979	chr1:12045979:G:A	5.07511e-09	-0.548758	-1.30543	1.7207e-05	-1.72345	-1.41348	2.36879e-05	-1.72352	-1.45999
12046398	chr1:12046398:C:A	6.71541e-09	-1.80822e-10	-1.57414	8.0267e-05	-1.80822e-10	-1.59689	0.00011586	-1.80822e-10	-1.59609
12046507	chr1:12046507:C:T	3.7313e-07	-1.80822e-10	2.44339	0.00144065	-1.80822e-10	1.2906	0.00182243	-1.80822e-10	1.15945
12046511	chr1:12046511:C:T	7.49282e-08	-1.80822e-10	0.837991	0.000712854	-1.80822e-10	0.587025	0.00103715	-1.80822e-10	0.595761
12047371	chr1:12047371:G:T	7.79428e-09	-1.80822e-10	-1.42515	9.18134e-05	-1.80822e-10	-1.46249	0.000132674	-1.80822e-10	-1.46058
12047788	chr1:12047788:C:T	5.39218e-09	-1.79359	-5.85454e-10	0.000112334	-1.26077	-5.85454e-10	0.000162219	-1.25953	-5.85454e-10
12048307	chr1:12048307:T:C	5.68455e-09	-0.6992	-1.04159	1.86228e-05	-1.78948	-1.26839	3.04696e-05	-1.78941	-1.14233
12048517	chr1:12048517:A:G	2.11032e-07	-1.80822e-10	1.87347	0.00151705	-1.80822e-10	1.34227	0.00183016	-1.80822e-10	1.16368
12048550	chr1:12048550:T:C	5.45616e-09	-1.78179	-5.85454e-10	7.06645e-05	-1.72431	-5.85454e-10	0.000101897	-1.72452	-5.85454e-10
12048577	chr1:12048577:C:T	6.59567e-09	-1.80822e-10	-1.59213	8.06209e-05	-1.80822e-10	-1.59249	0.000116532	-1.80822e-10	-1.59031
12048707	chr1:12048707:T:C	3.41118e-09	-0.798726	-1.45275	1.56071e-05	-1.72295	-1.51157	2.24475e-05	-1.72349	-1.5138
12048777	chr1:12048777:T:C	2.42919e-09	-1.04967	-1.54131	3.49754e-05	-0.844318	-1.58329	5.07281e-05	-0.830685	-1.59131
12048928	chr1:12048928:G:A	6.98613e-09	-1.80822e-10	-1.53461	9.04949e-05	-1.80822e-10	-1.47696	0.000132387	-1.80822e-10	-1.46274
12049069	chr1:12049069:T:G	7.63853e-09	-1.80822e-10	-1.44533	8.48758e-05	-1.80822e-10	-1.54106	0.000118471	-1.80822e-10	-1.5738
12049140	chr1:12049140:A:G	7.48207e-09	-1.80822e-10	-1.46603	8.53971e-05	-1.80822e-10	-1.53494	0.000126444	-1.80822e-10	-1.50868
12049147	chr1:12049147:A:G	2.85423e-09	-0.875464	-1.55427	1.44736e-05	-1.73412	-1.5758	2.08291e-05	-1.73458	-1.57755
12049464	chr1:12049464:T:C	6.86743e-09	-1.80822e-10	-1.55175	8.37249e-05	-1.80822e-10	-1.55471	0.000119003	-1.80822e-10	-1.56932
12049550	chr1:12049550:T:C	7.26794e-09	0.100029	-1.5951	2.19044e-05	-1.30329	-1.59227	3.14414e-05	-1.30335	-1.597
12050035	chr1:12050035:C:T	8.9467e-09	-1.80822e-10	-1.28726	0.000136997	-1.80822e-10	-1.06229	0.000186907	-1.80822e-10	-1.11786
12050589	chr1:12050589:G:A	3.06665e-07	1.04685	1.20037	0.000416926	-0.878089	0.928746	0.000503566	-0.87644	0.749679
12050683	chr1:12050683:G:A	1.79901e-08	0.5361	-1.12482	5.42916e-05	-1.06583	-0.922052	7.54083e-05	-1.0655	-0.960059
12050695	chr1:12050695:C:A	3.86423e-07	2.47839	-5.85454e-10	0.00100795	0.933426	-5.85454e-10	0.00145439	0.933866	-5.85454e-10
12050714	chr1:12050714:T:A	6.82183e-09	-0.816791	-0.741622	0.000104505	-0.5367	-0.796314	0.000150435	-0.523817	-0.811126
12050734	chr1:12050734:C:T	5.37014e-09	-1.79769	-5.85454e-10	8.31578e-05	-1.56151	-5.85454e-10	0.000120058	-1.5605	-5.85454e-10
12050870	chr1:12050870:A:G	4.79517e-09	-0.485915	-1.42502	6.49517e-05	-0.290795	-1.51781	9.33107e-05	-0.275492	-1.53705
12051049	chr1:12051049:C:T	8.86281e-09	-1.80822e-10	-1.29668	0.000105461	-1.80822e-10	-1.32391	0.000149943	-1.80822e-10	-1.33822
12051140	chr1:12051140:C:T	2.70746e-09	-1.78736	-0.695171	4.27561e-05	-1.66696	-0.559784	5.16571e-05	-1.66356	-0.740292
12051262	chr1:12051262:C:A	4.42531e-07	-1.80822e-10	2.61397	0.00222968	-1.80822e-10	1.72736	0.0029455	-1.80822e-10	1.63956
12051311	chr1:12051311:C:G	9.52282e-09	-1.80822e-10	-1.22485	0.000148357	-1.80822e-10	-0.982632	0.000201861	-1.80822e-10	-1.04089
12051718	chr1:12051718:T:G	1.6368e-09	-1.78205	-1.20374	2.09753e-05	-1.78694	-1.15196	2.98519e-05	-1.78713	-1.1651
12051822	chr1:12051822:G:A	6.36116e-09	-1.62833	-5.85454e-10	6.54817e-05	-1.80048	-5.85454e-10	9.44384e-05	-1.80053	-5.85454e-10
12052356	chr1:12052356:C:T	7.21233e-09	-1.80822e-10	-1.50275	8.5743e-05	-1.80822e-10	-1.5309	0.000124585	-1.80822e-10	-1.52348
12052663	chr1:12052663:C:T	5.05346e-09	-1.33211	-0.526352	7.33917e-05	-1.16955	-0.516892	0.000106362	-1.16043	-0.521198
12052859	chr1:12052859:C:T	1.01146e-08	-1.80822e-10	-1.16456	9.80482e-05	-1.80822e-10	-1.39679	0.000144294	-1.80822e-10	-1.37662
12052886	chr1:12052886:T:C	6.48358e-09	-0.0803952	-1.52887	2.36571e-05	-1.39028	-1.42831	3.18218e-05	-1.3905	-1.49782
12052893	chr1:12052893:C:T	2.61818e-09	-0.920086	-1.59598	3.9866e-05	-0.715293	-1.58144	5.83931e-05	-0.702721	-1.57855
12053021	chr1:12053021:G:A	1.69702e-08	-1.80822e-10	-0.647083	0.000169846	-1.80822e-10	-0.84736	0.000235228	-1.80822e-10	-0.887918
12053183	chr1:12053183:G:A	2.46174e-09	-0.985725	-1.59195	3.61511e-05	-0.805007	-1.58954	5.286e-05	-0.793107	-1.58772
12053501	chr1:12053501:C:T	2.9675e-09	-0.878656	-1.51216	3.90318e-05	-0.734537	-1.58334	5.67585e-05	-0.72206	-1.58761
12053504	chr1:12053504:C:G	6.64257e-09	-1.80822e-10	-1.58504	8.15302e-05	-1.80822e-10	-1.58128	0.000118809	-1.80822e-10	-1.57096
12053897	chr1:12053897:T:A	3.01412e-09	-0.818165	-1.55707	4.14691e-05	-0.662247	-1.59505	6.05036e-05	-0.649362	-1.59641
12053995	chr1:12053995:G:T	7.3834e-09	0.111983	-1.59129	2.21935e-05	-1.28614	-1.59631	3.20524e-05	-1.28509	-1.59601
12054235	chr1:12054235:G:A	3.2089e-09	-1.23239	-1.08022	3.74212e-05	-1.08574	-1.27427	5.39293e-05	-1.07564	-1.28516
12054683	chr1:12054683:C:T	8.80969e-09	-1.80822e-10	-1.30269	9.67189e-05	-1.80822e-10	-1.41044	0.000135568	-1.80822e-10	-1.439
12055634	chr1:12055634:T:C	6.91352e-09	-1.79948	0.25442	8.3872e-05	-1.80059	0.247627	9.96139e-05	-1.80025	0.0530804
12056169	chr1:12056169:T:G	6.88212e-09	-1.80822e-10	-1.54961	8.42637e-05	-1.80822e-10	-1.5483	0.000121827	-1.80822e-10	-1.54587
12056260	chr1:12056260:C:A	1.73115e-08	-1.80822e-10	-0.627171	0.000222789	-1.80822e-10	-0.576025	0.000333273	-1.80822e-10	-0.539514
12056320	chr1:12056320:T:G	1.8959e-09	-1.78619	-1.05265	2.17304e-05	-1.77762	-1.12592	3.30238e-05	-1.77715	-1.0741
12056408	chr1:12056408:T:C	6.63873e-09	-1.80822e-10	-1.58562	8.45708e-05	-1.80822e-10	-1.54466	0.000124801	-1.80822e-10	-1.52176
12056438	chr1:12056438:T:C	2.74789e-09	-1.80099	-0.666712	3.09196e-05	-1.80034	-0.750518	3.63218e-05	-1.80066	-0.955397
12056445	chr1:12056445:A:G	3.8381e-09	-1.7995	-0.334063	4.87484e-05	-1.79751	-0.298072	5.81634e-05	-1.79825	-0.486964
12056448	chr1:12056448:C:T	1.60504e-08	-1.80822e-10	-0.702808	0.000206579	-1.80822e-10	-0.65157	0.000320049	-1.80822e-10	-0.58
12056709	chr1:12056709:A:G	3.32038e-09	-1.80087	-0.477595	4.19616e-05	-1.79988	-0.445616	5.06066e-05	-1.80029	-0.624101
12056838	chr1:12056838:C:T	2.00784e-08	-1.80822e-10	-0.478895	0.000262934	-1.80822e-10	-0.410349	0.000393464	-1.80822e-10	-0.373484
12057337	chr1:12057337:A:G	2.50945e-08	-1.80822e-10	-0.255891	0.000289856	-1.80822e-10	-0.312867	0.000349538	-1.80822e-10	-0.491862
12057508	chr1:12057508:G:T	6.62793e-09	-1.80822e-10	-1.58725	8.02538e-05	-1.80822e-10	-1.59706	0.000115762	-1.80822e-10	-1.59694
12057634	chr1:12057634:G:A	1.31791e-09	-1.75175	-1.45074	1.68415e-05	-1.75885	-1.39955	2.38652e-05	-1.76135	-1.4147
12057844	chr1:12057844:A:G	6.24081e-09	-1.79121	0.14378	8.07023e-05	-1.78851	0.197023	9.3246e-05	-1.78995	-0.0232809
12057848	chr1:12057848:A:T	7.14481e-09	-1.80822e-10	-1.51215	8.87092e-05	-1.80822e-10	-1.49689	0.00012768	-1.80822e-10	-1.49894
12057980	chr1:12057980:G:A	8.02656e-09	-1.80822e-10	-1.39578	9.05027e-05	-1.80822e-10	-1.47687	0.000136388	-1.80822e-10	-1.43297
12058513	chr1:12058513:T:C	2.31214e-08	-1.80822e-10	-0.337783	0.000266992	-1.80822e-10	-0.395031	0.000324209	-1.80822e-10	-0.567085
12059187	chr1:12059187:A:G	6.68465e-09	-1.80822e-10	-1.57873	8.03504e-05	-1.80822e-10	-1.59585	0.000116023	-1.80822e-10	-1.59468
12059227	chr1:12059227:G:C	1.27256e-08	-1.80822e-10	-0.934921	0.000149957	-1.80822e-10	-0.971901	0.000216983	-1.80822e-10	-0.968656
12059418	chr1:12059418:A:G	6.68165e-09	-1.80822e-10	-1.57918	8.14089e-05	-1.80822e-10	-1.58277	0.000118782	-1.80822e-10	-1.57118
12059512	chr1:12059512:A:T	2.27503e-08	-1.80822e-10	-0.353964	0.000261775	-1.80822e-10	-0.414766	0.000318218	-1.80822e-10	-0.585739
12059769	chr1:12059769:C:T	2.1053e-08	-1.80822e-10	-0.431495	0.000317578	-1.80822e-10	-0.221528	0.000439468	-1.80822e-10	-0.262909
12059849	chr1:12059849:A:G	2.36904e-08	-1.80822e-10	-0.313471	0.000272458	-1.80822e-10	-0.374767	0.000330137	-1.80822e-10	-0.548966
12060247	chr1:12060247:C:T	1.12842e-09	-1.76765	-1.59007	1.37735e-05	-1.78128	-1.57823	1.9746e-05	-1.783	-1.58252
12060484	chr1:12060484:T:C	6.00631e-09	-1.79573	0.110003	6.4531e-05	-1.7991	-0.0160061	6.93467e-05	-1.79843	-0.310926
12060831	chr1:12060831:A:C	1.54648e-08	-1.80822e-10	-0.739972	0.000198342	-1.80822e-10	-0.692258	0.000295771	-1.80822e-10	-0.65889
12061468	chr1:12061468:C:T	8.67042e-09	-1.80822e-10	-1.31862	0.00010342	-1.80822e-10	-1.34345	0.00014927	-1.80822e-10	-1.34272
12061745	chr1:12061745:T:G	7.49351e-09	-1.80822e-10	-1.4645	8.80907e-05	-1.80822e-10	-1.50388	0.000127426	-1.80822e-10	-1.50094
12062267	chr1:12062267:T:TCCAG	8.2202e-09	-1.80822e-10	-1.37195	0.000116509	-1.80822e-10	-1.22428	0.000181448	-1.80822e-10	-1.14751
12063089	chr1:12063089:G:A	9.2307e-08	-1.80822e-10	1.04658	0.000888113	-1.80822e-10	0.806847	0.00107702	-1.80822e-10	0.633483
12063566	chr1:12063566:G:T	7.30758e-09	-1.80822e-10	-1.48963	8.56486e-05	-1.80822e-10	-1.532	0.000123274	-1.80822e-10	-1.53407
12063968	chr1:12063968:G:A	1.19577e-09	-1.77609	-1.52366	1.45103e-05	-1.78846	-1.51893	1.98406e-05	-1.78833	-1.57242
12064090	chr1:12064090:C:G	1.0869e-08	-1.80822e-10	-1.09263	0.000115347	-1.80822e-10	-1.2343	0.000173755	-1.80822e-10	-1.19083
12064145	chr1:12064145:A:T	6.66203e-09	-1.80822e-10	-1.58212	8.33565e-05	-1.80822e-10	-1.55913	0.000121722	-1.80822e-10	-1.54673
12064157	chr1:12064157:G:A	6.66227e-09	-1.80822e-10	-1.58208	8.33613e-05	-1.80822e-10	-1.55907	0.00012173	-1.80822e-10	-1.54667
12064448	chr1:12064448:C:T	6.96789e-09	-1.80822e-10	-1.53723	9.35861e-05	-1.80822e-10	-1.44337	0.000131064	-1.80822e-10	-1.47279
12064544	chr1:12064544:G:A	6.76815e-09	-1.80822e-10	-1.56631	8.2913e-05	-1.80822e-10	-1.56446	0.00011824	-1.80822e-10	-1.57575
12065163	chr1:12065163:A:C	6.56687e-09	-1.80822e-10	-1.5965	8.21531e-05	-1.80822e-10	-1.57367	0.000120396	-1.80822e-10	-1.55769
12065167	chr1:12065167:C:A	8.94237e-09	-1.80822e-10	-1.28774	0.000113677	-1.80822e-10	-1.24889	0.000173285	-1.80822e-10	-1.19354
12065190	chr1:12065190:C:T	5.62272e-09	-1.75172	-5.85454e-10	6.78799e-05	-1.76451	-5.85454e-10	9.76675e-05	-1.76691	-5.85454e-10
12065300	chr1:12065300:C:T	7.73574e-09	-1.80822e-10	-1.43269	9.62e-05	-1.80822e-10	-1.41582	0.000138597	-1.80822e-10	-1.4169
12065352	chr1:12065352:G:A	6.85121e-09	-1.80822e-10	-1.55412	8.54336e-05	-1.80822e-10	-1.53451	0.00012492	-1.80822e-10	-1.5208
12065611	chr1:12065611:T:C	6.56678e-09	-1.80822e-10	-1.59652	8.09418e-05	-1.80822e-10	-1.58852	0.000117493	-1.80822e-10	-1.58209
12065779	chr1:12065779:T:C	6.61466e-09	-1.80822e-10	-1.58925	8.13885e-05	-1.80822e-10	-1.58302	0.000116432	-1.80822e-10	-1.59116
12066505	chr1:12066505:C:A	8.00302e-09	-1.80822e-10	-1.39872	9.94497e-05	-1.80822e-10	-1.3826	0.000141914	-1.80822e-10	-1.39325
12066600	chr1:12066600:A:G	1.34454e-09	-1.79825	-1.38424	1.54541e-05	-1.79865	-1.44572	2.0604e-05	-1.79793	-1.52506
12066797	chr1:12066797:T:C	6.73224e-09	-1.80822e-10	-1.57163	8.34428e-05	-1.80822e-10	-1.55809	0.000121587	-1.80822e-10	-1.54785
12066823	chr1:12066823:T:C	2.07327e-08	-1.80822e-10	-0.446829	0.000260737	-1.80822e-10	-0.41874	0.000374478	-1.80822e-10	-0.422942
12066992	chr1:12066992:C:T	2.54035e-08	-1.80822e-10	-0.243653	0.000388306	-1.80822e-10	-0.0204573	0.000532836	-1.80822e-10	-0.0702611
12067092	chr1:12067092:C:T	2.67186e-08	-1.80822e-10	-0.193181	0.000409784	-1.80822e-10	0.0333787	0.000561798	-1.80822e-10	-0.0173329
12067236	chr1:12067236:C:T	9.95381e-09	-1.80822e-10	-1.18059	0.000121612	-1.80822e-10	-1.18142	0.000187455	-1.80822e-10	-1.11493
12067255	chr1:12067255:C:G	6.71582e-09	-1.80822e-10	-1.57407	8.38345e-05	-1.80822e-10	-1.55341	0.000122395	-1.80822e-10	-1.54122
12067713	chr1:12067713:C:T	9.89971e-09	-1.80822e-10	-1.18604	0.000121062	-1.80822e-10	-1.18595	0.000186565	-1.80822e-10	-1.11969
12067760	chr1:12067760:C:T	2.25021e-08	-1.80822e-10	-0.364932	0.000283236	-1.80822e-10	-0.335969	0.000406219	-1.80822e-10	-0.341583
12068183	chr1:12068183:A:T	9.27626e-09	-1.80822e-10	-1.25108	0.000116596	-1.80822e-10	-1.22353	0.000165249	-1.80822e-10	-1.24102
12068222	chr1:12068222:G:A	6.70645e-09	-1.80822e-10	-1.57547	8.63999e-05	-1.80822e-10	-1.52326	0.000127698	-1.80822e-10	-1.49881
12068378	chr1:12068378:A:G	2.71457e-09	-1.7928	-0.687112	5.37281e-05	-1.16206	-0.836254	7.71331e-05	-1.13554	-0.867405
12068496	chr1:12068496:TC:T	7.74392e-09	-1.80822e-10	-1.43163	8.82127e-05	-1.80822e-10	-1.5025	0.00012805	-1.80822e-10	-1.49606
12069367	chr1:12069367:C:T	9.18146e-08	-1.80822e-10	1.04123	0.000883348	-1.80822e-10	0.801468	0.00107351	-1.80822e-10	0.630212
12069427	chr1:12069427:G:A	6.94815e-09	-1.80822e-10	-1.54007	8.16782e-05	-1.80822e-10	-1.57946	0.000118246	-1.80822e-10	-1.57571
12069431	chr1:12069431:C:A	6.59812e-09	-1.80822e-10	-1.59176	8.03691e-05	-1.80822e-10	-1.59562	0.000115884	-1.80822e-10	-1.59588
12069443	chr1:12069443:G:A	7.77566e-09	-1.80822e-10	-1.42754	9.56584e-05	-1.80822e-10	-1.42147	0.000139096	-1.80822e-10	-1.41331
12069593	chr1:12069593:T:C	8.77807e-09	-1.80822e-10	-1.30628	9.95817e-05	-1.80822e-10	-1.38127	0.000150313	-1.80822e-10	-1.33575
12069665	chr1:12069665:C:A	7.2335e-09	-1.80822e-10	-1.49982	8.37444e-05	-1.80822e-10	-1.55448	0.000121518	-1.80822e-10	-1.54841
12069717	chr1:12069717:C:T	6.94419e-09	-1.80822e-10	-1.54063	8.75169e-05	-1.80822e-10	-1.51042	0.000128398	-1.80822e-10	-1.49334
12069912	chr1:12069912:G:A	2.00411e-09	-1.3982	-1.38514	1.74232e-05	-1.72098	-1.40347	2.37569e-05	-1.72152	-1.45908
12070205	chr1:12070205:T:C	7.79966e-09	-1.80822e-10	-1.42446	9.18609e-05	-1.80822e-10	-1.46198	0.000133753	-1.80822e-10	-1.45248
12070460	chr1:12070460:C:T	1.38947e-09	-1.76361	-1.38601	4.03414e-05	-0.929405	-1.35547	6.22372e-05	-0.92479	-1.29273
12070525	chr1:12070525:A:G	6.56348e-09	-1.80822e-10	-1.59702	8.03553e-05	-1.80822e-10	-1.59579	0.000115785	-1.80822e-10	-1.59674
12070557	chr1:12070557:C:G	6.71786e-09	-1.80822e-10	-1.57377	8.05455e-05	-1.80822e-10	-1.59343	0.000115816	-1.80822e-10	-1.59647
12070641	chr1:12070641:T:C	1.26818e-08	-1.80822e-10	-0.938372	0.00016814	-1.80822e-10	-0.857453	0.000263875	-1.80822e-10	-0.773
12070712	chr1:12070712:C:T	6.75668e-09	-1.80822e-10	-1.56801	8.07374e-05	-1.80822e-10	-1.59105	0.000115949	-1.80822e-10	-1.59532
12071265	chr1:12071265:C:T	9.3687e-09	-1.80822e-10	-1.24117	0.000118847	-1.80822e-10	-1.20441	0.000169264	-1.80822e-10	-1.21701
12071713	chr1:12071713:G:A	2.15541e-09	-1.78024	-0.930323	7.05391e-05	-0.885018	-0.841065	9.66072e-05	-0.878528	-0.899293
12072362	chr1:12072362:G:A	1.00428e-08	-1.80822e-10	-1.17169	0.000130879	-1.80822e-10	-1.10798	0.000179446	-1.80822e-10	-1.1586
12072575	chr1:12072575:G:A	2.24283e-09	-1.69661	-0.974188	2.84342e-05	-1.69941	-0.935251	4.98205e-05	-1.69108	-0.748964
12072663	chr1:12072663:T:C	1.84402e-08	-1.80822e-10	-0.564009	0.000206424	-1.80822e-10	-0.65232	0.000298972	-1.80822e-10	-0.648123
12072828	chr1:12072828:C:T	7.13545e-09	-1.80822e-10	-1.51346	8.89562e-05	-1.80822e-10	-1.49411	0.000124623	-1.80822e-10	-1.52318
12072877	chr1:12072877:G:A	1.05616e-08	-1.80822e-10	-1.12131	0.000134175	-1.80822e-10	-1.08311	0.000201023	-1.80822e-10	-1.04506
12073417	chr1:12073417:A:G	1.30534e-08	-1.80822e-10	-0.909492	0.000182415	-1.80822e-10	-0.775966	0.000270439	-1.80822e-10	-0.748427
12073438	chr1:12073438:CT:C	1.17046e-08	-1.80822e-10	-1.01856	0.000161873	-1.80822e-10	-0.895441	0.000239662	-1.80822e-10	-0.869247
12073548	chr1:12073548:C:T	6.67474e-09	-1.80822e-10	-1.58021	8.10445e-05	-1.80822e-10	-1.58725	0.000116551	-1.80822e-10	-1.59015
12073735	chr1:12073735:A:G	6.67167e-09	-1.80822e-10	-1.58067	8.054e-05	-1.80822e-10	-1.5935	0.000118104	-1.80822e-10	-1.57691
12073801	chr1:12073801:G:A	1.20381e-08	-1.80822e-10	-0.990467	0.0001675	-1.80822e-10	-0.86127	0.000247807	-1.80822e-10	-0.835825
12073810	chr1:12073810:G:A	6.5634e-09	-1.80822e-10	-1.59703	8.03205e-05	-1.80822e-10	-1.59623	0.000116299	-1.80822e-10	-1.59231
12073887	chr1:12073887:C:T	1.19095e-08	-1.80822e-10	-1.0012	0.000165485	-1.80822e-10	-0.87337	0.000244952	-1.80822e-10	-0.847412
12073892	chr1:12073892:A:G	3.40935e-09	-1.79924	-0.452782	4.09429e-05	-1.60425	-0.665824	4.49031e-05	-1.60955	-0.934416
12073929	chr1:12073929:G:A	1.26038e-08	-1.80822e-10	-0.944544	0.000173488	-1.80822e-10	-0.826143	0.000255867	-1.80822e-10	-0.803819
12074163	chr1:12074163:TGCTAAAACGGACTC:T	1.26957e-08	-1.80822e-10	-0.937274	0.000177684	-1.80822e-10	-0.802245	0.000263022	-1.80822e-10	-0.776238
12074217	chr1:12074217:A:G	1.28362e-08	-1.80822e-10	-0.926273	0.000179723	-1.80822e-10	-0.790833	0.000266134	-1.80822e-10	-0.764476
12074282	chr1:12074282:T:C	9.55596e-08	-1.80822e-10	1.08121	0.00112387	-1.80822e-10	1.04229	0.00185683	-1.80822e-10	1.17815
12074479	chr1:12074479:T:C	1.27193e-08	-1.80822e-10	-0.935417	0.000178295	-1.80822e-10	-0.798811	0.000263693	-1.80822e-10	-0.773688
12074633	chr1:12074633:A:G	2.31489e-09	-1.23359	-1.40559	1.92776e-05	-1.79926	-1.22405	2.46199e-05	-1.79932	-1.3456
12074701	chr1:12074701:T:A	7.18293e-09	-1.80822e-10	-1.50683	8.32347e-05	-1.80822e-10	-1.56059	0.000118391	-1.80822e-10	-1.57448
12075093	chr1:12075093:G:A	4.6966e-09	-1.77573	-0.155976	6.30545e-05	-1.48109	-0.35716	6.69421e-05	-1.48783	-0.656815
12075198	chr1:12075198:T:C	1.16485e-08	-1.80822e-10	-1.02336	0.000161584	-1.80822e-10	-0.897223	0.000238954	-1.80822e-10	-0.872205
12075291	chr1:12075291:G:A	9.64704e-09	-1.80822e-10	-1.21189	0.000117901	-1.80822e-10	-1.2124	0.000162813	-1.80822e-10	-1.25587
12075300	chr1:12075300:G:A	1.27386e-08	-1.80822e-10	-0.933904	0.000178361	-1.80822e-10	-0.798444	0.000263893	-1.80822e-10	-0.772932
12075319	chr1:12075319:T:C	1.31244e-08	-1.80822e-10	-0.904068	0.000184191	-1.80822e-10	-0.766276	0.000272715	-1.80822e-10	-0.740046
12075341	chr1:12075341:T:C	1.24279e-08	-1.80822e-10	-0.958598	0.000173521	-1.80822e-10	-0.825953	0.00025673	-1.80822e-10	-0.800449
12075352	chr1:12075352:C:T	1.25431e-08	-1.80822e-10	-0.949373	0.000175279	-1.80822e-10	-0.815873	0.000259332	-1.80822e-10	-0.790366
12075354	chr1:12075354:G:T	1.1646e-09	-1.78838	-1.53778	2.12333e-05	-1.40077	-1.52591	3.17141e-05	-1.40319	-1.48853
12075362	chr1:12075362:G:A	1.26784e-08	-1.80822e-10	-0.93864	0.000177363	-1.80822e-10	-0.80405	0.000262479	-1.80822e-10	-0.778305
12075469	chr1:12075469:A:G	3.91541e-09	-1.73754	-0.37608	5.53769e-05	-1.38869	-0.579398	6.07337e-05	-1.39647	-0.84551
12075574	chr1:12075574:C:T	1.22498e-08	-1.80822e-10	-0.973028	0.000170761	-1.80822e-10	-0.841985	0.000252435	-1.80822e-10	-0.817319
12075739	chr1:12075739:C:T	1.23624e-08	-1.80822e-10	-0.963884	0.000172568	-1.80822e-10	-0.831459	0.000254875	-1.80822e-10	-0.807703
12075835	chr1:12075835:G:C	1.208e-08	-1.33736	0.350372	8.36621e-05	-1.61013	0.0546683	9.89757e-05	-1.61202	-0.141576
12075859	chr1:12075859:A:T	1.20518e-08	-1.33029	0.340959	8.3245e-05	-1.60566	0.0451929	9.83549e-05	-1.60757	-0.152324
12075913	chr1:12075913:T:C	1.18987e-08	-1.80822e-10	-1.00211	0.000165411	-1.80822e-10	-0.873817	0.000244422	-1.80822e-10	-0.849578
12076196	chr1:12076196:G:A	1.23235e-08	-1.80822e-10	-0.967036	0.000171891	-1.80822e-10	-0.835391	0.000254152	-1.80822e-10	-0.810543
12076336	chr1:12076336:G:A	1.16617e-09	-1.78247	-1.54234	2.05095e-05	-1.43037	-1.53099	3.05984e-05	-1.43268	-1.49485
12076442	chr1:12076442:T:G	5.19288e-08	-1.80822e-10	0.471333	0.000611435	-1.80822e-10	0.433558	0.00100746	-1.80822e-10	0.566712
12076931	chr1:12076931:A:G	1.36054e-08	-1.80822e-10	-0.868076	0.0001916	-1.80822e-10	-0.72684	0.000283816	-1.80822e-10	-0.700148
12077254	chr1:12077254:T:C	1.09909e-08	-1.80822e-10	-1.08148	0.000144355	-1.80822e-10	-1.00998	0.000215264	-1.80822e-10	-0.976609
12077261	chr1:12077261:A:G	1.09536e-08	-1.80822e-10	-1.08487	0.000143798	-1.80822e-10	-1.01384	0.000214514	-1.80822e-10	-0.980099
12077302	chr1:12077302:G:A	7.38496e-08	-1.80822e-10	0.82349	0.00113669	-1.80822e-10	1.05363	0.00178178	-1.80822e-10	1.13689
12077382	chr1:12077382:G:A	6.94034e-09	-1.80822e-10	-1.54119	8.74674e-05	-1.80822e-10	-1.51098	0.000128314	-1.80822e-10	-1.494
12077640	chr1:12077640:G:A	1.46491e-08	-1.80822e-10	-0.79416	0.00017838	-1.80822e-10	-0.798336	0.000239806	-1.80822e-10	-0.868646
12077765	chr1:12077765:C:T	6.84642e-09	-1.80822e-10	-1.55481	8.67539e-05	-1.80822e-10	-1.51918	0.000123729	-1.80822e-10	-1.53038
12077973	chr1:12077973:C:T	6.5699e-09	-1.80822e-10	-1.59604	8.09136e-05	-1.80822e-10	-1.58887	0.000115807	-1.80822e-10	-1.59655
12078043	chr1:12078043:T:C	1.15827e-08	-1.80822e-10	-1.02902	0.000150623	-1.80822e-10	-0.96747	0.000223195	-1.80822e-10	-0.940427
12078140	chr1:12078140:G:A	8.9484e-09	-1.80822e-10	-1.28707	0.000114609	-1.80822e-10	-1.24072	0.000170616	-1.80822e-10	-1.20906
12078280	chr1:12078280:T:A	9.57782e-09	-1.80822e-10	-1.21909	0.000123069	-1.80822e-10	-1.16951	0.000183887	-1.80822e-10	-1.13416
12078294	chr1:12078294:T:A	1.49307e-08	-1.80822e-10	-0.775121	0.000149602	-1.80822e-10	-0.974272	0.000193829	-1.80822e-10	-1.0815
12078359	chr1:12078359:T:C	1.40714e-08	-1.80822e-10	-0.834396	0.000185989	-1.80822e-10	-0.756562	0.000280235	-1.80822e-10	-0.712846
12078409	chr1:12078409:T:C	1.31665e-09	-1.77402	-1.42943	2.15716e-05	-1.47606	-1.43482	2.96524e-05	-1.48251	-1.47642
12078545	chr1:12078545:C:T	1.2561e-08	-1.80822e-10	-0.947941	0.000164571	-1.80822e-10	-0.87891	0.000247022	-1.80822e-10	-0.838997
12078572	chr1:12078572:A:G	2.10605e-09	-1.28743	-1.4463	3.2432e-05	-1.0228	-1.4803	4.5157e-05	-1.01455	-1.52378
12078626	chr1:12078626:C:T	1.541e-08	-1.80822e-10	-0.74352	0.000184751	-1.80822e-10	-0.763244	0.00024752	-1.80822e-10	-0.836983
12078630	chr1:12078630:A:G	4.20484e-09	-1.7762	-0.266104	5.30856e-05	-1.7616	-0.248744	5.8189e-05	-1.76436	-0.520419
12078696	chr1:12078696:C:T	1.15266e-08	-1.80822e-10	-1.03388	0.000150513	-1.80822e-10	-0.9682	0.000225276	-1.80822e-10	-0.93115
12078744	chr1:12078744:G:A	6.62408e-09	-1.80822e-10	-1.58783	8.15908e-05	-1.80822e-10	-1.58053	0.000121204	-1.80822e-10	-1.551
12079447	chr1:12079447:C:T	6.6026e-09	-1.80822e-10	-1.59108	8.04092e-05	-1.80822e-10	-1.59512	0.000116232	-1.80822e-10	-1.59289
12079707	chr1:12079707:ACAGGCTGGCCATCCCAC:A	3.81348e-08	-1.80822e-10	0.162588	0.000444981	-1.80822e-10	0.11578	0.000703314	-1.80822e-10	0.207328
12079898	chr1:12079898:A:G	1.22652e-08	-1.80822e-10	-0.971774	0.00016007	-1.80822e-10	-0.906641	0.000239822	-1.80822e-10	-0.868577
12080060	chr1:12080060:C:T	6.56772e-09	-1.80822e-10	-1.59637	8.03854e-05	-1.80822e-10	-1.59542	0.000115762	-1.80822e-10	-1.59693
12080379	chr1:12080379:T:C	5.22993e-08	1.21245	-0.734007	8.14191e-05	-0.660549	-0.922092	0.000101039	-0.658098	-1.07487
12080508	chr1:12080508:T:C	6.76877e-09	-1.80822e-10	-1.56622	8.21041e-05	-1.80822e-10	-1.57426	0.000117558	-1.80822e-10	-1.58155
12080839	chr1:12080839:C:T	8.04952e-09	-1.80822e-10	-1.39293	9.07065e-05	-1.80822e-10	-1.47462	0.000127663	-1.80822e-10	-1.49908
12081264	chr1:12081264:G:A	6.60168e-09	-1.80822e-10	-1.59122	8.02545e-05	-1.80822e-10	-1.59705	0.000115766	-1.80822e-10	-1.5969
12081332	chr1:12081332:A:C	1.44735e-08	-1.80822e-10	-0.806222	0.000191519	-1.80822e-10	-0.727266	0.000287107	-1.80822e-10	-0.688619
12081363	chr1:12081363:C:T	8.94588e-09	-1.28735	-5.85454e-10	7.16935e-05	-1.70985	-5.85454e-10	0.000103306	-1.71078	-5.85454e-10
12081404	chr1:12081404:A:G	1.13882e-09	-1.76366	-1.58489	1.63445e-05	-1.61812	-1.57025	2.32156e-05	-1.62327	-1.58038
12081819	chr1:12081819:A:G	3.06983e-09	-1.77244	-0.584476	4.53029e-05	-1.61898	-0.549895	5.01576e-05	-1.62441	-0.808896
12082060	chr1:12082060:T:C	1.12904e-09	-1.76133	-1.59584	1.61282e-05	-1.61268	-1.589	2.30202e-05	-1.61792	-1.59418
12082168	chr1:12082168:A:G	1.20191e-09	-1.69789	-1.59674	3.22704e-05	-0.915257	-1.59284	4.68798e-05	-0.918706	-1.58218
12082186	chr1:12082186:T:A	1.20374e-09	-1.69625	-1.59685	3.24031e-05	-0.910754	-1.59324	4.7055e-05	-0.914215	-1.58294
12082268	chr1:12082268:G:A	1.16009e-08	-1.80822e-10	-1.02746	0.000127492	-1.80822e-10	-1.1342	0.000175313	-1.80822e-10	-1.1819
12082584	chr1:12082584:C:A	1.59506e-08	-1.80822e-10	-0.709043	0.000222976	-1.80822e-10	-0.575185	0.000342688	-1.80822e-10	-0.511653
12082596	chr1:12082596:C:T	1.5485e-08	-1.80822e-10	-0.738671	0.000178691	-1.80822e-10	-0.796591	0.000285017	-1.80822e-10	-0.695924
12082641	chr1:12082641:C:T	1.35068e-09	-1.79795	-1.37998	1.87005e-05	-1.70727	-1.34643	2.54169e-05	-1.70435	-1.40871
12082943	chr1:12082943:C:A	1.36116e-08	-1.80822e-10	-0.86762	0.000179563	-1.80822e-10	-0.791726	0.000268204	-1.80822e-10	-0.756725
12083318	chr1:12083318:G:A	1.2324e-08	-1.80822e-10	-0.966988	0.000160847	-1.80822e-10	-0.9018	0.000240766	-1.80822e-10	-0.864648
12083623	chr1:12083623:G:T	1.32436e-09	-1.80103	-1.39658	1.89848e-05	-1.67443	-1.36418	2.59061e-05	-1.67105	-1.42294
12083884	chr1:12083884:G:A	1.48545e-08	-1.80822e-10	-0.780237	0.000197313	-1.80822e-10	-0.697462	0.000295654	-1.80822e-10	-0.659285
12084355	chr1:12084355:C:A	1.55083e-08	-1.80822e-10	-0.737162	0.000205766	-1.80822e-10	-0.655513	0.000308696	-1.80822e-10	-0.616117
12084377	chr1:12084377:G:A	1.77272e-09	-1.42433	-1.48169	1.63579e-05	-1.69253	-1.49501	2.28946e-05	-1.69371	-1.52387
12084586	chr1:12084586:G:A	3.34739e-08	0.0322268	-5.85454e-10	0.000151857	-0.959312	-5.85454e-10	0.000219448	-0.957359	-5.85454e-10
12084605	chr1:12084605:T:A	1.24968e-09	-1.65879	-1.59686	3.59279e-05	-0.804678	-1.59606	5.19836e-05	-0.808342	-1.5892
12084744	chr1:12084744:CTG:C	1.27099e-09	-1.64176	-1.59698	3.76778e-05	-0.759213	-1.59397	5.46582e-05	-0.762964	-1.58441
12085034	chr1:12085034:G:A	6.83271e-09	-1.80822e-10	-1.55682	8.66448e-05	-1.80822e-10	-1.52043	0.000123527	-1.80822e-10	-1.53202
12085168	chr1:12085168:T:C	8.5162e-09	-1.80822e-10	-1.33657	9.69564e-05	-1.80822e-10	-1.40799	0.000144554	-1.80822e-10	-1.37482
12085256	chr1:12085256:A:G	1.49108e-08	-1.80822e-10	-0.776458	0.000198194	-1.80822e-10	-0.693005	0.000296859	-1.80822e-10	-0.655219
12085345	chr1:12085345:G:A	4.55212e-08	-1.80822e-10	0.339637	0.000530624	-1.80822e-10	0.291803	0.00084449	-1.80822e-10	0.390259
12085614	chr1:12085614:T:C	1.63345e-08	-1.80822e-10	-0.685264	0.000217814	-1.80822e-10	-0.598611	0.000327129	-1.80822e-10	-0.558119
12086198	chr1:12086198:G:A	1.42256e-08	-1.80822e-10	-0.823499	0.000164734	-1.80822e-10	-0.877919	0.000260921	-1.80822e-10	-0.784256
12086440	chr1:12086440:C:T	5.61976e-09	-1.75225	-5.85454e-10	6.54588e-05	-1.80083	-5.85454e-10	9.44121e-05	-1.80081	-5.85454e-10
12086772	chr1:12086772:G:A	6.56341e-09	-1.80822e-10	-1.59703	8.05811e-05	-1.80822e-10	-1.59299	0.000115982	-1.80822e-10	-1.59504
12087022	chr1:12087022:G:A	1.13853e-08	-1.80822e-10	-1.04622	0.000147017	-1.80822e-10	-0.991706	0.000218347	-1.80822e-10	-0.962391
12087353	chr1:12087353:A:G	6.27633e-08	-1.80822e-10	0.660831	0.000723752	-1.80822e-10	0.602198	0.0011618	-1.80822e-10	0.709247
12087696	chr1:12087696:G:A	1.21467e-09	-1.69616	-1.58791	3.22631e-05	-0.914449	-1.59388	4.62249e-05	-0.917886	-1.59707
12087867	chr1:12087867:C:T	3.31903e-08	-1.80822e-10	0.0237169	0.000326018	-1.80822e-10	-0.1953	0.000437516	-1.80822e-10	-0.26736
12088014	chr1:12088014:C:T	9.63798e-09	-1.80822e-10	-1.21283	0.000101272	-1.80822e-10	-1.36444	0.000152899	-1.80822e-10	-1.3187
12088331	chr1:12088331:AG:A	6.38796e-09	-1.62413	-5.85454e-10	0.000101356	-1.36361	-5.85454e-10	0.000145542	-1.36801	-5.85454e-10
12088604	chr1:12088604:A:C	6.68759e-09	-1.80822e-10	-1.57829	8.04631e-05	-1.80822e-10	-1.59445	0.000115761	-1.80822e-10	-1.59695
12088842	chr1:12088842:C:T	7.53876e-09	-1.45848	-5.85454e-10	7.12749e-05	-1.71571	-5.85454e-10	0.000102749	-1.71618	-5.85454e-10
12088923	chr1:12088923:G:A	2.0832e-07	-1.80822e-10	1.86053	0.00183885	-1.80822e-10	1.53464	0.00212486	-1.80822e-10	1.31299
12089052	chr1:12089052:G:C	7.4636e-09	-1.80822e-10	-1.4685	9.19298e-05	-1.80822e-10	-1.46123	0.000134855	-1.80822e-10	-1.44428
12089080	chr1:12089080:G:C	8.0712e-09	-1.80822e-10	-1.39024	9.86623e-05	-1.80822e-10	-1.39055	0.000141458	-1.80822e-10	-1.39647
12089238	chr1:12089238:C:T	1.27802e-08	-0.930644	-5.85454e-10	0.000121077	-1.18582	-5.85454e-10	0.00017443	-1.18695	-5.85454e-10
12089600	chr1:12089600:A:C	7.42529e-09	-1.80822e-10	-1.47365	9.06889e-05	-1.80822e-10	-1.47482	0.000131303	-1.80822e-10	-1.47097
12089684	chr1:12089684:G:A	1.36084e-08	-1.80822e-10	-0.86785	0.000170757	-1.80822e-10	-0.842008	0.000256592	-1.80822e-10	-0.800989
12089829	chr1:12089829:ACATCCATCTACCCATCCACCCATCTACCCACTCATCCACTCTTCCCTAACCCATCCATCTATCCACCTATCTACCTGCCCATCCACCCTTCCCCATCCATCCATCCATC:A	6.59882e-09	-1.80822e-10	-1.59165	8.07313e-05	-1.80822e-10	-1.59113	0.00011654	-1.80822e-10	-1.59024
12090536	chr1:12090536:C:T	1.74847e-08	-1.80822e-10	-0.617214	0.000251681	-1.80822e-10	-0.454091	0.000378253	-1.80822e-10	-0.412911
12090685	chr1:12090685:A:G	6.65974e-09	-1.80822e-10	-1.58246	8.0758e-05	-1.80822e-10	-1.59079	0.000116768	-1.80822e-10	-1.58829
12091146	chr1:12091146:A:G	8.48464e-09	-1.80822e-10	-1.34028	0.000105557	-1.80822e-10	-1.323	0.000152937	-1.80822e-10	-1.31845
12091225	chr1:12091225:G:A	6.79714e-09	-1.80822e-10	-1.56204	8.46085e-05	-1.80822e-10	-1.54422	0.000120342	-1.80822e-10	-1.55814
12091457	chr1:12091457:C:G	2.09215e-08	-1.80822e-10	-0.437763	0.00030209	-1.80822e-10	-0.271526	0.000455282	-1.80822e-10	-0.227558
12091611	chr1:12091611:G:C	3.06655e-08	-1.80822e-10	-0.0554021	0.000417228	-1.80822e-10	0.0513823	0.000650701	-1.80822e-10	0.129576
12091828	chr1:12091828:A:G	6.58954e-09	-1.80822e-10	-1.59306	8.07717e-05	-1.80822e-10	-1.59062	0.000116249	-1.80822e-10	-1.59274
12092474	chr1:12092474:T:C	9.89297e-09	-1.80822e-10	-1.18672	0.000106864	-1.80822e-10	-1.31069	0.000158026	-1.80822e-10	-1.28572
12092798	chr1:12092798:G:A	6.57925e-09	-1.80822e-10	-1.59462	8.02779e-05	-1.80822e-10	-1.59676	0.000116035	-1.80822e-10	-1.59458
12092941	chr1:12092941:G:A	3.53877e-08	-1.80822e-10	0.0878228	0.000482682	-1.80822e-10	0.197107	0.000758607	-1.80822e-10	0.283008
12093131	chr1:12093131:G:A	1.42126e-09	-1.53951	-1.58748	3.42094e-05	-0.867682	-1.58207	4.99388e-05	-0.865843	-1.57183
12093257	chr1:12093257:T:C	6.81986e-09	-1.80822e-10	-1.5587	8.48878e-05	-1.80822e-10	-1.54092	0.000120701	-1.80822e-10	-1.55516
12093655	chr1:12093655:C:T	6.74087e-09	-1.80822e-10	-1.57035	8.14582e-05	-1.80822e-10	-1.58216	0.000117931	-1.80822e-10	-1.57838
12093658	chr1:12093658:A:G	3.42092e-08	-1.80822e-10	0.0539546	0.000367213	-1.80822e-10	-0.076309	0.000595962	-1.80822e-10	0.0417023
12094031	chr1:12094031:C:A	8.99009e-09	-1.80822e-10	-1.28242	9.84626e-05	-1.80822e-10	-1.39257	0.000145176	-1.80822e-10	-1.37053
12094229	chr1:12094229:G:T	6.69024e-09	-1.80822e-10	-1.57789	8.28256e-05	-1.80822e-10	-1.56551	0.000118883	-1.80822e-10	-1.57033
12095014	chr1:12095014:C:G	3.00759e-09	-1.80073	-0.576675	3.74592e-05	-1.80069	-0.558306	4.42466e-05	-1.80068	-0.758016
12095433	chr1:12095433:G:A	7.23986e-09	-1.80822e-10	-1.49894	8.79796e-05	-1.80822e-10	-1.50515	0.000129378	-1.80822e-10	-1.48574
12095436	chr1:12095436:T:C	7.24727e-09	-1.80822e-10	-1.49792	8.80619e-05	-1.80822e-10	-1.50421	0.000129512	-1.80822e-10	-1.4847
12095437	chr1:12095437:G:A	7.25547e-09	-1.80822e-10	-1.49678	8.81592e-05	-1.80822e-10	-1.50311	0.000129674	-1.80822e-10	-1.48345
12095588	chr1:12095588:T:C	7.29927e-09	-1.80822e-10	-1.49077	9.46418e-05	-1.80822e-10	-1.43215	0.000131998	-1.80822e-10	-1.46569
12096179	chr1:12096179:A:G	3.74961e-09	-0.597625	-1.55926	2.65844e-05	-1.14375	-1.55817	3.837e-05	-1.14631	-1.55489
12096411	chr1:12096411:A:G	1.10683e-09	-1.78618	-1.59086	1.72357e-05	-1.54057	-1.5947	2.59063e-05	-1.5352	-1.55879
12096715	chr1:12096715:C:T	1.1448e-08	-1.80822e-10	-1.04073	0.000143254	-1.80822e-10	-1.01763	0.000230743	-1.80822e-10	-0.907169
12096810	chr1:12096810:T:C	7.60768e-09	-1.80822e-10	-1.44938	9.47085e-05	-1.80822e-10	-1.43145	0.00013495	-1.80822e-10	-1.44357
12096980	chr1:12096980:C:T	9.1431e-08	-1.80822e-10	1.03704	0.000825598	-1.80822e-10	0.733857	0.00104256	-1.80822e-10	0.600961
12097019	chr1:12097019:A:C	1.02482e-08	-0.591634	-0.5598	5.98268e-05	-1.19017	-0.700625	8.22495e-05	-1.19259	-0.746127
12097231	chr1:12097231:T:C	1.70632e-09	-1.68617	-1.25804	1.91821e-05	-1.66937	-1.3589	2.66662e-05	-1.66949	-1.39559
12098250	chr1:12098250:T:C	1.93324e-09	-1.74458	-1.07477	2.58264e-05	-1.79857	-0.932281	3.46272e-05	-1.79846	-1.00537
12098255	chr1:12098255:A:G	1.15009e-08	-1.03611	-5.85454e-10	9.85473e-05	-1.39171	-5.85454e-10	0.000142248	-1.39091	-5.85454e-10
12098431	chr1:12098431:A:G	1.58928e-08	-0.712673	-5.85454e-10	0.000157028	-0.925824	-5.85454e-10	0.000226429	-0.926042	-5.85454e-10
12098510	chr1:12098510:C:T	7.05932e-09	0.0692406	-1.59343	2.58163e-05	-1.14063	-1.59061	3.68338e-05	-1.14506	-1.597
12098546	chr1:12098546:T:C	2.24623e-08	-1.80822e-10	-0.3667	0.000254967	-1.80822e-10	-0.441118	0.000404371	-1.80822e-10	-0.346142
12099214	chr1:12099214:AAT:A	8.91614e-09	-1.80822e-10	-1.29068	0.00012403	-1.80822e-10	-1.16173	0.000171439	-1.80822e-10	-1.20425
12099763	chr1:12099763:C:A	1.02213e-08	0.432572	-1.58663	3.40639e-05	-0.910223	-1.54379	4.76051e-05	-0.915293	-1.57024
12099851	chr1:12099851:C:G	7.55334e-09	-1.80822e-10	-1.45655	9.01148e-05	-1.80822e-10	-1.48117	0.000128249	-1.80822e-10	-1.4945
12099891	chr1:12099891:G:A	8.67848e-09	-1.80822e-10	-1.31769	0.000105186	-1.80822e-10	-1.32652	0.000144696	-1.80822e-10	-1.37384
12100050	chr1:12100050:T:C	6.90221e-09	-1.80822e-10	-1.5467	8.22247e-05	-1.80822e-10	-1.5728	0.000120358	-1.80822e-10	-1.558
12100124	chr1:12100124:A:G	2.0805e-09	-1.23682	-1.50911	1.6772e-05	-1.65614	-1.5064	2.43025e-05	-1.65706	-1.50083
12100449	chr1:12100449:TG:T	7.09938e-09	-1.80822e-10	-1.51853	8.73434e-05	-1.80822e-10	-1.5124	0.000120323	-1.80822e-10	-1.55829
12100680	chr1:12100680:C:T	6.90844e-09	-1.80822e-10	-1.5458	8.42685e-05	-1.80822e-10	-1.54824	0.00011835	-1.80822e-10	-1.57483
12100889	chr1:12100889:G:A	1.3374e-09	-1.78146	-1.40635	1.59911e-05	-1.78313	-1.42709	2.3319e-05	-1.78325	-1.41595
12101561	chr1:12101561:G:A	8.47241e-09	-1.80822e-10	-1.34173	9.65171e-05	-1.80822e-10	-1.41253	0.000136419	-1.80822e-10	-1.43275
12101609	chr1:12101609:A:G	6.60714e-09	-1.80822e-10	-1.59039	8.0389e-05	-1.80822e-10	-1.59537	0.000115747	-1.80822e-10	-1.59707
12101695	chr1:12101695:G:T	7.66638e-09	0.129519	-1.57122	2.67626e-05	-1.09856	-1.59669	3.8744e-05	-1.10311	-1.58838
12101863	chr1:12101863:C:T	2.84297e-09	-1.76538	-0.66831	4.95508e-05	-1.57392	-0.505334	7.12564e-05	-1.57348	-0.508709
12101964	chr1:12101964:C:T	1.05368e-08	0.46651	-1.59018	3.23195e-05	-0.912805	-1.59378	4.62294e-05	-0.918013	-1.59685
12102301	chr1:12102301:G:A	3.78746e-08	-1.80822e-10	0.155741	0.000608788	-1.80822e-10	0.429219	0.000803327	-1.80822e-10	0.340287
12102422	chr1:12102422:C:T	1.02518e-08	-1.80822e-10	-1.15108	0.000139624	-1.80822e-10	-1.0433	0.000193131	-1.80822e-10	-1.08511
12102535	chr1:12102535:G:A	1.26398e-08	-1.80822e-10	-0.941691	0.000157661	-1.80822e-10	-0.921807	0.000213651	-1.80822e-10	-0.98413
12102778	chr1:12102778:G:A	9.38973e-09	-1.79916	0.56024	0.000160517	-1.77486	0.871006	0.000205795	-1.77545	0.753859
12102977	chr1:12102977:C:T	7.52241e-09	-1.80822e-10	-1.46065	9.16642e-05	-1.80822e-10	-1.46412	0.000128534	-1.80822e-10	-1.49228
12103224	chr1:12103224:C:T	9.42796e-09	0.348544	-1.5834	3.03417e-05	-0.973154	-1.59658	4.36381e-05	-0.978162	-1.59438
12103311	chr1:12103311:C:T	1.00297e-07	-1.80822e-10	1.12959	0.00125382	-1.80822e-10	1.1517	0.0017764	-1.80822e-10	1.13387
12103496	chr1:12103496:G:A	6.64471e-09	-1.80822e-10	-1.58472	8.13135e-05	-1.80822e-10	-1.58394	0.000118011	-1.80822e-10	-1.5777
12103534	chr1:12103534:A:G	3.27031e-09	-1.77357	-0.520086	4.23892e-05	-1.80106	-0.434302	6.35179e-05	-1.80106	-0.396096
12103582	chr1:12103582:G:A	4.67522e-09	-1.06371	-0.872556	3.89834e-05	-1.46596	-0.853154	5.71755e-05	-1.4654	-0.836948
12103626	chr1:12103626:T:G	1.01171e-08	0.413515	-1.57782	3.17792e-05	-0.926375	-1.59706	4.58284e-05	-0.931528	-1.59204
12103662	chr1:12103662:C:T	9.28461e-09	-1.80081	0.550625	0.000133085	-1.78217	0.690912	0.000186688	-1.78247	0.663436
12103773	chr1:12103773:G:A	8.69394e-09	-1.80822e-10	-1.31591	0.000106073	-1.80822e-10	-1.31812	0.000157772	-1.80822e-10	-1.28732
12104021	chr1:12104021:C:T	3.10889e-09	-0.873078	-1.47119	2.06249e-05	-1.55316	-1.4026	2.98213e-05	-1.55344	-1.39981
12104022	chr1:12104022:C:A	9.1494e-09	0.313586	-1.57844	2.984e-05	-0.989355	-1.59705	4.30252e-05	-0.994336	-1.59235
12104080	chr1:12104080:A:G	3.07013e-09	-0.864157	-1.49266	2.01346e-05	-1.54958	-1.43023	2.91044e-05	-1.54984	-1.42775
12104153	chr1:12104153:A:G	6.69277e-09	-1.80822e-10	-1.57751	8.11835e-05	-1.80822e-10	-1.58554	0.000117786	-1.80822e-10	-1.5796
12104380	chr1:12104380:C:T	1.81672e-08	-1.79075	1.21183	0.000270573	-1.79796	1.41625	0.000383147	-1.79808	1.39803
12104394	chr1:12104394:A:G	1.34256e-08	-1.80822e-10	-0.881377	0.000143203	-1.80822e-10	-1.01798	0.000200818	-1.80822e-10	-1.04608
12104751	chr1:12104751:C:G	8.07096e-09	-1.80822e-10	-1.39027	0.000101887	-1.80822e-10	-1.35839	0.000144687	-1.80822e-10	-1.3739
12104818	chr1:12104818:C:A	6.63968e-09	-1.80822e-10	-1.58548	8.07955e-05	-1.80822e-10	-1.59033	0.000116985	-1.80822e-10	-1.58643
12105007	chr1:12105007:C:T	1.1041e-08	-1.80822e-10	-1.07692	0.000129084	-1.80822e-10	-1.12179	0.00018754	-1.80822e-10	-1.11448
12105073	chr1:12105073:G:A	1.19248e-08	0.540454	-1.54037	3.48429e-05	-0.843584	-1.58782	5.09823e-05	-0.84894	-1.56806
12105308	chr1:12105308:G:A	6.68488e-09	-1.80822e-10	-1.57869	8.18213e-05	-1.80822e-10	-1.57771	0.000118866	-1.80822e-10	-1.57048
12105309	chr1:12105309:T:C	5.7569e-09	-1.72814	-5.85454e-10	6.54653e-05	-1.80073	-5.85454e-10	9.4418e-05	-1.80074	-5.85454e-10
12105316	chr1:12105316:C:G	6.62843e-09	-1.80822e-10	-1.58717	8.09244e-05	-1.80822e-10	-1.58874	0.000116548	-1.80822e-10	-1.59017
12105340	chr1:12105340:C:T	3.30956e-08	0.0208599	-5.85454e-10	0.000217697	-0.599147	-5.85454e-10	0.000314918	-0.596164	-5.85454e-10
12105426	chr1:12105426:C:T	6.81937e-09	-1.80822e-10	-1.55877	8.23671e-05	-1.80822e-10	-1.57106	0.000118092	-1.80822e-10	-1.57701
12106040	chr1:12106040:G:A	8.29514e-09	-1.80822e-10	-1.36287	9.48701e-05	-1.80822e-10	-1.42974	0.000141487	-1.80822e-10	-1.39627
12106112	chr1:12106112:C:T	9.33717e-09	0.319917	-1.56445	3.00102e-05	-0.985195	-1.59552	4.35651e-05	-0.990137	-1.58408
12106149	chr1:12106149:A:G	1.00048e-08	-1.80822e-10	-1.17547	0.000113611	-1.80822e-10	-1.24948	0.000173322	-1.80822e-10	-1.19332
12106442	chr1:12106442:C:T	4.82049e-08	0.39692	-5.85454e-10	0.000903278	0.823779	-5.85454e-10	0.001287	0.811591	-5.85454e-10
12106798	chr1:12106798:G:T	1.8632e-09	-1.68531	-1.17093	2.27698e-05	-1.77764	-1.07918	3.45942e-05	-1.77721	-1.02758
12106808	chr1:12106808:G:A	8.22812e-09	-1.80822e-10	-1.37098	9.4813e-05	-1.80822e-10	-1.43035	0.000141213	-1.80822e-10	-1.39821
12107109	chr1:12107109:TA:T	6.02924e-08	-1.80822e-10	0.620666	0.000885075	-1.80822e-10	0.803422	0.00137189	-1.80822e-10	0.875472
12107122	chr1:12107122:C:T	8.12742e-09	0.17487	-1.55817	2.74789e-05	-1.07488	-1.59395	4.00044e-05	-1.07955	-1.57994
12107179	chr1:12107179:G:A	1.13502e-08	-1.80822e-10	-1.0493	0.000147831	-1.80822e-10	-0.98618	0.000242008	-1.80822e-10	-0.859506
12107322	chr1:12107322:G:C	8.08872e-09	-1.38807	-5.85454e-10	7.40639e-05	-1.67732	-5.85454e-10	0.000106839	-1.67715	-5.85454e-10
12107335	chr1:12107335:T:C	2.17505e-08	0.0891928	-0.488097	9.0729e-05	-1.06611	-0.408267	0.000185393	-1.06481	-0.0611836
12107359	chr1:12107359:C:T	1.14871e-08	-1.80822e-10	-1.03732	0.000149789	-1.80822e-10	-0.973021	0.000245455	-1.80822e-10	-0.845362
12107374	chr1:12107374:G:A	2.14607e-09	-1.78117	-0.933728	3.53581e-05	-1.61071	-0.806016	4.32792e-05	-1.60919	-0.971608
12107569	chr1:12107569:A:AAATATACT	1.88224e-08	0.171251	-0.714744	7.83277e-05	-1.00803	-0.613321	0.000148373	-1.00702	-0.341727
12108020	chr1:12108020:C:T	6.81726e-09	-1.80822e-10	-1.55908	8.2295e-05	-1.80822e-10	-1.57194	0.000118902	-1.80822e-10	-1.57018
12108034	chr1:12108034:C:T	3.42559e-08	1.05884	-1.00352	8.48395e-05	-0.527898	-1.01359	0.000122666	-0.533299	-1.00571
12108128	chr1:12108128:G:A	1.17177e-08	-1.80822e-10	-1.01744	0.000148478	-1.80822e-10	-0.981811	0.000210814	-1.80822e-10	-0.997499
12108272	chr1:12108272:GT:G	8.90143e-09	0.240497	-1.53282	2.88901e-05	-1.03444	-1.58431	4.24086e-05	-1.03923	-1.56189
12108466	chr1:12108466:C:T	9.35186e-09	0.314921	-1.55789	2.9948e-05	-0.988924	-1.59387	4.35923e-05	-0.993849	-1.57974
12108527	chr1:12108527:G:A	6.00756e-09	-0.26868	-1.41684	2.94941e-05	-1.25911	-1.33895	4.71135e-05	-1.2586	-1.23731
12108670	chr1:12108670:G:A	7.13234e-09	-1.80822e-10	-1.5139	8.54933e-05	-1.80822e-10	-1.53381	0.00012361	-1.80822e-10	-1.53134
12108799	chr1:12108799:T:C	1.81452e-08	1.00364	-1.58378	4.71273e-05	-0.548137	-1.58126	6.74592e-05	-0.553718	-1.58323
12108957	chr1:12108957:T:C	6.56337e-09	-1.80822e-10	-1.59704	8.02539e-05	-1.80822e-10	-1.59706	0.000115866	-1.80822e-10	-1.59604
12109333	chr1:12109333:G:A	6.68593e-09	-1.80822e-10	-1.57853	8.08856e-05	-1.80822e-10	-1.58922	0.00011736	-1.80822e-10	-1.58323
12109343	chr1:12109343:C:T	1.1965e-09	-1.70394	-1.5952	1.35419e-05	-1.78732	-1.58914	1.97481e-05	-1.78696	-1.57845
12109478	chr1:12109478:G:A	7.63056e-09	-1.80822e-10	-1.44638	0.000100103	-1.80822e-10	-1.37605	0.000142342	-1.80822e-10	-1.39024
12109931	chr1:12109931:G:A	7.79533e-09	-1.42501	-5.85454e-10	7.20443e-05	-1.70497	-5.85454e-10	0.000103929	-1.70477	-5.85454e-10
12109938	chr1:12109938:A:G	6.93016e-09	-1.80822e-10	-1.54266	8.27276e-05	-1.80822e-10	-1.5667	0.000120625	-1.80822e-10	-1.55579
12110231	chr1:12110231:G:A	1.62424e-08	0.898374	-1.58929	4.40666e-05	-0.609313	-1.58724	6.31153e-05	-0.614763	-1.58875
12110917	chr1:12110917:C:T	8.97959e-09	0.21456	-1.49815	2.90593e-05	-1.0454	-1.56751	4.30382e-05	-1.05018	-1.53621
12110935	chr1:12110935:C:T	6.60238e-09	-1.80822e-10	-1.59111	8.05413e-05	-1.80822e-10	-1.59348	0.00011662	-1.80822e-10	-1.58955
12110955	chr1:12110955:T:C	9.43949e-09	0.305864	-1.5395	3.01612e-05	-0.98819	-1.5875	4.41673e-05	-0.993137	-1.56735
12111277	chr1:12111277:G:A	1.53655e-08	0.844239	-1.59065	4.22014e-05	-0.645368	-1.59443	6.06019e-05	-0.650887	-1.59326
12111383	chr1:12111383:T:C	8.17971e-09	-1.80822e-10	-1.37688	9.9636e-05	-1.80822e-10	-1.38073	0.000135117	-1.80822e-10	-1.44233
12111461	chr1:12111461:C:T	5.48432e-09	-1.77665	-5.85454e-10	7.4253e-05	-1.67477	-5.85454e-10	0.000107036	-1.67531	-5.85454e-10
12111487	chr1:12111487:C:G	8.02561e-09	-1.3959	-5.85454e-10	0.000124884	-1.15486	-5.85454e-10	0.000180162	-1.15462	-5.85454e-10
12111992	chr1:12111992:G:A	6.77406e-09	-1.80822e-10	-1.56544	8.09701e-05	-1.80822e-10	-1.58817	0.000117698	-1.80822e-10	-1.58036
12112068	chr1:12112068:C:T	1.27646e-08	-1.80822e-10	-0.931864	0.00013419	-1.80822e-10	-1.08299	0.000187487	-1.80822e-10	-1.11477
12112337	chr1:12112337:C:T	7.16409e-09	-1.80822e-10	-1.50946	8.50947e-05	-1.80822e-10	-1.53849	0.000124147	-1.80822e-10	-1.52701
12112790	chr1:12112790:C:T	8.14182e-09	-1.80822e-10	-1.38153	0.000100275	-1.80822e-10	-1.37434	0.000142208	-1.80822e-10	-1.39119
12112810	chr1:12112810:G:T	3.23674e-09	-0.712492	-1.59148	1.92694e-05	-1.45085	-1.57288	2.7297e-05	-1.4539	-1.5878
12113040	chr1:12113040:A:C	7.73314e-09	-1.80822e-10	-1.43303	9.30207e-05	-1.80822e-10	-1.44943	0.000134634	-1.80822e-10	-1.44592
12113304	chr1:12113304:A:G	7.8283e-08	1.62532	-0.743528	0.000160844	-0.126038	-0.775778	0.000186833	-0.128262	-0.989995
12113316	chr1:12113316:C:T	6.63161e-09	-1.80822e-10	-1.58669	8.11639e-05	-1.80822e-10	-1.58578	0.000118506	-1.80822e-10	-1.57351
12113389	chr1:12113389:G:A	1.00538e-08	0.176427	-1.34702	3.2841e-05	-1.02126	-1.46932	4.99919e-05	-1.02658	-1.41003
12113663	chr1:12113663:G:A	7.27695e-09	-1.80822e-10	-1.49383	8.74029e-05	-1.80822e-10	-1.51172	0.000124477	-1.80822e-10	-1.52436
12113981	chr1:12113981:A:C	1.02273e-07	-1.80822e-10	1.1491	0.0010414	-1.80822e-10	0.966067	0.00140154	-1.80822e-10	0.896853
12114043	chr1:12114043:G:A	1.15875e-08	0.28186	-1.31047	3.59521e-05	-0.957804	-1.44226	5.50403e-05	-0.963332	-1.37708
12114133	chr1:12114133:C:T	1.09207e-08	-1.80822e-10	-1.08788	0.000137049	-1.80822e-10	-1.06191	0.000190737	-1.80822e-10	-1.09758
12114336	chr1:12114336:G:A	7.99505e-09	-1.80822e-10	-1.39972	9.98886e-05	-1.80822e-10	-1.3782	0.000140805	-1.80822e-10	-1.4011
12114636	chr1:12114636:A:G	5.46181e-09	-1.78076	-5.85454e-10	6.80082e-05	-1.76262	-5.85454e-10	9.81485e-05	-1.76199	-5.85454e-10
12115761	chr1:12115761:A:G	3.51404e-09	-0.638031	-1.58374	1.8186e-05	-1.49851	-1.58309	2.68807e-05	-1.49881	-1.55826
12115828	chr1:12115828:C:CTA	7.09429e-09	-1.80822e-10	-1.51925	8.83095e-05	-1.80822e-10	-1.5014	0.00012513	-1.80822e-10	-1.51912
12115974	chr1:12115974:G:A	4.65475e-09	-1.78694	-0.153709	5.05246e-05	-1.79868	-0.261108	7.09322e-05	-1.79859	-0.288161
12116142	chr1:12116142:C:T	6.58534e-09	-1.80822e-10	-1.59369	8.15125e-05	-1.80822e-10	-1.5815	0.000116805	-1.80822e-10	-1.58797
12116148	chr1:12116148:ATGT:A	5.40181e-09	-1.79181	-5.85454e-10	6.67647e-05	-1.78108	-5.85454e-10	9.62947e-05	-1.78106	-5.85454e-10
12116181	chr1:12116181:A:G	8.32264e-09	-0.0472893	-1.31227	2.9085e-05	-1.1703	-1.44172	4.4535e-05	-1.17494	-1.37726
12116200	chr1:12116200:C:T	9.19411e-09	0.207622	-1.4676	3.04432e-05	-1.02038	-1.54601	4.53372e-05	-1.0256	-1.50875
12116539	chr1:12116539:G:A	7.05259e-09	-1.80822e-10	-1.52514	8.72738e-05	-1.80822e-10	-1.5132	0.000127708	-1.80822e-10	-1.49873
12116999	chr1:12116999:C:T	1.14456e-08	-1.80822e-10	-1.04094	0.000140098	-1.80822e-10	-1.03991	0.000210597	-1.80822e-10	-0.998528
12117038	chr1:12117038:T:C	7.38412e-09	-1.80822e-10	-1.47921	9.40344e-05	-1.80822e-10	-1.43859	0.000131836	-1.80822e-10	-1.46692
12117277	chr1:12117277:T:C	5.38716e-09	-1.79452	-5.85454e-10	6.54865e-05	-1.80041	-5.85454e-10	9.44764e-05	-1.80012	-5.85454e-10
12117693	chr1:12117693:T:C	6.694e-09	-1.80822e-10	-1.57733	8.15464e-05	-1.80822e-10	-1.58108	0.000118465	-1.80822e-10	-1.57386
12117777	chr1:12117777:G:A	1.09758e-08	-1.08285	-5.85454e-10	0.00028488	-0.330183	-5.85454e-10	0.000413026	-0.324963	-5.85454e-10
12118220	chr1:12118220:T:TA	2.9096e-09	-1.77409	-0.636431	3.76728e-05	-1.7247	-0.62861	4.94728e-05	-1.72392	-0.723135
12118221	chr1:12118221:G:A	2.22334e-09	-1.79346	-0.886064	2.83846e-05	-1.75957	-0.876833	3.76591e-05	-1.75896	-0.960939
12118391	chr1:12118391:G:A	8.45939e-09	-1.80822e-10	-1.34326	9.62882e-05	-1.80822e-10	-1.41491	0.00014264	-1.80822e-10	-1.38815
12118597	chr1:12118597:A:G	7.07877e-09	-1.80822e-10	-1.52144	8.53533e-05	-1.80822e-10	-1.53545	0.000126367	-1.80822e-10	-1.50929
12118767	chr1:12118767:A:T	5.41773e-09	-1.78886	-5.85454e-10	6.7208e-05	-1.77446	-5.85454e-10	9.69786e-05	-1.77398	-5.85454e-10
12118778	chr1:12118778:A:C	6.79495e-09	-1.80822e-10	-1.56236	8.08235e-05	-1.80822e-10	-1.58998	0.000117362	-1.80822e-10	-1.58321
12119335	chr1:12119335:G:A	6.56816e-09	-1.80822e-10	-1.59631	8.04787e-05	-1.80822e-10	-1.59426	0.000116222	-1.80822e-10	-1.59297
12119513	chr1:12119513:T:G	6.68518e-09	-1.80822e-10	-1.57865	8.28256e-05	-1.80822e-10	-1.56551	0.00011792	-1.80822e-10	-1.57847
12120061	chr1:12120061:A:T	1.01455e-08	0.00974408	-1.17125	7.55832e-05	-0.497767	-1.15925	0.000100689	-0.492925	-1.24351
12120320	chr1:12120320:A:G	1.73498e-08	-1.80822e-10	-0.624961	0.000212235	-1.80822e-10	-0.624559	0.000291964	-1.80822e-10	-0.671846
12121442	chr1:12121442:T:G	8.04741e-09	-1.80822e-10	-1.39319	0.000101245	-1.80822e-10	-1.36471	0.000154597	-1.80822e-10	-1.30765
12121615	chr1:12121615:C:T	6.84737e-09	-1.80822e-10	-1.55468	8.25238e-05	-1.80822e-10	-1.56916	0.000119787	-1.80822e-10	-1.56276
12121695	chr1:12121695:G:A	6.83091e-09	-1.80822e-10	-1.55708	8.37319e-05	-1.80822e-10	-1.55463	0.000120252	-1.80822e-10	-1.55888
12123117	chr1:12123117:A:C	1.5997e-09	-1.667	-1.34172	1.8997e-05	-1.74318	-1.29479	2.41255e-05	-1.74194	-1.42326
12123188	chr1:12123188:G:T	6.22225e-09	-0.897013	-0.753396	4.71657e-05	-1.35958	-0.769008	6.27226e-05	-1.35956	-0.850197
12124174	chr1:12124174:T:C	5.55079e-09	-0.953197	-0.811403	4.29249e-05	-1.39754	-0.825262	5.71551e-05	-1.39749	-0.905215
12124318	chr1:12124318:T:C	1.12622e-09	-1.7701	-1.58957	1.3478e-05	-1.78563	-1.59556	1.9567e-05	-1.78625	-1.58838
12124462	chr1:12124462:A:G	1.29671e-09	-1.76852	-1.4502	1.63464e-05	-1.78726	-1.40099	2.27943e-05	-1.78779	-1.43417
12124606	chr1:12124606:G:A	2.72723e-09	-0.99176	-1.48349	2.18641e-05	-1.40834	-1.48906	3.07902e-05	-1.40845	-1.51283
12124616	chr1:12124616:G:A	1.35318e-08	-1.80822e-10	-0.8735	0.000153104	-1.80822e-10	-0.951136	0.00023736	-1.80822e-10	-0.878898
12124653	chr1:12124653:C:T	2.16082e-08	-1.80822e-10	-0.405467	0.000223497	-1.80822e-10	-0.572851	0.000331872	-1.80822e-10	-0.543727
12124691	chr1:12124691:G:A	9.43886e-09	-1.80822e-10	-1.2337	0.000121188	-1.80822e-10	-1.18491	0.000166751	-1.80822e-10	-1.23197
12124694	chr1:12124694:C:T	1.53688e-09	-1.55268	-1.49611	2.1256e-05	-1.44207	-1.48354	2.94809e-05	-1.44022	-1.52451
12124894	chr1:12124894:G:A	1.29281e-09	-1.67023	-1.55149	1.40501e-05	-1.76753	-1.57209	2.01791e-05	-1.76718	-1.57665
12125149	chr1:12125149:G:A	6.6928e-09	-1.80822e-10	-1.57751	8.40325e-05	-1.80822e-10	-1.55105	0.000121007	-1.80822e-10	-1.55263
12125278	chr1:12125278:T:C	1.76556e-09	-1.60079	-1.30928	2.01242e-05	-1.70746	-1.27287	2.54085e-05	-1.70588	-1.40751
12125470	chr1:12125470:C:T	2.3146e-08	-1.80822e-10	-0.33672	0.000256069	-1.80822e-10	-0.436804	0.000412139	-1.80822e-10	-0.327115
12125717	chr1:12125717:A:G	8.66565e-09	-0.433124	-0.88605	6.25993e-05	-0.954068	-0.891429	8.0728e-05	-0.94968	-1.00771
12125726	chr1:12125726:T:C	8.82818e-09	-0.393725	-0.906867	6.32109e-05	-0.923436	-0.912338	8.16009e-05	-0.918972	-1.02766
12126001	chr1:12126001:A:G	2.85077e-09	-1.35771	-1.07324	2.77946e-05	-1.55941	-1.098	3.79449e-05	-1.55776	-1.15458
12126093	chr1:12126093:GCT:G	6.66573e-09	-1.80822e-10	-1.58156	8.17007e-05	-1.80822e-10	-1.57919	0.000117467	-1.80822e-10	-1.58232
12126251	chr1:12126251:G:A	6.60056e-09	-1.80822e-10	-1.59139	8.04092e-05	-1.80822e-10	-1.59512	0.000115768	-1.80822e-10	-1.59688
12126299	chr1:12126299:C:T	2.90689e-09	-1.32618	-1.08527	2.91334e-05	-1.51716	-1.0932	4.02647e-05	-1.51558	-1.13742
12126335	chr1:12126335:G:A	2.98188e-09	-1.3567	-1.02929	2.94327e-05	-1.55056	-1.04958	4.02824e-05	-1.54892	-1.10364
12126570	chr1:12126570:G:T	8.91217e-09	-1.4919	0.200781	0.000108503	-1.68021	0.384741	0.000145092	-1.67937	0.30826
12126737	chr1:12126737:C:A	9.7853e-09	-1.80822e-10	-1.19766	0.000117539	-1.80822e-10	-1.21548	0.000163314	-1.80822e-10	-1.2528
12126994	chr1:12126994:G:C	3.09028e-08	1.09691	-1.1446	0.000178697	0.280169	-1.07673	0.000237953	0.285933	-1.16233
12127073	chr1:12127073:C:T	4.59092e-09	-1.32003	-0.634431	7.08778e-05	-1.19645	-0.524847	8.81812e-05	-1.19343	-0.675648
12127107	chr1:12127107:G:A	8.20851e-09	-1.80822e-10	-1.37337	0.000102565	-1.80822e-10	-1.35176	0.000157442	-1.80822e-10	-1.28942
12127484	chr1:12127484:T:C	7.75125e-09	-1.62457	0.193888	8.49715e-05	-1.74962	0.209686	0.00010033	-1.74949	0.00948837
12127536	chr1:12127536:C:T	7.19312e-09	-1.80822e-10	-1.50542	8.75151e-05	-1.80822e-10	-1.51044	0.000129562	-1.80822e-10	-1.48431
12127537	chr1:12127537:G:A	2.59183e-09	-1.65583	-0.870349	2.99205e-05	-1.62137	-0.962334	4.1468e-05	-1.62064	-1.00291
12127655	chr1:12127655:A:G	3.92803e-09	-1.59719	-0.513214	3.97672e-05	-1.74974	-0.54947	4.43578e-05	-1.74934	-0.80685
12127748	chr1:12127748:G:A	6.78983e-09	-1.80822e-10	-1.56311	8.36892e-05	-1.80822e-10	-1.55514	0.000122088	-1.80822e-10	-1.54373
12127971	chr1:12127971:C:A	1.13948e-08	-0.612799	-0.432584	8.69959e-05	-1.05908	-0.457313	0.000109382	-1.06069	-0.592941
12128037	chr1:12128037:A:G	2.89334e-09	-1.06385	-1.35228	3.18336e-05	-1.18979	-1.33194	4.5058e-05	-1.19176	-1.34877
12128288	chr1:12128288:G:A	1.18545e-09	-1.72796	-1.58046	1.33752e-05	-1.79846	-1.59038	1.93254e-05	-1.79853	-1.58853
12128370	chr1:12128370:T:C	1.25509e-09	-1.73137	-1.51995	1.92343e-05	-1.45939	-1.56616	2.79848e-05	-1.45739	-1.55942
12128425	chr1:12128425:G:A	2.87116e-09	-1.15832	-1.2655	3.01271e-05	-1.3029	-1.27393	4.37312e-05	-1.30437	-1.26604
12128433	chr1:12128433:C:T	7.05436e-09	-1.80822e-10	-1.52489	8.36938e-05	-1.80822e-10	-1.55509	0.000121798	-1.80822e-10	-1.54611
12128556	chr1:12128556:G:A	1.20032e-09	-1.75267	-1.54328	1.74863e-05	-1.54143	-1.57941	2.53727e-05	-1.54055	-1.57425
12128557	chr1:12128557:G:A	2.28772e-08	-0.348399	-5.85454e-10	0.000127872	-1.13122	-5.85454e-10	0.000184608	-1.13024	-5.85454e-10
12128715	chr1:12128715:G:C	2.42174e-09	-1.15423	-1.43983	2.51691e-05	-1.30623	-1.45041	3.61881e-05	-1.30777	-1.45198
12128783	chr1:12128783:A:G	8.98694e-09	-1.80822e-10	-1.28277	0.000105491	-1.80822e-10	-1.32363	0.000160865	-1.80822e-10	-1.26791
12129176	chr1:12129176:T:A	2.34764e-09	-1.22563	-1.3995	2.45538e-05	-1.36981	-1.41158	3.53009e-05	-1.37126	-1.41331
12129204	chr1:12129204:T:A	1.85288e-08	-1.80822e-10	-0.559213	0.000214488	-1.80822e-10	-0.613997	0.000331636	-1.80822e-10	-0.544437
12129504	chr1:12129504:G:A	8.41764e-09	-0.0174212	-1.33079	6.62715e-05	-0.462962	-1.32553	8.95909e-05	-0.46362	-1.3896
12129944	chr1:12129944:A:G	7.09482e-09	-1.51918	-5.85454e-10	9.7952e-05	-1.39777	-5.85454e-10	0.000141252	-1.39793	-5.85454e-10
12130078	chr1:12130078:T:C	4.21669e-08	-1.80822e-10	0.263095	0.000466099	-1.80822e-10	0.162147	0.000594204	-1.80822e-10	0.0387485
12130651	chr1:12130651:C:T	1.13117e-08	-1.80822e-10	-1.0527	0.000128312	-1.80822e-10	-1.12779	0.000172929	-1.80822e-10	-1.1956
12130671	chr1:12130671:G:A	9.8724e-09	-1.80822e-10	-1.1888	0.000124658	-1.80822e-10	-1.15668	0.000195567	-1.80822e-10	-1.07257
12130684	chr1:12130684:G:A	7.42538e-09	-0.842372	-0.631264	8.07085e-05	-1.10641	-0.485001	0.000113204	-1.1076	-0.51168
12130710	chr1:12130710:C:T	3.2548e-08	-1.80822e-10	0.00417633	0.000363735	-1.80822e-10	-0.0858249	0.000467506	-1.80822e-10	-0.201062
12130923	chr1:12130923:A:G	9.0242e-09	-1.80822e-10	-1.27863	0.000102181	-1.80822e-10	-1.35551	0.000147459	-1.80822e-10	-1.35492
12131040	chr1:12131040:C:T	6.82507e-09	-1.80822e-10	-1.55794	8.27949e-05	-1.80822e-10	-1.56588	0.000117032	-1.80822e-10	-1.58603
12131310	chr1:12131310:C:A	1.10326e-08	-1.80822e-10	-1.07769	0.000125005	-1.80822e-10	-1.15389	0.00016888	-1.80822e-10	-1.21929
12131342	chr1:12131342:C:T	1.09033e-08	-1.80822e-10	-1.08947	0.000123948	-1.80822e-10	-1.16239	0.000190714	-1.80822e-10	-1.0977
12131684	chr1:12131684:A:G	6.60117e-09	-1.80822e-10	-1.59129	8.05091e-05	-1.80822e-10	-1.59388	0.000115776	-1.80822e-10	-1.59682
12131714	chr1:12131714:T:G	6.78765e-09	-1.80822e-10	-1.56344	8.24214e-05	-1.80822e-10	-1.57041	0.000116713	-1.80822e-10	-1.58876
12131943	chr1:12131943:G:A	1.66259e-08	-0.667577	-5.85454e-10	0.0001947	-0.710789	-5.85454e-10	0.000280554	-0.711709	-5.85454e-10
12131990	chr1:12131990:C:T	7.58056e-09	-1.80822e-10	-1.45295	9.22688e-05	-1.80822e-10	-1.45755	0.000131665	-1.80822e-10	-1.46821
12132196	chr1:12132196:A:G	9.79341e-09	0.373334	-1.57016	6.44668e-05	-0.299317	-1.51678	9.11969e-05	-0.294745	-1.54071
12132213	chr1:12132213:A:G	1.40397e-09	-1.60398	-1.53526	1.70649e-05	-1.63137	-1.51386	2.4032e-05	-1.63278	-1.53631
12132364	chr1:12132364:C:T	6.83573e-09	-1.80822e-10	-1.55638	8.42914e-05	-1.80822e-10	-1.54797	0.000120943	-1.80822e-10	-1.55315
12132569	chr1:12132569:A:G	1.61804e-09	-1.77076	-1.22657	1.90585e-05	-1.80102	-1.23372	2.33009e-05	-1.80098	-1.399
12132708	chr1:12132708:C:T	6.47503e-09	-1.61059	-5.85454e-10	8.13557e-05	-1.58342	-5.85454e-10	0.000117407	-1.58283	-5.85454e-10
12133239	chr1:12133239:G:A	1.00346e-06	-1.80822e-10	3.43267	0.0155272	-1.80822e-10	3.6681	0.0220001	-1.80822e-10	3.65033
12133253	chr1:12133253:TCC:T	8.39314e-09	-1.80822e-10	-1.35113	0.000103943	-1.80822e-10	-1.33841	0.00014925	-1.80822e-10	-1.34286
12133697	chr1:12133697:G:A	5.98307e-09	-1.68961	-5.85454e-10	6.76206e-05	-1.76834	-5.85454e-10	9.75625e-05	-1.76798	-5.85454e-10
12133868	chr1:12133868:C:T	1.27979e-09	-1.65247	-1.57937	1.41914e-05	-1.78518	-1.54443	2.07988e-05	-1.78537	-1.52821
12133913	chr1:12133913:C:T	8.81118e-09	-1.80822e-10	-1.30252	0.000111561	-1.80822e-10	-1.26768	0.000169761	-1.80822e-10	-1.21408
12133922	chr1:12133922:A:G	7.32727e-09	-1.80822e-10	-1.48694	9.12399e-05	-1.80822e-10	-1.46876	0.000137373	-1.80822e-10	-1.42577
12134359	chr1:12134359:G:T	1.20035e-08	-1.80822e-10	-0.99334	0.000127298	-1.80822e-10	-1.13572	0.00016725	-1.80822e-10	-1.22898
12134409	chr1:12134409:C:A	2.34241e-08	-1.80822e-10	-0.324774	0.000263259	-1.80822e-10	-0.409112	0.000343461	-1.80822e-10	-0.509402
12134688	chr1:12134688:G:A	1.24078e-09	-1.73636	-1.52644	1.36139e-05	-1.80099	-1.57017	1.96954e-05	-1.801	-1.56708
12134969	chr1:12134969:G:A	1.00425e-08	-1.80822e-10	-1.17171	0.000113879	-1.80822e-10	-1.24711	0.000155338	-1.80822e-10	-1.30287
12135054	chr1:12135054:G:A	1.51012e-08	-1.80822e-10	-0.763764	0.000168452	-1.80822e-10	-0.855603	0.000255008	-1.80822e-10	-0.807181
12135156	chr1:12135156:A:G	6.60788e-09	-1.80822e-10	-1.59028	8.03137e-05	-1.80822e-10	-1.59631	0.00011581	-1.80822e-10	-1.59652
12135167	chr1:12135167:T:A	2.44557e-09	-0.991867	-1.5924	3.50031e-05	-0.829747	-1.59707	5.03005e-05	-0.833613	-1.59685
12135177	chr1:12135177:T:A	1.17022e-08	-1.80822e-10	-1.01877	0.000130047	-1.80822e-10	-1.11435	0.000176049	-1.80822e-10	-1.17771
12135294	chr1:12135294:T:C	2.23689e-09	-1.11474	-1.55872	3.10621e-05	-0.965291	-1.58097	4.48262e-05	-0.96887	-1.57681
12135604	chr1:12135604:G:A	6.92755e-09	-1.80822e-10	-1.54303	8.25591e-05	-1.80822e-10	-1.56874	0.000121043	-1.80822e-10	-1.55233
12136091	chr1:12136091:G:A	2.03856e-09	-1.17078	-1.59552	2.90858e-05	-1.02533	-1.58667	4.16515e-05	-1.02877	-1.59037
12136110	chr1:12136110:TC:T	1.09091e-08	0.238884	-1.32783	8.70436e-05	-0.323868	-1.19197	0.000121975	-0.320789	-1.22387
12136284	chr1:12136284:C:G	1.14878e-08	0.266937	-1.30419	9.08597e-05	-0.310484	-1.16245	0.000127069	-0.307474	-1.19627
12136474	chr1:12136474:C:G	1.54787e-08	-1.80822e-10	-0.739075	0.000187056	-1.80822e-10	-0.750842	0.000262244	-1.80822e-10	-0.7792
12136622	chr1:12136622:C:T	1.23256e-09	-1.79462	-1.47483	1.50467e-05	-1.74584	-1.52525	2.15726e-05	-1.74569	-1.53137
12136846	chr1:12136846:T:C	6.87073e-09	-1.80822e-10	-1.55127	8.49431e-05	-1.80822e-10	-1.54027	0.000121156	-1.80822e-10	-1.5514
12137045	chr1:12137045:C:T	1.44572e-09	-1.51674	-1.5932	1.78087e-05	-1.50552	-1.59705	2.56387e-05	-1.50792	-1.59645
12137879	chr1:12137879:G:A	7.15542e-09	-1.80822e-10	-1.51067	8.68693e-05	-1.80822e-10	-1.51785	0.000124401	-1.80822e-10	-1.52496
12138089	chr1:12138089:G:A	6.89432e-09	-1.80822e-10	-1.54784	8.49275e-05	-1.80822e-10	-1.54045	0.000121852	-1.80822e-10	-1.54567
12138122	chr1:12138122:G:A	5.58974e-09	-0.228547	-1.52906	6.55963e-05	-0.290287	-1.50844	8.87033e-05	-0.288008	-1.57517
12138240	chr1:12138240:T:C	7.40196e-09	-0.137657	-1.33914	4.66799e-05	-0.773019	-1.36592	6.16695e-05	-0.771082	-1.4556
12138290	chr1:12138290:A:G	2.70434e-08	-1.80822e-10	-0.181099	0.000301808	-1.80822e-10	-0.272459	0.000419064	-1.80822e-10	-0.310452
12138535	chr1:12138535:T:C	6.60292e-09	-1.80822e-10	-1.59103	8.11377e-05	-1.80822e-10	-1.5861	0.000118767	-1.80822e-10	-1.57131
12138554	chr1:12138554:A:G	6.58615e-09	-1.80822e-10	-1.59357	8.04362e-05	-1.80822e-10	-1.59479	0.000116238	-1.80822e-10	-1.59284
12138578	chr1:12138578:T:C	2.93756e-09	-0.982163	-1.4188	3.48734e-05	-0.96686	-1.46367	5.10784e-05	-0.969067	-1.44605
12139138	chr1:12139138:A:G	7.06625e-09	-1.80822e-10	-1.52321	8.35403e-05	-1.80822e-10	-1.55692	0.000122336	-1.80822e-10	-1.5417
12139505	chr1:12139505:G:A	7.49122e-09	-1.80822e-10	-1.46481	9.05169e-05	-1.80822e-10	-1.47671	0.000128499	-1.80822e-10	-1.49256
12139694	chr1:12139694:T:C	6.59797e-09	-1.80822e-10	-1.59178	8.02783e-05	-1.80822e-10	-1.59675	0.000115947	-1.80822e-10	-1.59535
12140572	chr1:12140572:C:T	7.76099e-09	-1.80822e-10	-1.42943	9.49547e-05	-1.80822e-10	-1.42885	0.000136341	-1.80822e-10	-1.43332
12141026	chr1:12141026:T:C	6.62104e-09	-1.80822e-10	-1.58829	8.1337e-05	-1.80822e-10	-1.58365	0.000120146	-1.80822e-10	-1.55977
12141191	chr1:12141191:C:T	8.00859e-09	-1.39803	-5.85454e-10	0.00010791	-1.30096	-5.85454e-10	0.000155544	-1.30155	-5.85454e-10
12142897	chr1:12142897:C:T	7.56277e-09	-1.80822e-10	-1.4553	9.38405e-05	-1.80822e-10	-1.44065	0.000138918	-1.80822e-10	-1.41459
12143101	chr1:12143101:G:A	6.60797e-09	-1.80822e-10	-1.59026	8.02631e-05	-1.80822e-10	-1.59694	0.000116003	-1.80822e-10	-1.59486
12143138	chr1:12143138:A:G	2.83408e-09	-0.849357	-1.58747	2.75156e-05	-1.08689	-1.58061	3.94051e-05	-1.08683	-1.58774
12143718	chr1:12143718:G:C	9.05285e-09	-1.80822e-10	-1.27546	0.000116455	-1.80822e-10	-1.22475	0.000161606	-1.80822e-10	-1.26331
12143815	chr1:12143815:C:T	6.61492e-09	-1.80822e-10	-1.58921	8.07689e-05	-1.80822e-10	-1.59066	0.000116754	-1.80822e-10	-1.58841
12143817	chr1:12143817:G:C	5.72856e-09	-1.73308	-5.85454e-10	6.66327e-05	-1.78306	-5.85454e-10	9.6111e-05	-1.78297	-5.85454e-10
12143821	chr1:12143821:G:A	1.40998e-08	0.764527	-1.59691	0.00010951	0.309159	-1.5954	0.000159798	0.319187	-1.59375
12144123	chr1:12144123:A:C	6.56589e-09	-1.80822e-10	-1.59665	8.02555e-05	-1.80822e-10	-1.59704	0.000115752	-1.80822e-10	-1.59702
12144388	chr1:12144388:CCTT:C	2.30946e-08	-0.338942	-5.85454e-10	0.00033884	-0.156723	-5.85454e-10	0.000488746	-0.156632	-5.85454e-10
12144551	chr1:12144551:C:T	3.27505e-08	0.0103793	-5.85454e-10	0.000536555	0.302918	-5.85454e-10	0.000774163	0.303307	-5.85454e-10
12144982	chr1:12144982:G:A	5.35768e-09	-1.80001	-5.85454e-10	6.70526e-05	-1.77677	-5.85454e-10	9.67011e-05	-1.77685	-5.85454e-10
12145209	chr1:12145209:G:A	6.65663e-09	-1.80822e-10	-1.58293	8.11875e-05	-1.80822e-10	-1.58549	0.000116747	-1.80822e-10	-1.58846
12145468	chr1:12145468:G:A	7.26301e-09	-1.80822e-10	-1.49575	9.09217e-05	-1.80822e-10	-1.47225	0.000124711	-1.80822e-10	-1.52247
12145571	chr1:12145571:C:T	6.56555e-09	-1.80822e-10	-1.5967	8.03665e-05	-1.80822e-10	-1.59565	0.000116016	-1.80822e-10	-1.59475
12145829	chr1:12145829:T:G	2.06265e-09	-1.78276	-0.971791	2.57887e-05	-1.80028	-0.932034	3.52693e-05	-1.80016	-0.985303
12145853	chr1:12145853:A:T	6.57515e-09	-1.80822e-10	-1.59524	8.03137e-05	-1.80822e-10	-1.59631	0.000115775	-1.80822e-10	-1.59683
12145854	chr1:12145854:C:G	6.56474e-09	-1.80822e-10	-1.59683	8.02527e-05	-1.80822e-10	-1.59707	0.000115762	-1.80822e-10	-1.59694
12146176	chr1:12146176:C:T	1.10337e-09	-1.80008	-1.58009	1.35905e-05	-1.79248	-1.5804	2.03059e-05	-1.79272	-1.54485
12146258	chr1:12146258:T:C	6.70572e-09	-1.80822e-10	-1.57558	8.33857e-05	-1.80822e-10	-1.55877	0.000119177	-1.80822e-10	-1.56787
12146316	chr1:12146316:T:C	6.61866e-09	-1.80822e-10	-1.58865	8.02885e-05	-1.80822e-10	-1.59663	0.00011612	-1.80822e-10	-1.59385
12146483	chr1:12146483:C:A	6.5689e-09	-1.80822e-10	-1.59619	8.0366e-05	-1.80822e-10	-1.59566	0.000115747	-1.80822e-10	-1.59707
12146655	chr1:12146655:C:T	7.58268e-09	-1.45267	-5.85454e-10	7.76863e-05	-1.62957	-5.85454e-10	0.000112059	-1.62945	-5.85454e-10
12146698	chr1:12146698:G:A	5.47741e-09	-0.869747	-0.908161	5.50292e-05	-1.00672	-0.967663	9.61702e-05	-1.00172	-0.78063
12146809	chr1:12146809:G:T	3.60391e-09	-0.686017	-1.5105	3.35657e-05	-0.991781	-1.47696	4.601e-05	-0.985522	-1.53409
12147725	chr1:12147725:A:G	1.70235e-09	-1.62711	-1.31942	1.93798e-05	-1.72427	-1.29375	2.7332e-05	-1.72362	-1.3168
12147772	chr1:12147772:G:A	5.3799e-09	-1.79587	-5.85454e-10	6.56368e-05	-1.79812	-5.85454e-10	9.46692e-05	-1.79809	-5.85454e-10
12148071	chr1:12148071:T:C	1.00542e-08	-1.80822e-10	-1.17055	0.000128488	-1.80822e-10	-1.12642	0.000205382	-1.80822e-10	-1.0236
12148607	chr1:12148607:A:G	5.59149e-09	-0.949249	-0.808046	5.28599e-05	-1.25504	-0.759567	8.48855e-05	-1.25387	-0.653297
12148732	chr1:12148732:ACTGTAGCCTCAACTTCCTGGGCTCACGTGATCCTCCTGCTTCAGCCTCCCGAGTAGCTGGGATCACAGGCACGT:A	1.35704e-08	-1.80822e-10	-0.87065	0.000179757	-1.80822e-10	-0.790647	0.000242614	-1.80822e-10	-0.857003
12148968	chr1:12148968:G:A	1.3254e-08	-1.80822e-10	-0.894241	0.000161731	-1.80822e-10	-0.896318	0.000247944	-1.80822e-10	-0.835273
12149044	chr1:12149044:A:G	5.35294e-09	-1.80089	-5.85454e-10	6.63274e-05	-1.78765	-5.85454e-10	9.56662e-05	-1.78761	-5.85454e-10
12149151	chr1:12149151:A:G	1.346e-09	-1.60569	-1.57571	1.52772e-05	-1.66864	-1.58725	2.22338e-05	-1.66785	-1.57901
12149303	chr1:12149303:T:C	3.49243e-09	-0.645173	-1.58277	2.99593e-05	-1.00053	-1.58188	4.42757e-05	-0.998671	-1.55937
12149365	chr1:12149365:G:A	3.94861e-09	-0.574386	-1.53079	3.33911e-05	-0.94524	-1.52872	5.02315e-05	-0.943475	-1.48836
12150128	chr1:12150128:A:G	2.75053e-09	-0.884248	-1.5825	2.44571e-05	-1.20342	-1.58191	3.6144e-05	-1.2019	-1.55907
12150549	chr1:12150549:G:T	1.35416e-08	-1.80822e-10	-0.872775	0.000179986	-1.80822e-10	-0.789371	0.000242615	-1.80822e-10	-0.856998
12150629	chr1:12150629:A:G	1.322e-09	-1.60426	-1.59513	1.50831e-05	-1.67161	-1.59707	2.17969e-05	-1.67077	-1.59594
12150787	chr1:12150787:C:T	6.21014e-09	-1.65236	-5.85454e-10	7.39186e-05	-1.67929	-5.85454e-10	0.000106592	-1.67946	-5.85454e-10
12151199	chr1:12151199:C:T	3.6654e-09	-0.808492	-1.37111	2.90749e-05	-1.26464	-1.34773	4.76753e-05	-1.26382	-1.22024
12152084	chr1:12152084:G:A	6.36683e-09	-1.62744	-5.85454e-10	6.99294e-05	-1.73477	-5.85454e-10	0.000100863	-1.73471	-5.85454e-10
12152328	chr1:12152328:T:G	1.62602e-09	-1.69827	-1.29413	2.20674e-05	-1.67868	-1.20946	2.92159e-05	-1.6786	-1.29516
12152576	chr1:12152576:T:A	1.40053e-09	-1.73404	-1.40765	1.64051e-05	-1.79226	-1.39239	2.29575e-05	-1.79224	-1.42259
12153108	chr1:12153108:T:C	1.7929e-09	-1.60197	-1.29273	1.91422e-05	-1.72744	-1.30292	2.67583e-05	-1.72718	-1.33445
12153280	chr1:12153280:A:G	1.39232e-09	-1.66769	-1.47989	1.68361e-05	-1.73076	-1.42797	2.46363e-05	-1.73005	-1.4142
12153346	chr1:12153346:A:G	2.00083e-08	-0.482394	-5.85454e-10	0.000168997	-0.852368	-5.85454e-10	0.000243096	-0.85502	-5.85454e-10
12154148	chr1:12154148:C:T	5.67971e-09	-1.74164	-5.85454e-10	6.69929e-05	-1.77766	-5.85454e-10	9.66252e-05	-1.77764	-5.85454e-10
12154494	chr1:12154494:T:A	6.82676e-09	-1.80822e-10	-1.55769	8.54827e-05	-1.80822e-10	-1.53394	0.000124866	-1.80822e-10	-1.52124
12154595	chr1:12154595:C:T	2.66241e-08	-1.80822e-10	-0.196724	0.000353604	-1.80822e-10	-0.114075	0.000473707	-1.80822e-10	-0.187885
12155044	chr1:12155044:C:T	1.19372e-08	-1.80822e-10	-0.998878	0.000134052	-1.80822e-10	-1.08402	0.000187233	-1.80822e-10	-1.11612
12155632	chr1:12155632:C:T	6.85351e-09	-1.80822e-10	-1.55378	8.20878e-05	-1.80822e-10	-1.57446	0.000122398	-1.80822e-10	-1.5412
12156171	chr1:12156171:G:A	4.57045e-08	-1.80822e-10	0.343657	0.000599698	-1.80822e-10	0.414176	0.000796307	-1.80822e-10	0.33151
12156417	chr1:12156417:A:C	7.11536e-09	-1.80822e-10	-1.51628	8.3448e-05	-1.80822e-10	-1.55803	0.000125899	-1.80822e-10	-1.51299
12156877	chr1:12156877:C:A	4.11503e-08	-1.80822e-10	0.238692	0.000520425	-1.80822e-10	0.272395	0.00074587	-1.80822e-10	0.266077
12157047	chr1:12157047:A:G	4.09451e-08	-1.80822e-10	0.233692	0.000536025	-1.80822e-10	0.30193	0.000714381	-1.80822e-10	0.222942
12157083	chr1:12157083:C:T	1.99368e-09	-1.30657	-1.48199	1.95057e-05	-1.53053	-1.48102	2.55585e-05	-1.52834	-1.57917
12157150	chr1:12157150:A:T	7.35518e-09	-1.80822e-10	-1.48314	8.74915e-05	-1.80822e-10	-1.51071	0.000127878	-1.80822e-10	-1.49739
12157239	chr1:12157239:C:T	8.64411e-09	-1.80822e-10	-1.32166	0.000108927	-1.80822e-10	-1.29157	0.000149804	-1.80822e-10	-1.33915
12157388	chr1:12157388:A:G	6.66738e-09	-1.80822e-10	-1.58131	8.06854e-05	-1.80822e-10	-1.59169	0.000116866	-1.80822e-10	-1.58745
12158293	chr1:12158293:A:T	6.81974e-09	-1.80822e-10	-1.55872	8.16662e-05	-1.80822e-10	-1.57961	0.000121253	-1.80822e-10	-1.5506
12159016	chr1:12159016:C:T	6.64023e-09	-1.80822e-10	-1.58539	8.06913e-05	-1.80822e-10	-1.59162	0.000118384	-1.80822e-10	-1.57454
12159313	chr1:12159313:T:G	3.11255e-09	-0.988049	-1.35505	2.75686e-05	-1.23694	-1.42864	4.42622e-05	-1.23149	-1.32685
12159362	chr1:12159362:C:T	5.64185e-09	-0.563364	-1.18496	8.60056e-05	-0.38787	-1.13997	0.000120176	-0.390535	-1.16898
12159440	chr1:12159440:G:T	6.80537e-09	-1.80822e-10	-1.56083	8.27486e-05	-1.80822e-10	-1.56644	0.00011891	-1.80822e-10	-1.57011
12159467	chr1:12159467:A:G	5.50912e-09	-1.77214	-5.85454e-10	6.54441e-05	-1.80105	-5.85454e-10	9.43886e-05	-1.80105	-5.85454e-10
12159804	chr1:12159804:C:G	1.34471e-09	-1.59093	-1.59143	1.51883e-05	-1.67189	-1.58983	2.20389e-05	-1.67069	-1.58498
12159853	chr1:12159853:A:G	5.47216e-09	-1.77887	-5.85454e-10	6.56052e-05	-1.7986	-5.85454e-10	9.46367e-05	-1.79843	-5.85454e-10
12160198	chr1:12160198:C:A	5.44239e-09	-1.78432	-5.85454e-10	6.5515e-05	-1.79997	-5.85454e-10	9.44912e-05	-1.79997	-5.85454e-10
12160294	chr1:12160294:G:A	5.87747e-09	-1.70741	-5.85454e-10	6.67176e-05	-1.78178	-5.85454e-10	9.62279e-05	-1.78176	-5.85454e-10
12160312	chr1:12160312:A:G	1.09676e-09	-1.7996	-1.58657	1.36022e-05	-1.80026	-1.57176	1.93804e-05	-1.80029	-1.58393
12160969	chr1:12160969:C:T	1.45067e-09	-1.51548	-1.59103	1.60335e-05	-1.61692	-1.59065	2.32195e-05	-1.6155	-1.58798
12161315	chr1:12161315:G:A	5.87608e-09	-1.70765	-5.85454e-10	6.6712e-05	-1.78187	-5.85454e-10	9.62196e-05	-1.78184	-5.85454e-10
12161347	chr1:12161347:C:T	7.54737e-09	-1.80822e-10	-1.45734	9.25667e-05	-1.80822e-10	-1.45432	0.000130395	-1.80822e-10	-1.47791
12161549	chr1:12161549:A:G	1.1238e-09	-1.76645	-1.59538	1.34444e-05	-1.78798	-1.5957	1.93798e-05	-1.7878	-1.59644
12161860	chr1:12161860:G:A	5.80193e-09	-1.72035	-5.85454e-10	6.63556e-05	-1.78722	-5.85454e-10	9.57051e-05	-1.7872	-5.85454e-10
12162528	chr1:12162528:C:T	1.18112e-07	-1.80822e-10	1.29309	0.00159647	-1.80822e-10	1.3933	0.00207468	-1.80822e-10	1.28909
12162584	chr1:12162584:C:T	1.46244e-08	-0.795852	-5.85454e-10	0.000136434	-1.06641	-5.85454e-10	0.00019689	-1.06583	-5.85454e-10
12163252	chr1:12163252:G:A	1.63434e-08	-0.684716	-5.85454e-10	0.000173166	-0.827998	-5.85454e-10	0.000249596	-0.828632	-5.85454e-10
12163394	chr1:12163394:G:A	1.85865e-09	-1.47389	-1.3848	1.99345e-05	-1.61001	-1.37978	3.39753e-05	-1.60834	-1.2145
12163425	chr1:12163425:G:A	1.18357e-09	-1.79776	-1.51225	1.44786e-05	-1.80093	-1.50865	1.97878e-05	-1.80097	-1.56244
12163581	chr1:12163581:A:G	1.80459e-09	-1.32933	-1.55888	1.78646e-05	-1.55435	-1.54509	2.64335e-05	-1.55361	-1.52023
12163624	chr1:12163624:G:A	3.22128e-09	-1.7755	-0.533262	3.78292e-05	-1.8009	-0.54827	5.70842e-05	-1.8009	-0.503044
12163782	chr1:12163782:T:C	6.75235e-09	-1.80822e-10	-1.56865	8.27435e-05	-1.80822e-10	-1.56651	0.000122953	-1.80822e-10	-1.53667
12163793	chr1:12163793:A:G	3.81043e-09	-0.840534	-1.30026	3.264e-05	-1.2718	-1.22491	4.03785e-05	-1.26792	-1.38225
12163893	chr1:12163893:G:A	7.85994e-09	-1.80822e-10	-1.41676	9.94487e-05	-1.80822e-10	-1.38261	0.000153133	-1.80822e-10	-1.31717
12163898	chr1:12163898:T:C	6.04472e-09	-1.67936	-5.85454e-10	6.65917e-05	-1.78367	-5.85454e-10	9.60414e-05	-1.7837	-5.85454e-10
12163943	chr1:12163943:A:T	2.49299e-09	-0.995451	-1.56961	2.13043e-05	-1.37876	-1.54458	2.94799e-05	-1.37543	-1.58934
12164042	chr1:12164042:G:A	6.57178e-09	-1.80822e-10	-1.59576	8.03204e-05	-1.80822e-10	-1.59623	0.000115759	-1.80822e-10	-1.59697
12164101	chr1:12164101:A:G	8.0432e-09	-1.80822e-10	-1.39371	0.000100201	-1.80822e-10	-1.37508	0.00013292	-1.80822e-10	-1.45872
12164182	chr1:12164182:C:A	1.86091e-09	-1.28321	-1.57426	1.68927e-05	-1.56837	-1.587	2.5489e-05	-1.56612	-1.54411
12164395	chr1:12164395:C:T	9.32476e-09	-1.80822e-10	-1.24587	0.000110517	-1.80822e-10	-1.27708	0.000155728	-1.80822e-10	-1.30037
12164396	chr1:12164396:A:G	2.49158e-09	-1.09448	-1.47115	2.24396e-05	-1.45076	-1.42066	2.9352e-05	-1.44768	-1.52143
12164932	chr1:12164932:C:T	6.6452e-09	-1.80822e-10	-1.58465	8.04531e-05	-1.80822e-10	-1.59458	0.000117437	-1.80822e-10	-1.58257
12165317	chr1:12165317:G:T	5.50618e-09	-1.77267	-5.85454e-10	6.5444e-05	-1.80106	-5.85454e-10	9.43884e-05	-1.80106	-5.85454e-10
12165318	chr1:12165318:G:A	7.18032e-09	-1.80822e-10	-1.5072	8.56781e-05	-1.80822e-10	-1.53165	0.000119859	-1.80822e-10	-1.56216
12165862	chr1:12165862:A:C	7.12484e-09	-1.80822e-10	-1.51495	8.8003e-05	-1.80822e-10	-1.50488	0.000125274	-1.80822e-10	-1.51797
12165911	chr1:12165911:T:C	7.93132e-09	-1.80822e-10	-1.40772	0.00010057	-1.80822e-10	-1.37139	0.0001412	-1.80822e-10	-1.3983
12165915	chr1:12165915:G:T	8.31102e-09	-1.80822e-10	-1.36096	9.60057e-05	-1.80822e-10	-1.41784	0.000145266	-1.80822e-10	-1.36991
12166614	chr1:12166614:A:G	7.38987e-09	-1.80822e-10	-1.47843	9.30144e-05	-1.80822e-10	-1.4495	0.000131346	-1.80822e-10	-1.47064
12166660	chr1:12166660:G:A	4.02797e-09	-1.801	-0.284276	4.99778e-05	-1.76682	-0.303853	7.28818e-05	-1.76694	-0.292697
12166690	chr1:12166690:C:T	9.03564e-09	-1.80822e-10	-1.27736	0.000109197	-1.80822e-10	-1.2891	0.000164764	-1.80822e-10	-1.24396
12166848	chr1:12166848:C:T	1.09505e-08	-1.80822e-10	-1.08516	0.000135511	-1.80822e-10	-1.0732	0.000189933	-1.80822e-10	-1.1018
12166909	chr1:12166909:G:A	7.35306e-09	-1.80822e-10	-1.48342	9.25026e-05	-1.80822e-10	-1.45501	0.00013072	-1.80822e-10	-1.47542
12167002	chr1:12167002:A:C	7.63826e-09	-1.80822e-10	-1.44537	9.64664e-05	-1.80822e-10	-1.41306	0.000135878	-1.80822e-10	-1.43672
12167319	chr1:12167319:A:C	7.02646e-09	-1.80822e-10	-1.52886	8.65737e-05	-1.80822e-10	-1.52126	0.000123781	-1.80822e-10	-1.52996
12167808	chr1:12167808:A:G	6.60152e-09	-1.80822e-10	-1.59124	8.09577e-05	-1.80822e-10	-1.58832	0.000115897	-1.80822e-10	-1.59577
12167814	chr1:12167814:C:G	6.5684e-09	-1.80822e-10	-1.59627	8.04174e-05	-1.80822e-10	-1.59502	0.000115764	-1.80822e-10	-1.59692
12168534	chr1:12168534:C:T	7.1228e-09	-1.80822e-10	-1.51524	8.42303e-05	-1.80822e-10	-1.5487	0.000123506	-1.80822e-10	-1.53218
12168974	chr1:12168974:TC:T	6.68355e-09	-1.80822e-10	-1.57889	8.22096e-05	-1.80822e-10	-1.57298	0.000117001	-1.80822e-10	-1.58629
12169382	chr1:12169382:G:A	1.84142e-08	-1.80822e-10	-0.565416	0.000233649	-1.80822e-10	-0.528433	0.000332071	-1.80822e-10	-0.543125
12170248	chr1:12170248:G:C	6.56949e-09	-1.80822e-10	-1.5961	8.06492e-05	-1.80822e-10	-1.59214	0.000115984	-1.80822e-10	-1.59503
12170388	chr1:12170388:G:T	6.61383e-09	-1.80822e-10	-1.58938	8.10727e-05	-1.80822e-10	-1.58691	0.00011599	-1.80822e-10	-1.59497
12170465	chr1:12170465:G:A	2.15266e-08	-1.80822e-10	-0.409252	0.000271487	-1.80822e-10	-0.378337	0.000386141	-1.80822e-10	-0.392272
12170472	chr1:12170472:G:A	6.70006e-09	-1.57642	-5.85454e-10	7.81427e-05	-1.62371	-5.85454e-10	0.000112715	-1.62362	-5.85454e-10
12170574	chr1:12170574:G:C	1.12489e-08	-1.80822e-10	-1.05827	0.000144622	-1.80822e-10	-1.00812	0.000190233	-1.80822e-10	-1.10022
12172459	chr1:12172459:T:A	8.27934e-09	-1.80822e-10	-1.36478	0.000100472	-1.80822e-10	-1.37237	0.000152094	-1.80822e-10	-1.32398
12172749	chr1:12172749:T:C	8.32823e-08	2.13602	-1.19233	0.000728229	1.85209	-1.24373	0.001084	1.85992	-1.21999
12172948	chr1:12172948:A:G	7.57563e-09	-1.80822e-10	-1.4536	9.51988e-05	-1.80822e-10	-1.42628	0.000139667	-1.80822e-10	-1.40921
12172951	chr1:12172951:C:T	2.75854e-08	-1.80822e-10	-0.161252	0.00036218	-1.80822e-10	-0.0901107	0.000490595	-1.80822e-10	-0.152855
12173205	chr1:12173205:C:T	7.73733e-09	-1.80822e-10	-1.43248	9.74085e-05	-1.80822e-10	-1.40334	0.000143127	-1.80822e-10	-1.38474
12173697	chr1:12173697:T:C	2.20552e-09	-1.52616	-1.16141	2.50093e-05	-1.62346	-1.13954	3.83703e-05	-1.62348	-1.07771
12174461	chr1:12174461:T:A	1.37466e-08	-1.80822e-10	-0.857749	0.000165642	-1.80822e-10	-0.872421	0.000255975	-1.80822e-10	-0.803394
12174565	chr1:12174565:A:G	2.59396e-09	-1.80024	-0.725109	3.38252e-05	-1.7935	-0.667542	4.86785e-05	-1.79356	-0.669676
12175391	chr1:12175391:C:T	7.01494e-09	-1.80822e-10	-1.5305	8.7662e-05	-1.80822e-10	-1.50876	0.000128543	-1.80822e-10	-1.49221
12175399	chr1:12175399:C:T	5.44486e-09	-1.78387	-5.85454e-10	6.90478e-05	-1.74745	-5.85454e-10	9.95824e-05	-1.74749	-5.85454e-10
12175667	chr1:12175667:C:G	5.41668e-09	-1.78906	-5.85454e-10	6.84562e-05	-1.75606	-5.85454e-10	9.8728e-05	-1.75611	-5.85454e-10
12176060	chr1:12176060:A:G	6.57125e-09	-1.80822e-10	-1.59584	8.0682e-05	-1.80822e-10	-1.59174	0.000115982	-1.80822e-10	-1.59504
12176103	chr1:12176103:C:T	6.57432e-09	-1.80822e-10	-1.59537	8.02535e-05	-1.80822e-10	-1.59706	0.000115831	-1.80822e-10	-1.59634
12177148	chr1:12177148:G:A	3.55633e-09	-0.758809	-1.451	3.78896e-05	-0.886414	-1.46116	5.87559e-05	-0.884824	-1.39026
12177313	chr1:12177313:G:A	7.31708e-09	-1.80822e-10	-1.48833	9.02214e-05	-1.80822e-10	-1.47998	0.000128963	-1.80822e-10	-1.48895
12177520	chr1:12177520:C:T	1.21808e-08	-1.80822e-10	-0.978681	0.000137906	-1.80822e-10	-1.05568	0.000217813	-1.80822e-10	-0.964837
12177921	chr1:12177921:C:T	1.74404e-09	-1.73251	-1.18982	2.3616e-05	-1.66372	-1.1566	3.38117e-05	-1.66395	-1.16372
12178139	chr1:12178139:C:T	6.56996e-09	-1.80822e-10	-1.59603	8.06485e-05	-1.80822e-10	-1.59215	0.000115953	-1.80822e-10	-1.59529
12178619	chr1:12178619:TC:T	1.88853e-08	-1.80822e-10	-0.540154	0.000240055	-1.80822e-10	-0.501382	0.000347613	-1.80822e-10	-0.497386
12178689	chr1:12178689:G:A	8.9139e-09	-1.80822e-10	-1.29093	0.000114204	-1.80822e-10	-1.24427	0.000168659	-1.80822e-10	-1.2206
12178772	chr1:12178772:C:G	6.5672e-09	-1.80822e-10	-1.59645	8.05664e-05	-1.80822e-10	-1.59317	0.000115884	-1.80822e-10	-1.59589
12178972	chr1:12178972:G:A	6.62224e-09	-1.80822e-10	-1.58811	8.12771e-05	-1.80822e-10	-1.58439	0.000116973	-1.80822e-10	-1.58653
12179032	chr1:12179032:G:A	2.08389e-09	-1.24512	-1.49918	2.46095e-05	-1.31121	-1.46791	3.41777e-05	-1.30937	-1.50753
12179094	chr1:12179094:C:T	6.53504e-09	-1.60136	-5.85454e-10	8.78744e-05	-1.50634	-5.85454e-10	0.00012672	-1.5065	-5.85454e-10
12179463	chr1:12179463:C:T	3.91528e-09	-1.76683	-0.346825	5.12507e-05	-1.72072	-0.324798	7.78114e-05	-1.72088	-0.273312
12179473	chr1:12179473:G:A	8.95982e-09	0.19014	-1.47593	0.000122489	0.336206	-1.51044	0.000185873	0.3409	-1.46431
12179526	chr1:12179526:A:G	1.67504e-08	-1.80822e-10	-0.66012	0.000203539	-1.80822e-10	-0.666393	0.000293967	-1.80822e-10	-0.665007
12180040	chr1:12180040:G:A	6.90104e-09	-1.80822e-10	-1.54687	8.37721e-05	-1.80822e-10	-1.55415	0.000121265	-1.80822e-10	-1.5505
12180089	chr1:12180089:A:T	7.00201e-09	-1.53234	-5.85454e-10	0.000103555	-1.34215	-5.85454e-10	0.000150181	-1.33663	-5.85454e-10
12180539	chr1:12180539:A:T	6.63224e-09	-1.80822e-10	-1.5866	8.07437e-05	-1.80822e-10	-1.59097	0.000116726	-1.80822e-10	-1.58864
12180619	chr1:12180619:G:A	1.14653e-09	-1.76383	-1.57796	1.40121e-05	-1.76716	-1.57517	1.97938e-05	-1.76756	-1.59555
12180635	chr1:12180635:C:T	7.02288e-09	-1.80822e-10	-1.52937	8.81731e-05	-1.80822e-10	-1.50295	0.000128689	-1.80822e-10	-1.49108
12180665	chr1:12180665:T:G	6.88981e-09	-0.0159751	-1.53252	9.54485e-05	0.131316	-1.55498	0.000142861	0.1355	-1.5221
12180751	chr1:12180751:C:T	1.42493e-08	-1.80822e-10	-0.82183	0.00016951	-1.80822e-10	-0.84934	0.000248075	-1.80822e-10	-0.834742
12180767	chr1:12180767:T:G	1.9378e-09	-1.27903	-1.53796	2.28893e-05	-1.32991	-1.52167	3.27769e-05	-1.33025	-1.5285
12180993	chr1:12180993:T:C	1.23801e-09	-1.66846	-1.59657	1.39936e-05	-1.74743	-1.59622	2.01842e-05	-1.7469	-1.59668
12181205	chr1:12181205:T:C	7.45706e-09	-1.80822e-10	-1.46938	9.16433e-05	-1.80822e-10	-1.46435	0.00013156	-1.80822e-10	-1.46901
12181412	chr1:12181412:A:G	1.13298e-09	-1.75861	-1.59508	1.33575e-05	-1.79312	-1.59705	1.92763e-05	-1.793	-1.5966
12181798	chr1:12181798:T:G	1.77067e-09	-1.36219	-1.54499	1.75639e-05	-1.56963	-1.54677	2.51526e-05	-1.56968	-1.55384
12181934	chr1:12181934:G:A	1.19472e-09	-1.70662	-1.59401	1.39049e-05	-1.76206	-1.58795	1.99871e-05	-1.76203	-1.59136
12182039	chr1:12182039:C:T	1.16681e-09	-1.80093	-1.52334	1.40964e-05	-1.78833	-1.548	2.0444e-05	-1.78845	-1.54233
12182140	chr1:12182140:G:T	5.60424e-09	-1.75502	-5.85454e-10	7.17601e-05	-1.70892	-5.85454e-10	0.000103461	-1.70928	-5.85454e-10
12182148	chr1:12182148:G:A	5.40198e-09	-1.79178	-5.85454e-10	6.76821e-05	-1.76743	-5.85454e-10	9.7612e-05	-1.76747	-5.85454e-10
12182401	chr1:12182401:T:C	2.43352e-09	-1.39282	-1.19638	3.34594e-05	-1.31008	-1.16184	4.94532e-05	-1.3109	-1.13655
12182453	chr1:12182453:G:A	1.38857e-08	-1.80822e-10	-0.847679	0.000165221	-1.80822e-10	-0.874965	0.000243352	-1.80822e-10	-0.853966
12182485	chr1:12182485:T:TC	9.1154e-09	-1.26858	-5.85454e-10	0.000136829	-1.06352	-5.85454e-10	0.00019771	-1.06167	-5.85454e-10
12182736	chr1:12182736:T:G	1.74213e-09	-1.43238	-1.49105	2.36111e-05	-1.34933	-1.47121	3.43862e-05	-1.35016	-1.46066
12182892	chr1:12182892:A:G	1.62908e-09	-1.39399	-1.59653	2.2054e-05	-1.29705	-1.59171	3.19473e-05	-1.2981	-1.58628
12183217	chr1:12183217:C:T	1.60925e-09	-1.49061	-1.51217	2.18083e-05	-1.40839	-1.49157	3.17987e-05	-1.4092	-1.47985
12183613	chr1:12183613:CTGTT:C	6.97067e-09	-1.80822e-10	-1.53683	8.48135e-05	-1.80822e-10	-1.5418	0.000123211	-1.80822e-10	-1.53458
12183775	chr1:12183775:AT:A	6.56461e-09	-1.80822e-10	-1.59685	8.02709e-05	-1.80822e-10	-1.59684	0.000116667	-1.80822e-10	-1.58915
12184111	chr1:12184111:A:G	6.57781e-09	-1.80822e-10	-1.59484	8.04253e-05	-1.80822e-10	-1.59492	0.000116555	-1.80822e-10	-1.59011
12184180	chr1:12184180:GA:G	5.44131e-09	-1.78452	-5.85454e-10	6.85749e-05	-1.75433	-5.85454e-10	9.88976e-05	-1.75439	-5.85454e-10
12184201	chr1:12184201:A:G	1.66653e-09	-1.4582	-1.5096	2.23719e-05	-1.38099	-1.49346	3.25635e-05	-1.38174	-1.48354
12184261	chr1:12184261:T:C	1.67435e-09	-1.49341	-1.4697	2.24883e-05	-1.42239	-1.44686	3.28983e-05	-1.42312	-1.43193
12184443	chr1:12184443:A:G	1.05217e-08	-1.80822e-10	-1.1251	0.000132493	-1.80822e-10	-1.09572	0.000185869	-1.80822e-10	-1.12343
12184972	chr1:12184972:T:C	1.28099e-09	-1.65506	-1.57585	1.64138e-05	-1.61904	-1.56509	2.36828e-05	-1.61947	-1.56425
12185303	chr1:12185303:CCTTTTT:C	1.33831e-09	-1.59231	-1.59483	1.73894e-05	-1.53594	-1.59045	2.51971e-05	-1.53671	-1.58504
12185344	chr1:12185344:C:T	5.3904e-09	-1.79392	-5.85454e-10	6.74257e-05	-1.77122	-5.85454e-10	9.72412e-05	-1.77128	-5.85454e-10
12185675	chr1:12185675:T:A	1.36182e-09	-1.759	-1.41072	1.72516e-05	-1.75458	-1.37977	2.28454e-05	-1.75508	-1.46465
12186118	chr1:12186118:C:T	1.73055e-08	0.684151	-1.31167	0.000182552	0.571864	-1.34708	0.000282713	0.578738	-1.28278
12186126	chr1:12186126:C:A	1.08905e-08	-1.80822e-10	-1.09065	0.000134629	-1.80822e-10	-1.07973	0.000184601	-1.80822e-10	-1.13028
12186951	chr1:12186951:C:G	1.24626e-09	-1.78177	-1.47662	1.56495e-05	-1.7791	-1.45272	2.10982e-05	-1.77944	-1.51985
12187071	chr1:12187071:C:T	5.4317e-09	-1.78629	-5.85454e-10	6.83758e-05	-1.75723	-5.85454e-10	9.86101e-05	-1.7573	-5.85454e-10
12187253	chr1:12187253:A:G	1.0575e-08	0.47245	-1.5925	0.00010621	0.27501	-1.59185	0.000152766	0.277503	-1.59707
12187309	chr1:12187309:A:G	1.09323e-08	-1.80822e-10	-1.08682	0.000137956	-1.80822e-10	-1.05532	0.00019332	-1.80822e-10	-1.08413
12187453	chr1:12187453:C:T	1.70682e-08	-1.80822e-10	-0.641323	0.000185296	-1.80822e-10	-0.760298	0.0002821	-1.80822e-10	-0.706213
12187470	chr1:12187470:C:T	6.74943e-09	-1.80822e-10	-1.56908	8.22086e-05	-1.80822e-10	-1.57299	0.000118307	-1.80822e-10	-1.5752
12187883	chr1:12187883:C:T	1.4826e-09	-1.79744	-1.2873	1.83339e-05	-1.77825	-1.29525	2.62979e-05	-1.77834	-1.30065
12187886	chr1:12187886:G:T	9.26559e-09	-1.80822e-10	-1.25223	0.000112809	-1.80822e-10	-1.25656	0.000157037	-1.80822e-10	-1.29199
12188183	chr1:12188183:ATG:A	1.49759e-09	-1.70665	-1.36804	1.90507e-05	-1.69887	-1.33627	2.49714e-05	-1.69959	-1.43115
12188234	chr1:12188234:G:C	1.60364e-09	-1.5371	-1.46916	2.10888e-05	-1.48276	-1.45075	3.0816e-05	-1.48347	-1.43697
12188368	chr1:12188368:T:A	1.5862e-09	-1.54517	-1.47203	2.08044e-05	-1.49281	-1.45427	3.04021e-05	-1.49351	-1.44045
12188446	chr1:12188446:G:A	1.48268e-09	-1.72452	-1.36017	1.88551e-05	-1.71787	-1.32759	2.46591e-05	-1.71853	-1.4248
12188470	chr1:12188470:C:T	6.58356e-09	-1.80822e-10	-1.59396	8.02917e-05	-1.80822e-10	-1.59659	0.000115747	-1.80822e-10	-1.59707
12188501	chr1:12188501:G:A	1.14788e-08	-1.80822e-10	-1.03804	0.000129402	-1.80822e-10	-1.11933	0.000195069	-1.80822e-10	-1.07512
12188628	chr1:12188628:G:A	1.03633e-08	-1.80822e-10	-1.14027	0.000118852	-1.80822e-10	-1.20437	0.000178224	-1.80822e-10	-1.16544
12188682	chr1:12188682:A:T	9.5455e-09	-1.80822e-10	-1.22247	0.000115466	-1.80822e-10	-1.23328	0.000176777	-1.80822e-10	-1.17358
12188885	chr1:12188885:A:G	1.73523e-09	-1.39611	-1.53129	2.25995e-05	-1.34704	-1.51728	3.29021e-05	-1.34757	-1.50737
12188974	chr1:12188974:A:G	2.22517e-08	1.11294	-1.48906	0.000218414	0.904924	-1.50078	0.000314724	0.911148	-1.50793
12189027	chr1:12189027:C:G	1.55407e-08	-1.80822e-10	-0.735079	0.000197571	-1.80822e-10	-0.696152	0.000271236	-1.80822e-10	-0.745487
12189157	chr1:12189157:C:A	6.78048e-09	-1.80822e-10	-1.56449	8.18799e-05	-1.80822e-10	-1.577	0.000117186	-1.80822e-10	-1.58471
12189248	chr1:12189248:C:T	5.39954e-09	-1.79223	-5.85454e-10	6.77312e-05	-1.7667	-5.85454e-10	9.76832e-05	-1.76675	-5.85454e-10
12189586	chr1:12189586:A:T	1.65424e-09	-1.37891	-1.59629	2.12373e-05	-1.33158	-1.59491	3.06889e-05	-1.33211	-1.59246
12189713	chr1:12189713:G:A	1.43627e-09	-1.51945	-1.59704	1.8111e-05	-1.48902	-1.59671	2.61508e-05	-1.48957	-1.59503
12189759	chr1:12189759:C:T	6.67258e-09	-1.80822e-10	-1.58053	8.08993e-05	-1.80822e-10	-1.58905	0.000116155	-1.80822e-10	-1.59355
12189772	chr1:12189772:A:G	1.49245e-09	-1.50779	-1.57033	1.89692e-05	-1.46319	-1.57625	2.71505e-05	-1.46377	-1.58331
12189808	chr1:12189808:G:C	1.47495e-09	-1.51215	-1.57777	1.87541e-05	-1.46813	-1.58271	2.68779e-05	-1.46871	-1.58846
12189826	chr1:12189826:A:G	6.78966e-09	-1.80822e-10	-1.56314	8.24311e-05	-1.80822e-10	-1.57029	0.000118036	-1.80822e-10	-1.57748
12189947	chr1:12189947:T:C	5.40022e-09	-1.7921	-5.85454e-10	6.7738e-05	-1.7666	-5.85454e-10	9.76932e-05	-1.76664	-5.85454e-10
12190380	chr1:12190380:G:A	1.70511e-09	-1.38438	-1.56053	2.21567e-05	-1.33108	-1.55303	3.22646e-05	-1.3317	-1.5428
12190831	chr1:12190831:T:C	3.57823e-09	-1.78014	-0.423531	4.15243e-05	-1.79938	-0.456591	7.43669e-05	-1.79937	-0.240092
12190837	chr1:12190837:T:G	9.18361e-09	-1.80822e-10	-1.26112	0.000111211	-1.80822e-10	-1.27082	0.000169639	-1.80822e-10	-1.2148
12190922	chr1:12190922:C:T	1.61747e-09	-1.63824	-1.35944	2.49042e-05	-1.44215	-1.32507	3.66338e-05	-1.44237	-1.30513
12191134	chr1:12191134:T:A	1.1111e-09	-1.78876	-1.58443	1.38048e-05	-1.77455	-1.58268	2.02911e-05	-1.77488	-1.56341
12191221	chr1:12191221:T:C	6.64506e-09	-1.80822e-10	-1.58467	8.15076e-05	-1.80822e-10	-1.58155	0.000116735	-1.80822e-10	-1.58857
12191261	chr1:12191261:G:A	1.56845e-09	-1.45621	-1.57225	2.15491e-05	-1.33623	-1.57569	3.05821e-05	-1.33741	-1.59065
12191443	chr1:12191443:C:T	6.97466e-09	-1.53626	-5.85454e-10	8.11556e-05	-1.58588	-5.85454e-10	0.0001171	-1.58545	-5.85454e-10
12191708	chr1:12191708:T:G	3.00766e-09	-1.48178	-0.895597	3.80834e-05	-1.43604	-0.906427	5.77948e-05	-1.43666	-0.854912
12192835	chr1:12192835:C:T	1.94851e-09	-1.21814	-1.59334	2.48845e-05	-1.17152	-1.59648	3.58466e-05	-1.17216	-1.59706
12192870	chr1:12192870:G:A	2.02871e-08	-1.80822e-10	-0.468555	0.000220669	-1.80822e-10	-0.585588	0.000308132	-1.80822e-10	-0.617947
12192898	chr1:12192898:T:G	1.93232e-09	-1.2317	-1.58812	2.4583e-05	-1.1873	-1.59289	3.53846e-05	-1.18783	-1.59437
12193005	chr1:12193005:G:A	1.15606e-09	-1.79572	-1.5378	1.4245e-05	-1.77272	-1.55312	2.07263e-05	-1.7728	-1.54427
12193294	chr1:12193294:T:C	2.13523e-09	-1.12536	-1.5946	3.08229e-05	-0.969087	-1.58491	4.44362e-05	-0.97027	-1.58415
12193958	chr1:12193958:T:C	1.78116e-08	-1.80822e-10	-0.59869	0.00019698	-1.80822e-10	-0.69915	0.000272037	-1.80822e-10	-0.742536
12194144	chr1:12194144:G:A	2.18665e-09	-1.1076	-1.58857	3.13545e-05	-0.951503	-1.58539	4.60159e-05	-0.952986	-1.5665
12194393	chr1:12194393:G:T	6.68709e-09	-1.80822e-10	-1.57836	8.20572e-05	-1.80822e-10	-1.57484	0.000118915	-1.80822e-10	-1.57007
12194689	chr1:12194689:G:GA	5.46275e-09	-1.78059	-5.85454e-10	6.89647e-05	-1.74866	-5.85454e-10	9.94597e-05	-1.74872	-5.85454e-10
12195501	chr1:12195501:C:G	9.54552e-09	-1.80822e-10	-1.22247	0.0001082	-1.80822e-10	-1.29827	0.000162949	-1.80822e-10	-1.25504
12196114	chr1:12196114:A:G	1.10405e-07	-1.80822e-10	1.22561	0.00137874	-1.80822e-10	1.24667	0.00190564	-1.80822e-10	1.2041
12196813	chr1:12196813:G:T	8.74692e-09	-1.80822e-10	-1.30984	0.000104236	-1.80822e-10	-1.33559	0.000153165	-1.80822e-10	-1.31696
12196884	chr1:12196884:C:G	2.48101e-09	-1.13791	-1.43196	4.34776e-05	-0.801625	-1.40838	6.43012e-05	-0.802046	-1.38285
12197333	chr1:12197333:A:G	6.90204e-09	-1.80822e-10	-1.54672	8.65733e-05	-1.80822e-10	-1.52126	0.000121779	-1.80822e-10	-1.54627
12197540	chr1:12197540:GGGAGCATCATCACCCCCATTTTA:G	5.71114e-09	-1.73612	-5.85454e-10	7.34551e-05	-1.68558	-5.85454e-10	0.000105933	-1.68566	-5.85454e-10
12197599	chr1:12197599:T:C	6.56323e-09	-1.80822e-10	-1.59706	8.04705e-05	-1.80822e-10	-1.59436	0.00011575	-1.80822e-10	-1.59704
12197712	chr1:12197712:G:A	6.64084e-09	-1.80822e-10	-1.5853	8.10077e-05	-1.80822e-10	-1.58771	0.0001163	-1.80822e-10	-1.5923
12197796	chr1:12197796:G:C	6.87679e-09	-1.80822e-10	-1.55039	8.20264e-05	-1.80822e-10	-1.57521	0.000119849	-1.80822e-10	-1.56224
12198046	chr1:12198046:C:T	5.61997e-09	-1.75221	-5.85454e-10	7.09856e-05	-1.71977	-5.85454e-10	0.000102378	-1.7198	-5.85454e-10
12198174	chr1:12198174:T:C	1.37085e-09	-1.77624	-1.38687	1.72496e-05	-1.76695	-1.36752	2.48687e-05	-1.76705	-1.36781
12198231	chr1:12198231:C:T	8.98455e-09	-1.80822e-10	-1.28303	0.000109315	-1.80822e-10	-1.28801	0.000163621	-1.80822e-10	-1.25092
12198784	chr1:12198784:G:A	8.77649e-09	-1.80822e-10	-1.30646	0.000108003	-1.80822e-10	-1.30009	0.000155807	-1.80822e-10	-1.29985
12198884	chr1:12198884:G:T	1.13399e-09	-1.79866	-1.55414	1.39192e-05	-1.79828	-1.5507	1.94745e-05	-1.79818	-1.58119
12198972	chr1:12198972:T:G	6.25231e-09	-1.64559	-5.85454e-10	7.5794e-05	-1.65423	-5.85454e-10	0.000109394	-1.65352	-5.85454e-10
12199316	chr1:12199316:T:C	9.37199e-09	-1.80822e-10	-1.24082	0.000121738	-1.80822e-10	-1.18038	0.000166391	-1.80822e-10	-1.23413
12200280	chr1:12200280:A:G	8.38723e-09	-1.80822e-10	-1.35183	0.000102274	-1.80822e-10	-1.3546	0.000151963	-1.80822e-10	-1.32484
12200342	chr1:12200342:C:T	6.14436e-09	-1.663	-5.85454e-10	8.12848e-05	-1.58429	-5.85454e-10	0.000117223	-1.58439	-5.85454e-10
12200682	chr1:12200682:G:GC	7.77975e-09	-1.80822e-10	-1.42702	9.44596e-05	-1.80822e-10	-1.43408	0.000135248	-1.80822e-10	-1.44137
12200810	chr1:12200810:G:A	6.57832e-09	-1.80822e-10	-1.59476	8.05202e-05	-1.80822e-10	-1.59374	0.000116669	-1.80822e-10	-1.58913
12201053	chr1:12201053:GA:G	1.26876e-08	-1.80822e-10	-0.937912	0.000149649	-1.80822e-10	-0.973962	0.000212769	-1.80822e-10	-0.988267
12201556	chr1:12201556:T:C	6.0144e-09	-1.68438	-5.85454e-10	7.9107e-05	-1.61145	-5.85454e-10	0.000114082	-1.61155	-5.85454e-10
12201733	chr1:12201733:T:C	5.72403e-09	-1.60943	-0.124441	7.17168e-05	-1.51372	-0.195811	0.000110374	-1.51393	-0.130671
12201915	chr1:12201915:A:G	1.33683e-09	-1.75718	-1.43106	1.62608e-05	-1.73976	-1.45373	2.54203e-05	-1.7394	-1.37353
12202241	chr1:12202241:G:A	1.4859e-09	-1.79625	-1.28627	1.80732e-05	-1.78992	-1.2979	2.68869e-05	-1.78982	-1.26702
12202619	chr1:12202619:C:T	8.09538e-09	-1.80822e-10	-1.38725	9.87148e-05	-1.80822e-10	-1.39002	0.000146057	-1.80822e-10	-1.36448
12202632	chr1:12202632:G:A	2.41883e-09	-1.70783	-0.887423	3.14821e-05	-1.70691	-0.825919	3.68409e-05	-1.70579	-1.03607
12202633	chr1:12202633:A:C	3.36983e-09	-1.77676	-0.486916	4.24492e-05	-1.78716	-0.446785	4.77814e-05	-1.78669	-0.695148
12202735	chr1:12202735:A:G	3.4977e-09	-1.78621	-0.440228	4.43906e-05	-1.79402	-0.395202	4.96223e-05	-1.79369	-0.650348
12202858	chr1:12202858:C:T	1.9143e-08	-1.80822e-10	-0.526603	0.000235594	-1.80822e-10	-0.520142	0.000326433	-1.80822e-10	-0.56025
12203460	chr1:12203460:C:A	5.39485e-09	-1.7931	-5.85454e-10	6.5882e-05	-1.79439	-5.85454e-10	9.50328e-05	-1.79425	-5.85454e-10
12203488	chr1:12203488:C:T	2.32275e-09	-1.71921	-0.916573	2.94124e-05	-1.72467	-0.876167	3.72135e-05	-1.72371	-1.0081
12203529	chr1:12203529:G:A	6.69595e-09	-1.80822e-10	-1.57704	8.18283e-05	-1.80822e-10	-1.57763	0.000117241	-1.80822e-10	-1.58424
12203760	chr1:12203760:T:C	1.39772e-09	-1.79965	-1.34405	1.74106e-05	-1.79803	-1.32714	2.29759e-05	-1.79822	-1.41581
12203862	chr1:12203862:C:T	1.48738e-09	-1.52839	-1.55313	1.69808e-05	-1.59866	-1.55151	2.50223e-05	-1.59792	-1.53079
12204166	chr1:12204166:T:C	2.10816e-09	-1.22028	-1.51244	3.5834e-05	-0.910852	-1.4925	5.27044e-05	-0.911158	-1.47262
12204265	chr1:12204265:C:G	5.8689e-09	-1.70887	-5.85454e-10	8.11604e-05	-1.58582	-5.85454e-10	0.0001175	-1.58204	-5.85454e-10
12204298	chr1:12204298:A:G	2.38899e-09	-1.03416	-1.57351	2.58501e-05	-1.16404	-1.56589	3.64208e-05	-1.16133	-1.592
12204404	chr1:12204404:G:A	1.53404e-09	-1.50717	-1.54346	2.42706e-05	-1.26797	-1.52502	3.55602e-05	-1.26823	-1.50902
12204809	chr1:12204809:C:CA	7.00323e-09	-1.80822e-10	-1.53217	8.58489e-05	-1.80822e-10	-1.52966	0.000121846	-1.80822e-10	-1.54572
12205019	chr1:12205019:A:G	2.04747e-09	-1.29673	-1.46521	3.43796e-05	-1.00403	-1.44075	5.0825e-05	-1.00429	-1.4158
12206396	chr1:12206396:T:C	1.38207e-08	-1.80822e-10	-0.852375	0.000163683	-1.80822e-10	-0.88432	0.000250338	-1.80822e-10	-0.825663
12206555	chr1:12206555:A:G	1.64394e-09	-1.76875	-1.21269	2.04211e-05	-1.78442	-1.18126	2.56575e-05	-1.78362	-1.32002
12206599	chr1:12206599:G:T	1.08323e-08	-1.09601	-5.85454e-10	0.000150994	-0.96501	-5.85454e-10	0.000217732	-0.965211	-5.85454e-10
12207208	chr1:12207208:A:G	9.93078e-09	-0.925533	-0.257369	0.000142615	-0.85873	-0.163375	0.000174999	-0.856327	-0.327365
12207213	chr1:12207213:T:G	5.75497e-09	-1.72848	-5.85454e-10	6.75533e-05	-1.76933	-5.85454e-10	9.74696e-05	-1.76893	-5.85454e-10
12207235	chr1:12207235:C:T	3.36727e-09	-1.37849	-0.885946	5.72841e-05	-1.13826	-0.79597	6.46279e-05	-1.137	-1.04282
12207407	chr1:12207407:C:A	1.09699e-09	-1.79525	-1.59072	1.33734e-05	-1.80056	-1.58843	1.91986e-05	-1.80049	-1.59315
12207473	chr1:12207473:A:G	6.82404e-09	-1.80822e-10	-1.55809	8.33251e-05	-1.80822e-10	-1.5595	0.000121197	-1.80822e-10	-1.55106
12207498	chr1:12207498:C:G	3.18242e-08	-1.80822e-10	-0.0183124	0.000452404	-1.80822e-10	0.132324	0.000567867	-1.80822e-10	-0.00658841
12207942	chr1:12207942:C:T	1.7886e-09	-1.76544	-1.13167	2.21788e-05	-1.74862	-1.13449	3.14034e-05	-1.74784	-1.15372
12207966	chr1:12207966:G:GTGAA	6.81134e-09	-1.55995	-5.85454e-10	8.41424e-05	-1.54974	-5.85454e-10	0.000121081	-1.55202	-5.85454e-10
12208168	chr1:12208168:C:T	6.7051e-09	-1.80822e-10	-1.57567	8.30687e-05	-1.80822e-10	-1.56258	0.000118408	-1.80822e-10	-1.57434
12208442	chr1:12208442:G:A	4.44762e-09	-1.38844	-0.597726	5.25418e-05	-1.37119	-0.649454	9.49253e-05	-1.36912	-0.426261
12208514	chr1:12208514:A:G	1.52301e-09	-1.67513	-1.38272	1.91094e-05	-1.65497	-1.3771	2.69217e-05	-1.65697	-1.39857
12208521	chr1:12208521:T:G	6.58688e-09	-1.80822e-10	-1.59346	8.0814e-05	-1.80822e-10	-1.5901	0.000116837	-1.80822e-10	-1.58769
12208664	chr1:12208664:G:A	4.27722e-09	-1.60607	-0.41917	5.44853e-05	-1.58837	-0.395954	7.51589e-05	-1.59063	-0.438244
12209275	chr1:12209275:A:G	1.24655e-09	-1.77243	-1.48574	1.56724e-05	-1.75908	-1.47127	2.3293e-05	-1.76022	-1.4401
12209500	chr1:12209500:G:A	6.70138e-09	-1.80822e-10	-1.57623	8.11539e-05	-1.80822e-10	-1.5859	0.000116424	-1.80822e-10	-1.59124
12209525	chr1:12209525:G:A	7.27207e-09	-1.80822e-10	-1.4945	8.949e-05	-1.80822e-10	-1.48812	0.00012924	-1.80822e-10	-1.48681
12209650	chr1:12209650:G:A	6.92407e-09	-1.80822e-10	-1.54354	8.55603e-05	-1.80822e-10	-1.53303	0.00012434	-1.80822e-10	-1.52545
12209846	chr1:12209846:A:C	6.78855e-09	-1.80822e-10	-1.5633	8.20478e-05	-1.80822e-10	-1.57495	0.000119039	-1.80822e-10	-1.56902
12209890	chr1:12209890:A:G	1.91084e-09	-1.65343	-1.17757	2.35994e-05	-1.66037	-1.16066	3.32399e-05	-1.65999	-1.18474
12210165	chr1:12210165:C:T	1.92875e-09	-1.43956	-1.38211	2.26132e-05	-1.49432	-1.3694	3.21258e-05	-1.4948	-1.38402
12210302	chr1:12210302:T:C	7.53053e-09	-1.80822e-10	-1.45957	9.45357e-05	-1.80822e-10	-1.43327	0.000132942	-1.80822e-10	-1.45856
12210504	chr1:12210504:A:G	7.44972e-09	-1.80822e-10	-1.47036	9.28973e-05	-1.80822e-10	-1.45076	0.00013109	-1.80822e-10	-1.47259
12210977	chr1:12210977:T:C	6.86875e-09	-1.80822e-10	-1.55156	8.30639e-05	-1.80822e-10	-1.56264	0.000121582	-1.80822e-10	-1.54789
12211039	chr1:12211039:C:T	8.89788e-09	-1.80822e-10	-1.29273	0.000105582	-1.80822e-10	-1.32276	0.000149585	-1.80822e-10	-1.34061
12211126	chr1:12211126:G:A	1.17221e-09	-1.79149	-1.52816	1.44634e-05	-1.79208	-1.51855	2.02309e-05	-1.79229	-1.54898
12211133	chr1:12211133:C:T	6.63989e-09	-1.58544	-5.85454e-10	7.43529e-05	-1.67343	-5.85454e-10	0.000107251	-1.6733	-5.85454e-10
12211711	chr1:12211711:G:A	3.39308e-08	0.0457842	-5.85454e-10	0.000350292	-0.123485	-5.85454e-10	0.000505535	-0.122857	-5.85454e-10
12212145	chr1:12212145:A:G	6.67396e-09	-1.80822e-10	-1.58033	8.20489e-05	-1.80822e-10	-1.57494	0.000119714	-1.80822e-10	-1.56337
12212297	chr1:12212297:G:A	6.69714e-09	-1.80822e-10	-1.57686	8.13562e-05	-1.80822e-10	-1.58341	0.000117564	-1.80822e-10	-1.58149
12212306	chr1:12212306:A:G	1.2249e-08	-1.80822e-10	-0.973098	0.00015817	-1.80822e-10	-0.918583	0.000219079	-1.80822e-10	-0.959044
12212496	chr1:12212496:C:T	1.43033e-08	-0.818051	-5.85454e-10	0.000151138	-0.964058	-5.85454e-10	0.000217498	-0.966287	-5.85454e-10
12212520	chr1:12212520:C:T	8.5827e-09	-1.80822e-10	-1.32879	9.95206e-05	-1.80822e-10	-1.38189	0.00014685	-1.80822e-10	-1.35906
12213345	chr1:12213345:C:T	2.87598e-09	-1.44978	-0.972369	3.44215e-05	-1.51116	-0.932415	4.60856e-05	-1.50923	-1.00875
12213563	chr1:12213563:T:A	1.80658e-09	-1.78409	-1.10301	2.04298e-05	-1.80082	-1.16444	2.97101e-05	-1.80085	-1.15614
12213759	chr1:12213759:C:T	2.86036e-09	-1.42713	-1.00046	3.40927e-05	-1.49312	-0.960044	4.56913e-05	-1.49115	-1.03542
12214196	chr1:12214196:C:T	4.64546e-08	-1.80822e-10	0.359936	0.000584288	-1.80822e-10	0.388143	0.00083713	-1.80822e-10	0.381505
12214862	chr1:12214862:T:C	6.80289e-09	-1.56119	-5.85454e-10	8.47635e-05	-1.54239	-5.85454e-10	0.000121923	-1.54508	-5.85454e-10
12215463	chr1:12215463:G:C	2.88024e-09	-1.51805	-0.902619	3.51286e-05	-1.55225	-0.870982	4.64326e-05	-1.55049	-0.959983
12216187	chr1:12216187:C:G	5.92926e-09	-1.69864	-5.85454e-10	7.35563e-05	-1.6842	-5.85454e-10	0.0001059	-1.68598	-5.85454e-10
12216282	chr1:12216282:C:T	8.33495e-09	-1.80822e-10	-1.35808	9.71641e-05	-1.80822e-10	-1.40585	0.000143334	-1.80822e-10	-1.3833
12216926	chr1:12216926:CA:C	2.09105e-09	-1.2926	-1.44828	2.53197e-05	-1.32137	-1.4293	3.34009e-05	-1.32326	-1.51663
12217081	chr1:12217081:C:G	5.74652e-09	-1.72995	-5.85454e-10	7.10995e-05	-1.71817	-5.85454e-10	0.000102392	-1.71967	-5.85454e-10
12217564	chr1:12217564:G:A	1.54524e-08	-1.80822e-10	-0.740773	0.000209183	-1.80822e-10	-0.63904	0.00030684	-1.80822e-10	-0.622149
12217607	chr1:12217607:C:G	4.68654e-09	-1.0629	-0.870945	5.62267e-05	-1.13756	-0.815297	7.28395e-05	-1.13474	-0.925475
12217746	chr1:12217746:G:A	6.92351e-09	-1.80822e-10	-1.54362	8.41345e-05	-1.80822e-10	-1.54983	0.000121445	-1.80822e-10	-1.54901
12218398	chr1:12218398:G:T	9.64693e-09	-1.80822e-10	-1.2119	0.000110602	-1.80822e-10	-1.27632	0.000164074	-1.80822e-10	-1.24816
12218493	chr1:12218493:T:C	8.62697e-09	-1.77029	0.446639	0.00011063	-1.78513	0.509068	0.0001304	-1.78445	0.306584
12218875	chr1:12218875:A:G	1.10276e-09	-1.80011	-1.58062	1.36531e-05	-1.79982	-1.56847	1.9556e-05	-1.79989	-1.5753
12219261	chr1:12219261:G:C	1.48265e-09	-1.73869	-1.34601	1.77299e-05	-1.76682	-1.34018	2.47908e-05	-1.76657	-1.37143
12219524	chr1:12219524:T:C	5.74207e-09	-0.562701	-1.16802	7.5161e-05	-0.529159	-1.13346	9.8941e-05	-0.521588	-1.23236
12219976	chr1:12219976:A:G	4.66772e-09	-1.51669	-0.421184	5.9756e-05	-1.56921	-0.322766	6.73159e-05	-1.56499	-0.574084
12220353	chr1:12220353:G:A	1.48383e-09	-1.74602	-1.33789	1.85464e-05	-1.72101	-1.34096	2.62086e-05	-1.72129	-1.3611
12220374	chr1:12220374:T:G	6.56315e-09	-1.80822e-10	-1.59707	8.02608e-05	-1.80822e-10	-1.59697	0.000115747	-1.80822e-10	-1.59707
12220950	chr1:12220950:G:A	8.89196e-09	-1.80822e-10	-1.29339	0.000103787	-1.80822e-10	-1.33991	0.00015499	-1.80822e-10	-1.30512
12221147	chr1:12221147:G:C	9.18748e-09	-1.80822e-10	-1.2607	0.000106834	-1.80822e-10	-1.31098	0.000159294	-1.80822e-10	-1.27773
12221667	chr1:12221667:C:T	8.03488e-09	-1.80822e-10	-1.39475	0.000100501	-1.80822e-10	-1.37208	0.000141739	-1.80822e-10	-1.39449
12222065	chr1:12222065:G:T	3.69512e-09	-1.21106	-0.960466	4.16628e-05	-1.35749	-0.895154	4.92134e-05	-1.35095	-1.10136
12222124	chr1:12222124:A:G	5.53515e-09	-1.76742	-5.85454e-10	6.66457e-05	-1.78286	-5.85454e-10	9.6133e-05	-1.78274	-5.85454e-10
12222722	chr1:12222722:A:G	2.19451e-08	-1.80822e-10	-0.389996	0.000267158	-1.80822e-10	-0.39441	0.000366193	-1.80822e-10	-0.445315
12222814	chr1:12222814:T:A	6.92033e-09	-1.80822e-10	-1.54408	8.53367e-05	-1.80822e-10	-1.53565	0.000124722	-1.80822e-10	-1.52239
12223605	chr1:12223605:G:A	6.90907e-09	-1.80822e-10	-1.5457	8.52828e-05	-1.80822e-10	-1.53628	0.000125722	-1.80822e-10	-1.5144
12223738	chr1:12223738:G:A	5.35415e-09	-1.80067	-5.85454e-10	6.55215e-05	-1.79987	-5.85454e-10	9.44961e-05	-1.79992	-5.85454e-10
12223842	chr1:12223842:G:A	1.43478e-09	-1.76281	-1.35471	1.78064e-05	-1.77016	-1.33253	2.4265e-05	-1.76872	-1.39072
12223904	chr1:12223904:G:A	1.32144e-09	-1.72838	-1.47143	1.66195e-05	-1.70248	-1.4692	2.36102e-05	-1.70276	-1.48404
12223995	chr1:12223995:C:T	3.24392e-09	-1.065	-1.23676	4.04393e-05	-1.06059	-1.22186	5.1466e-05	-1.06188	-1.34568
12224083	chr1:12224083:G:T	1.23717e-08	-1.80822e-10	-0.963129	0.0001596	-1.80822e-10	-0.90958	0.000233134	-1.80822e-10	-0.896863
12224486	chr1:12224486:G:T	8.32683e-09	-1.80822e-10	-1.35906	0.000102878	-1.80822e-10	-1.34871	0.000143944	-1.80822e-10	-1.37905
12224797	chr1:12224797:C:T	6.56372e-09	-1.80822e-10	-1.59698	8.02552e-05	-1.80822e-10	-1.59704	0.000115848	-1.80822e-10	-1.59619
12225164	chr1:12225164:C:T	2.39692e-09	-1.79995	-0.804401	3.14602e-05	-1.77378	-0.759746	3.87825e-05	-1.7745	-0.916001
12225595	chr1:12225595:T:C	2.87696e-09	-1.64882	-0.772986	3.40229e-05	-1.7293	-0.725918	4.11459e-05	-1.72704	-0.904312
12226072	chr1:12226072:C:T	1.26806e-08	-0.938463	-5.85454e-10	0.000144458	-1.00926	-5.85454e-10	0.000208406	-1.00898	-5.85454e-10
12226076	chr1:12226076:T:G	6.87294e-09	-1.80822e-10	-1.55095	8.46855e-05	-1.80822e-10	-1.54331	0.000123711	-1.80822e-10	-1.53053
12226407	chr1:12226407:T:C	1.40803e-09	-1.56548	-1.57087	1.79521e-05	-1.52807	-1.56647	2.56142e-05	-1.52309	-1.58224
12226582	chr1:12226582:C:T	2.18631e-09	-1.64483	-1.05149	2.60337e-05	-1.73496	-0.987902	3.1266e-05	-1.7333	-1.17264
12226592	chr1:12226592:G:A	5.61352e-09	-1.75336	-5.85454e-10	6.91054e-05	-1.74662	-5.85454e-10	9.96707e-05	-1.7466	-5.85454e-10
12226714	chr1:12226714:C:T	6.91186e-09	-1.80822e-10	-1.5453	8.54673e-05	-1.80822e-10	-1.53412	0.000121487	-1.80822e-10	-1.54866
12226788	chr1:12226788:A:G	6.77228e-09	-1.80822e-10	-1.5657	8.33428e-05	-1.80822e-10	-1.55929	0.000121494	-1.80822e-10	-1.54861
12226870	chr1:12226870:T:C	1.18658e-09	-1.72026	-1.58721	1.48575e-05	-1.69388	-1.58987	2.17551e-05	-1.69082	-1.57781
12226881	chr1:12226881:C:T	2.61349e-09	-1.80062	-0.717232	3.40901e-05	-1.78647	-0.666774	4.16354e-05	-1.78699	-0.832531
12226958	chr1:12226958:A:G	1.25414e-09	-1.66719	-1.58491	1.57181e-05	-1.63804	-1.5894	2.30538e-05	-1.63421	-1.57644
12227213	chr1:12227213:T:C	2.97495e-09	-1.79508	-0.593233	3.95979e-05	-1.7964	-0.50707	4.72587e-05	-1.79671	-0.696132
12227480	chr1:12227480:T:C	6.73082e-09	-1.80822e-10	-1.57184	8.27833e-05	-1.80822e-10	-1.56602	0.000120573	-1.80822e-10	-1.55622
12227560	chr1:12227560:G:A	2.89743e-09	-1.71035	-0.704369	3.78508e-05	-1.75377	-0.594828	4.27094e-05	-1.7516	-0.842453
12228019	chr1:12228019:C:T	6.85881e-09	-1.80822e-10	-1.55301	8.47265e-05	-1.80822e-10	-1.54282	0.000120554	-1.80822e-10	-1.55638
12228812	chr1:12228812:C:T	1.41202e-09	-1.63666	-1.49686	1.77947e-05	-1.60742	-1.49593	2.6535e-05	-1.60336	-1.46665
12228878	chr1:12228878:C:T	1.23545e-09	-1.77019	-1.49692	1.54457e-05	-1.74571	-1.49921	2.30826e-05	-1.74446	-1.46494
12228965	chr1:12228965:G:A	7.27902e-09	-1.49354	-5.85454e-10	8.45195e-05	-1.54527	-5.85454e-10	0.000121976	-1.54465	-5.85454e-10
12228995	chr1:12228995:G:T	7.25653e-09	-1.80822e-10	-1.49664	8.78683e-05	-1.80822e-10	-1.50641	0.000124133	-1.80822e-10	-1.52712
12229081	chr1:12229081:T:C	3.07988e-09	-1.67022	-0.683435	3.96421e-05	-1.72547	-0.576885	4.46733e-05	-1.72275	-0.826349
12229300	chr1:12229300:A:G	6.5666e-09	-1.80822e-10	-1.59654	8.02542e-05	-1.80822e-10	-1.59705	0.000115859	-1.80822e-10	-1.59611
12229378	chr1:12229378:T:G	1.24803e-09	-1.70112	-1.55586	1.55844e-05	-1.67275	-1.56323	2.31025e-05	-1.66943	-1.5391
12229410	chr1:12229410:A:T	1.55153e-09	-1.47421	-1.56509	1.92426e-05	-1.45328	-1.57185	2.8495e-05	-1.44773	-1.55101
12231073	chr1:12231073:T:C	6.57297e-09	-1.80822e-10	-1.59557	8.05211e-05	-1.80822e-10	-1.59373	0.000116453	-1.80822e-10	-1.59098
12231244	chr1:12231244:A:T	7.8804e-09	-1.80822e-10	-1.41416	9.67596e-05	-1.80822e-10	-1.41002	0.000136479	-1.80822e-10	-1.4323
12231277	chr1:12231277:T:G	1.17863e-08	-1.80822e-10	-1.0116	0.000145252	-1.80822e-10	-1.00378	0.000225571	-1.80822e-10	-0.929839
12231720	chr1:12231720:G:A	2.80036e-08	-0.146206	-5.85454e-10	0.000265057	-0.402307	-5.85454e-10	0.0003826	-0.401486	-5.85454e-10
12231765	chr1:12231765:G:A	3.65779e-09	-1.74638	-0.4353	4.82928e-05	-1.72998	-0.374985	6.16638e-05	-1.73059	-0.496185
12232056	chr1:12232056:A:T	1.2335e-08	-1.80822e-10	-0.9661	0.000155057	-1.80822e-10	-0.938457	0.00022117	-1.80822e-10	-0.949544
12232414	chr1:12232414:G:A	1.0321e-08	-1.7397	0.595336	0.000123359	-1.69145	0.524301	0.000195868	-1.68979	0.618756
12233329	chr1:12233329:A:G	9.50225e-09	-1.22701	-5.85454e-10	0.0001203	-1.19226	-5.85454e-10	0.000172949	-1.19548	-5.85454e-10
12233555	chr1:12233555:G:A	1.29499e-09	-1.65454	-1.5655	1.56037e-05	-1.66502	-1.56972	2.34636e-05	-1.66563	-1.52739
12233887	chr1:12233887:AAAT:A	1.78717e-08	-1.80822e-10	-0.59532	0.000231471	-1.80822e-10	-0.537798	0.000290908	-1.80822e-10	-0.675467
12233940	chr1:12233940:T:C	2.60893e-08	-1.80822e-10	-0.217013	0.000350051	-1.80822e-10	-0.124173	0.000382239	-1.80822e-10	-0.40243
12233972	chr1:12233972:C:T	7.28957e-09	-1.80822e-10	-1.4921	9.03609e-05	-1.80822e-10	-1.47844	0.000132877	-1.80822e-10	-1.45905
12234188	chr1:12234188:T:C	8.7846e-09	-1.80822e-10	-1.30554	0.000109422	-1.80822e-10	-1.28704	0.000156293	-1.80822e-10	-1.29674
12235131	chr1:12235131:T:C	9.0612e-09	-1.60975	0.33521	0.000117281	-1.60064	0.382966	0.000152573	-1.60149	0.280653
12235154	chr1:12235154:A:C	7.23615e-09	-1.49945	-5.85454e-10	8.11646e-05	-1.58577	-5.85454e-10	0.000117011	-1.58621	-5.85454e-10
12235239	chr1:12235239:C:T	1.05181e-08	-1.80822e-10	-1.12544	0.000125905	-1.80822e-10	-1.14673	0.00018715	-1.80822e-10	-1.11656
12235260	chr1:12235260:C:T	7.56717e-09	-1.80822e-10	-1.45472	9.33659e-05	-1.80822e-10	-1.44573	0.000134648	-1.80822e-10	-1.44581
12235680	chr1:12235680:A:G	7.74422e-09	-1.80822e-10	-1.43159	9.66527e-05	-1.80822e-10	-1.41113	0.000135606	-1.80822e-10	-1.43872
12235685	chr1:12235685:CTTCCTT:C	6.94318e-09	-1.54078	-5.85454e-10	9.71486e-05	-1.40601	-5.85454e-10	0.000140463	-1.40353	-5.85454e-10
12236369	chr1:12236369:T:C	1.40028e-09	-1.78395	-1.35792	1.81997e-05	-1.73407	-1.34677	2.49338e-05	-1.73508	-1.39718
12236375	chr1:12236375:T:C	7.39667e-09	-1.80822e-10	-1.47751	9.21775e-05	-1.80822e-10	-1.45854	0.000125053	-1.80822e-10	-1.51974
12236424	chr1:12236424:A:G	1.75044e-08	-1.80822e-10	-0.616089	0.00021755	-1.80822e-10	-0.599824	0.000294678	-1.80822e-10	-0.662592
12237095	chr1:12237095:G:A	6.46283e-09	-1.63405	0.0215777	8.14466e-05	-1.58741	0.00510814	0.000134155	-1.58484	0.135359
12238360	chr1:12238360:C:T	2.3978e-09	-1.02321	-1.58078	3.21709e-05	-0.927922	-1.58327	4.73434e-05	-0.92631	-1.56474
12238412	chr1:12238412:T:C	6.6097e-09	-1.80822e-10	-1.59	8.08985e-05	-1.80822e-10	-1.58906	0.000115982	-1.80822e-10	-1.59504
12238510	chr1:12238510:T:C	5.8026e-09	-1.72023	-5.85454e-10	7.14953e-05	-1.71262	-5.85454e-10	0.000103118	-1.7126	-5.85454e-10
12238801	chr1:12238801:G:A	5.14269e-09	-1.5282	-0.312766	6.29967e-05	-1.48563	-0.353542	9.74878e-05	-1.48037	-0.288372
12238912	chr1:12238912:C:T	6.95609e-09	-1.80822e-10	-1.53892	8.60111e-05	-1.80822e-10	-1.52777	0.000123842	-1.80822e-10	-1.52947
12239394	chr1:12239394:C:T	3.5975e-09	-1.7767	-0.4216	4.49982e-05	-1.72618	-0.449452	6.71133e-05	-1.72495	-0.417138
12239417	chr1:12239417:G:A	6.64605e-09	-1.80822e-10	-1.58452	8.16532e-05	-1.80822e-10	-1.57977	0.000116826	-1.80822e-10	-1.58779
12239947	chr1:12239947:A:G	7.32627e-09	-1.79935	0.312281	8.70975e-05	-1.79815	0.282928	0.000137931	-1.79787	0.376152
12240706	chr1:12240706:C:T	6.57543e-09	-1.80822e-10	-1.5952	8.0488e-05	-1.80822e-10	-1.59414	0.000116359	-1.80822e-10	-1.59179
12241232	chr1:12241232:C:T	7.2117e-09	-1.50284	-5.85454e-10	8.56241e-05	-1.53228	-5.85454e-10	0.000123239	-1.53435	-5.85454e-10
12241737	chr1:12241737:G:A	7.0063e-09	-1.80822e-10	-1.53173	8.5722e-05	-1.80822e-10	-1.53114	0.00012493	-1.80822e-10	-1.52072
12242330	chr1:12242330:G:A	3.83687e-09	-1.64635	-0.487534	4.68728e-05	-1.61406	-0.520753	7.19106e-05	-1.60998	-0.463074
12242348	chr1:12242348:C:T	7.25926e-09	-1.80822e-10	-1.49626	9.01507e-05	-1.80822e-10	-1.48077	0.000129651	-1.80822e-10	-1.48363
12242644	chr1:12242644:G:C	6.61003e-09	-1.80822e-10	-1.58995	8.11217e-05	-1.80822e-10	-1.5863	0.000117657	-1.80822e-10	-1.5807
12243231	chr1:12243231:G:A	1.49526e-09	-1.67376	-1.40248	1.8853e-05	-1.71488	-1.3307	2.45089e-05	-1.7159	-1.43354
12243865	chr1:12243865:C:T	6.5648e-09	-1.80822e-10	-1.59682	8.02534e-05	-1.80822e-10	-1.59706	0.000115847	-1.80822e-10	-1.59621
12243944	chr1:12243944:C:A	6.56493e-09	-1.80822e-10	-1.5968	8.02531e-05	-1.80822e-10	-1.59707	0.000115843	-1.80822e-10	-1.59624
12244024	chr1:12244024:C:T	2.64066e-08	-1.80822e-10	-0.204925	0.000338907	-1.80822e-10	-0.156526	0.000422927	-1.80822e-10	-0.301276
12244042	chr1:12244042:T:C	6.56479e-09	-1.80822e-10	-1.59682	8.02534e-05	-1.80822e-10	-1.59706	0.000115847	-1.80822e-10	-1.5962
12244587	chr1:12244587:C:T	8.62295e-09	-1.80822e-10	-1.32411	0.000107617	-1.80822e-10	-1.30367	0.000155486	-1.80822e-10	-1.30192
12244637	chr1:12244637:A:G	6.65043e-09	-1.58386	-5.85454e-10	8.79379e-05	-1.50562	-5.85454e-10	0.000126779	-1.50603	-5.85454e-10
12245229	chr1:12245229:G:A	3.46181e-09	-1.77077	-0.465983	5.055e-05	-1.7117	-0.347588	5.3644e-05	-1.71412	-0.651988
12245467	chr1:12245467:T:A	7.65176e-09	-1.80822e-10	-1.4436	9.40411e-05	-1.80822e-10	-1.43852	0.000137977	-1.80822e-10	-1.42138
12246138	chr1:12246138:G:A	7.64874e-09	-1.80822e-10	-1.444	9.40045e-05	-1.80822e-10	-1.43891	0.000137921	-1.80822e-10	-1.42179
12246463	chr1:12246463:C:T	6.96478e-09	-1.80822e-10	-1.53767	8.53882e-05	-1.80822e-10	-1.53504	0.00012289	-1.80822e-10	-1.53718
12246557	chr1:12246557:T:C	2.50232e-09	-1.60564	-0.955687	3.03795e-05	-1.59261	-0.975874	4.86963e-05	-1.5881	-0.87477
12246677	chr1:12246677:T:G	1.66896e-09	-1.65574	-1.3106	2.01686e-05	-1.72355	-1.25458	2.5256e-05	-1.72071	-1.3987
12247163	chr1:12247163:C:T	5.44013e-09	-1.78474	-5.85454e-10	6.61165e-05	-1.79083	-5.85454e-10	9.53823e-05	-1.79058	-5.85454e-10
12247263	chr1:12247263:A:G	8.77487e-09	-1.80822e-10	-1.30665	0.000109642	-1.80822e-10	-1.28503	0.000158266	-1.80822e-10	-1.2842
12247750	chr1:12247750:C:T	2.91883e-09	-1.6646	-0.742758	3.55638e-05	-1.63256	-0.778366	5.75238e-05	-1.63022	-0.666061
12247772	chr1:12247772:C:T	3.48077e-09	-1.6208	-0.610483	4.24975e-05	-1.58389	-0.648919	6.9287e-05	-1.58124	-0.528974
12247811	chr1:12247811:C:T	5.42032e-09	-1.78839	-5.85454e-10	7.02947e-05	-1.72955	-5.85454e-10	0.000101294	-1.73044	-5.85454e-10
12247873	chr1:12247873:T:A	6.13515e-09	-1.66451	-5.85454e-10	7.71826e-05	-1.63608	-5.85454e-10	0.000111217	-1.63699	-5.85454e-10
12248568	chr1:12248568:C:T	1.0358e-08	-1.14078	-5.85454e-10	0.00010599	-1.31891	-5.85454e-10	0.000153005	-1.318	-5.85454e-10
12249306	chr1:12249306:G:C	6.57888e-09	-1.80822e-10	-1.59468	8.06325e-05	-1.80822e-10	-1.59235	0.000116746	-1.80822e-10	-1.58847
12249421	chr1:12249421:A:G	1.89308e-08	-0.537751	-5.85454e-10	0.000195985	-0.704212	-5.85454e-10	0.00028285	-0.703557	-5.85454e-10
12249654	chr1:12249654:T:C	7.30034e-09	-1.80822e-10	-1.49062	8.96288e-05	-1.80822e-10	-1.48657	0.000131164	-1.80822e-10	-1.47202
12249867	chr1:12249867:A:G	5.12804e-09	-1.54433	-0.299486	6.48163e-05	-1.4863	-0.324397	0.000104971	-1.48325	-0.211542
12250165	chr1:12250165:A:G	6.81881e-09	-1.80822e-10	-1.55886	8.35517e-05	-1.80822e-10	-1.55679	0.000120293	-1.80822e-10	-1.55855
12250211	chr1:12250211:T:A	5.24148e-09	-1.60509	-0.216843	6.5706e-05	-1.55234	-0.244725	0.000106781	-1.54967	-0.128029
12250284	chr1:12250284:A:G	6.61248e-09	-1.80822e-10	-1.58958	8.11592e-05	-1.80822e-10	-1.58584	0.000117723	-1.80822e-10	-1.58014
12250417	chr1:12250417:C:G	6.61072e-09	-1.80822e-10	-1.58985	8.11323e-05	-1.80822e-10	-1.58617	0.000117675	-1.80822e-10	-1.58054
12250612	chr1:12250612:A:G	5.7382e-09	-1.73139	-5.85454e-10	7.05774e-05	-1.72554	-5.85454e-10	0.000101794	-1.72553	-5.85454e-10
12250918	chr1:12250918:G:A	6.76188e-09	-1.80822e-10	-1.56724	8.32715e-05	-1.80822e-10	-1.56014	0.000121278	-1.80822e-10	-1.55039
12251244	chr1:12251244:C:G	6.69877e-09	-1.80822e-10	-1.57662	8.2154e-05	-1.80822e-10	-1.57366	0.000118003	-1.80822e-10	-1.57777
12251906	chr1:12251906:G:C	6.61248e-09	-1.80822e-10	-1.58958	8.11614e-05	-1.80822e-10	-1.58581	0.000116327	-1.80822e-10	-1.59207
12251989	chr1:12251989:G:A	1.61071e-09	-1.79305	-1.20882	2.0267e-05	-1.79473	-1.17853	2.77134e-05	-1.7951	-1.23146
12252041	chr1:12252041:G:A	3.32084e-08	-1.80822e-10	0.0242637	0.000415506	-1.80822e-10	0.0472465	0.000545984	-1.80822e-10	-0.0458852
12252928	chr1:12252928:A:G	3.84732e-09	-1.57261	-0.55855	4.72293e-05	-1.54921	-0.57803	7.48661e-05	-1.54435	-0.488425
12253218	chr1:12253218:T:G	3.55301e-09	-1.55407	-0.656673	4.3915e-05	-1.52973	-0.670261	6.92243e-05	-1.5247	-0.586424
12253402	chr1:12253402:C:T	1.46714e-08	-1.80822e-10	-0.792641	0.000175575	-1.80822e-10	-0.814185	0.000244372	-1.80822e-10	-0.849783
12254192	chr1:12254192:A:T	5.48294e-09	-1.56572	-0.21118	6.91326e-05	-1.50879	-0.237434	0.000111882	-1.50586	-0.125177
12254241	chr1:12254241:C:G	5.00802e-09	-1.57107	-0.296428	6.31958e-05	-1.51487	-0.321139	0.000101907	-1.51197	-0.212446
12254502	chr1:12254502:A:C	1.85682e-08	-1.80822e-10	-0.557091	0.000227435	-1.80822e-10	-0.555389	0.000342521	-1.80822e-10	-0.512141
12254721	chr1:12254721:G:A	2.75493e-08	-1.80822e-10	-0.162564	0.000345936	-1.80822e-10	-0.135998	0.000538857	-1.80822e-10	-0.0590249
12254821	chr1:12254821:C:A	1.39145e-09	-1.78356	-1.36464	1.83839e-05	-1.73395	-1.33682	2.51108e-05	-1.73489	-1.39029
12254839	chr1:12254839:T:C	6.61038e-09	-1.80822e-10	-1.5899	8.09698e-05	-1.80822e-10	-1.58817	0.0001165	-1.80822e-10	-1.59058
12255614	chr1:12255614:T:C	3.49237e-09	-1.56806	-0.6599	4.27755e-05	-1.54399	-0.682299	6.76215e-05	-1.53911	-0.595439
12255884	chr1:12255884:G:A	1.84946e-08	-1.80822e-10	-0.561062	0.000225958	-1.80822e-10	-0.5619	0.000340931	-1.80822e-10	-0.516796
12256022	chr1:12256022:A:G	6.81782e-09	-1.69984	0.140842	8.39573e-05	-1.64527	0.0933277	0.000131701	-1.64326	0.175323
12256314	chr1:12256314:G:T	5.27554e-09	-1.64456	-0.170895	6.59036e-05	-1.59738	-0.196679	0.000106806	-1.59494	-0.0825266
12256336	chr1:12256336:G:A	2.84987e-08	-1.80822e-10	-0.128681	0.000366603	-1.80822e-10	-0.077972	0.000454817	-1.80822e-10	-0.22858
12256375	chr1:12256375:G:A	1.14376e-08	-1.80822e-10	-1.04164	0.000142136	-1.80822e-10	-1.02547	0.000200298	-1.80822e-10	-1.04867
12256527	chr1:12256527:A:G	3.12287e-09	-1.57286	-0.76693	3.8267e-05	-1.54919	-0.788472	6.01938e-05	-1.54439	-0.70652
12256580	chr1:12256580:C:T	5.73067e-09	-1.73271	-5.85454e-10	7.3615e-05	-1.6834	-5.85454e-10	0.000106205	-1.6831	-5.85454e-10
12256794	chr1:12256794:G:A	4.2903e-09	-1.62701	-0.395173	5.54296e-05	-1.54348	-0.423659	8.33444e-05	-1.54106	-0.384433
12257235	chr1:12257235:T:C	6.62011e-09	-1.80822e-10	-1.58843	8.12793e-05	-1.80822e-10	-1.58436	0.000116439	-1.80822e-10	-1.5911
12257778	chr1:12257778:T:TG	2.06571e-09	-1.80042	-0.952644	2.81042e-05	-1.77647	-0.869864	3.20377e-05	-1.77774	-1.10382
12257968	chr1:12257968:T:C	1.38026e-08	-1.80822e-10	-0.85368	0.000170808	-1.80822e-10	-0.841713	0.000251066	-1.80822e-10	-0.822759
12257970	chr1:12257970:A:G	1.38592e-08	-1.80822e-10	-0.849592	0.000171519	-1.80822e-10	-0.837559	0.000252127	-1.80822e-10	-0.81854
12258870	chr1:12258870:A:G	6.81988e-09	-1.80822e-10	-1.5587	8.4233e-05	-1.80822e-10	-1.54866	0.000122824	-1.80822e-10	-1.53772
12259134	chr1:12259134:T:C	2.99229e-09	-1.69353	-0.688973	3.58508e-05	-1.68015	-0.722738	5.70436e-05	-1.67675	-0.627906
12259187	chr1:12259187:C:T	1.01161e-08	-1.16441	-5.85454e-10	0.000108878	-1.29203	-5.85454e-10	0.000157291	-1.29037	-5.85454e-10
12259188	chr1:12259188:C:T	5.31644e-09	-1.80094	-0.00679292	6.31246e-05	-1.79034	-0.0467974	9.76195e-05	-1.7899	0.0225062
12259318	chr1:12259318:TA:T	7.6223e-09	-1.80822e-10	-1.44746	9.54702e-05	-1.80822e-10	-1.42344	0.00013349	-1.80822e-10	-1.45445
12259542	chr1:12259542:A:G	9.06362e-09	-1.80822e-10	-1.27427	0.000112804	-1.80822e-10	-1.2566	0.000149028	-1.80822e-10	-1.34434
12259675	chr1:12259675:G:A	9.94962e-09	-1.80822e-10	-1.18101	0.000121342	-1.80822e-10	-1.18364	0.000180093	-1.80822e-10	-1.155
12259937	chr1:12259937:G:T	1.32829e-08	-1.80822e-10	-0.892066	0.00017709	-1.80822e-10	-0.805594	0.000199333	-1.80822e-10	-1.0535
12260158	chr1:12260158:T:TGGGACTAC	8.63174e-09	-1.80822e-10	-1.32309	0.000107811	-1.80822e-10	-1.30187	0.000155644	-1.80822e-10	-1.3009
12260166	chr1:12260166:C:T	7.90424e-09	-1.80822e-10	-1.41114	9.57532e-05	-1.80822e-10	-1.42048	0.000135837	-1.80822e-10	-1.43702
12260216	chr1:12260216:G:A	3.55092e-09	-1.4833	-0.728031	4.49862e-05	-1.42353	-0.752367	7.05192e-05	-1.41989	-0.672699
12260892	chr1:12260892:T:G	4.19316e-09	-1.43429	-0.610798	5.30037e-05	-1.37379	-0.638104	8.34224e-05	-1.36994	-0.554613
12261561	chr1:12261561:C:T	6.60201e-09	-1.80822e-10	-1.59117	8.10022e-05	-1.80822e-10	-1.58777	0.000116178	-1.80822e-10	-1.59335
12262162	chr1:12262162:G:A	6.76155e-09	-1.80822e-10	-1.56729	8.32476e-05	-1.80822e-10	-1.56043	0.000121052	-1.80822e-10	-1.55225
12262711	chr1:12262711:T:C	7.4028e-09	-1.80822e-10	-1.47668	8.85234e-05	-1.80822e-10	-1.49898	0.000126023	-1.80822e-10	-1.51201
12262993	chr1:12262993:T:G	9.34265e-09	-1.80822e-10	-1.24395	0.000112492	-1.80822e-10	-1.25937	0.000163358	-1.80822e-10	-1.25253
12263144	chr1:12263144:C:T	4.29698e-09	-1.36076	-0.659871	5.3798e-05	-1.32112	-0.67589	8.70024e-05	-1.31685	-0.565689
12264361	chr1:12264361:G:A	1.42456e-08	-0.822091	-5.85454e-10	0.000173615	-0.825409	-5.85454e-10	0.000251002	-0.823012	-5.85454e-10
12264518	chr1:12264518:A:G	3.37814e-08	-1.80822e-10	0.0413707	0.000408717	-1.80822e-10	0.030771	0.000564024	-1.80822e-10	-0.0133777
12264678	chr1:12264678:C:T	1.38138e-08	-1.80822e-10	-0.852869	0.000174737	-1.80822e-10	-0.818971	0.000255954	-1.80822e-10	-0.803476
12264715	chr1:12264715:A:G	3.53023e-09	-1.53969	-0.67749	4.36497e-05	-1.51955	-0.686503	6.97796e-05	-1.51439	-0.58874
12265147	chr1:12265147:T:C	1.12414e-09	-1.7645	-1.59702	1.39862e-05	-1.74725	-1.59693	2.01866e-05	-1.74749	-1.59596
12265176	chr1:12265176:C:T	6.61717e-09	-1.80822e-10	-1.58887	8.17078e-05	-1.80822e-10	-1.5791	0.000117125	-1.80822e-10	-1.58524
12267219	chr1:12267219:G:C	2.86844e-09	-1.57836	-0.846411	3.54323e-05	-1.55934	-0.855291	5.6179e-05	-1.55455	-0.76538
12267224	chr1:12267224:A:G	6.60849e-09	-1.80822e-10	-1.59019	8.11189e-05	-1.80822e-10	-1.58633	0.000116283	-1.80822e-10	-1.59244
12267724	chr1:12267724:A:C	6.70307e-09	-1.80822e-10	-1.57597	8.22096e-05	-1.80822e-10	-1.57298	0.000119899	-1.80822e-10	-1.56183
12268305	chr1:12268305:A:G	3.43873e-09	-1.52219	-0.72125	4.25707e-05	-1.50106	-0.730028	6.79901e-05	-1.49572	-0.633389
12268347	chr1:12268347:G:T	6.60753e-09	-1.80822e-10	-1.59033	8.11028e-05	-1.80822e-10	-1.58653	0.000116271	-1.80822e-10	-1.59255
12268349	chr1:12268349:A:G	7.66408e-09	-1.80822e-10	-1.442	9.34354e-05	-1.80822e-10	-1.44498	0.00013949	-1.80822e-10	-1.41048
12268670	chr1:12268670:C:T	2.22547e-08	-1.80822e-10	-0.375989	0.000284984	-1.80822e-10	-0.329817	0.000358359	-1.80822e-10	-0.466939
12269238	chr1:12269238:C:T	1.35665e-09	-1.60277	-1.57075	1.53162e-05	-1.67869	-1.57465	2.34345e-05	-1.67812	-1.51614
12270231	chr1:12270231:C:T	1.45824e-08	-1.80822e-10	-0.798726	0.000175491	-1.80822e-10	-0.814662	0.000251304	-1.80822e-10	-0.82181
12270620	chr1:12270620:T:TC	5.92828e-09	-1.62392	-0.0748864	7.36549e-05	-1.57521	-0.107647	0.000120485	-1.57264	0.0156909
12270966	chr1:12270966:ACT:A	1.35614e-09	-1.79407	-1.37983	1.66543e-05	-1.80096	-1.36862	2.37003e-05	-1.80096	-1.38203
12271558	chr1:12271558:G:A	3.03694e-09	-1.76704	-0.600653	4.41364e-05	-1.70524	-0.489728	4.78294e-05	-1.70774	-0.77309
12271664	chr1:12271664:C:A	6.56717e-09	-1.80822e-10	-1.59646	8.02528e-05	-1.80822e-10	-1.59707	0.00011587	-1.80822e-10	-1.596
12271896	chr1:12271896:C:T	9.99808e-09	-1.80822e-10	-1.17615	0.000130016	-1.80822e-10	-1.1146	0.00017482	-1.80822e-10	-1.18472
12271906	chr1:12271906:G:C	7.09028e-09	-1.80822e-10	-1.51982	8.82395e-05	-1.80822e-10	-1.5022	0.000125125	-1.80822e-10	-1.51916
12271954	chr1:12271954:A:G	3.723e-09	-1.49347	-0.670543	4.5966e-05	-1.47379	-0.680554	7.36424e-05	-1.4682	-0.581054
12272449	chr1:12272449:AATTAGT:A	2.33001e-09	-1.0386	-1.59407	3.12948e-05	-0.943805	-1.59499	4.56217e-05	-0.942178	-1.58591
12272654	chr1:12272654:T:C	5.66772e-09	-1.74375	-5.85454e-10	7.38538e-05	-1.68016	-5.85454e-10	0.000106524	-1.68011	-5.85454e-10
12272946	chr1:12272946:A:G	1.29172e-08	-1.80822e-10	-0.919977	0.000159401	-1.80822e-10	-0.910831	0.00024653	-1.80822e-10	-0.840991
12273030	chr1:12273030:C:T	7.37642e-09	-1.80822e-10	-1.48025	9.13752e-05	-1.80822e-10	-1.46728	0.000134988	-1.80822e-10	-1.44329
12273330	chr1:12273330:T:C	6.57635e-09	-1.80822e-10	-1.59506	8.03988e-05	-1.80822e-10	-1.59525	0.000115784	-1.80822e-10	-1.59675
12273748	chr1:12273748:C:T	1.75011e-08	-1.80822e-10	-0.616275	0.000211659	-1.80822e-10	-0.627273	0.0003209	-1.80822e-10	-0.577345
12274366	chr1:12274366:G:A	6.76758e-09	-1.80822e-10	-1.5664	8.4179e-05	-1.80822e-10	-1.54931	0.000120161	-1.80822e-10	-1.55964
12274547	chr1:12274547:A:G	4.83782e-09	-1.65476	-0.247312	5.99846e-05	-1.61039	-0.277773	9.72736e-05	-1.60802	-0.162924
12274941	chr1:12274941:A:G	6.63457e-09	-1.30357	-0.28268	7.05154e-05	-1.47799	-0.248426	8.45316e-05	-1.47629	-0.435061
12275284	chr1:12275284:A:G	2.13973e-09	-1.4028	-1.31506	2.6552e-05	-1.47293	-1.23022	3.39031e-05	-1.47488	-1.35009
12276090	chr1:12276090:T:C	6.77014e-09	-1.71353	0.147509	8.35061e-05	-1.66387	0.106542	0.000133017	-1.66197	0.203981
12276760	chr1:12276760:C:G	7.62903e-09	-1.80822e-10	-1.44658	9.36856e-05	-1.80822e-10	-1.44231	0.000137422	-1.80822e-10	-1.42542
12277959	chr1:12277959:C:T	6.89287e-09	-1.80822e-10	-1.54805	8.49229e-05	-1.80822e-10	-1.54051	0.000124605	-1.80822e-10	-1.52333
12278152	chr1:12278152:G:A	7.55692e-08	-1.80822e-10	0.846509	0.000897497	-1.80822e-10	0.817359	0.00138101	-1.80822e-10	0.882095
12278683	chr1:12278683:A:G	5.20671e-09	-1.66422	-0.164371	6.63228e-05	-1.58682	-0.200897	0.000100202	-1.58462	-0.156671
12279562	chr1:12279562:A:T	1.47214e-09	-1.51568	-1.57615	1.63447e-05	-1.61023	-1.57812	2.49042e-05	-1.60951	-1.52393
12280047	chr1:12280047:CAG:C	1.12343e-09	-1.76829	-1.59387	1.33527e-05	-1.80059	-1.58995	1.91758e-05	-1.8005	-1.59433
12280531	chr1:12280531:C:G	1.52609e-08	-1.80822e-10	-0.753248	0.000183315	-1.80822e-10	-0.771047	0.000254932	-1.80822e-10	-0.807477
12280538	chr1:12280538:C:G	2.30243e-09	-1.7942	-0.850371	2.73426e-05	-1.7884	-0.885404	4.22328e-05	-1.7873	-0.817981
12280746	chr1:12280746:C:A	1.01533e-08	-1.80822e-10	-1.16074	0.000127499	-1.80822e-10	-1.13414	0.000183961	-1.80822e-10	-1.13375
12280989	chr1:12280989:G:A	5.67076e-08	0.559368	-5.85454e-10	0.000753674	0.642709	-5.85454e-10	0.00108815	0.643764	-5.85454e-10
12280991	chr1:12280991:A:G	1.28997e-09	-1.62696	-1.59696	1.4712e-05	-1.69652	-1.59707	2.16207e-05	-1.69599	-1.57883
12281232	chr1:12281232:C:T	2.83791e-08	-1.80822e-10	-0.132887	0.000376495	-1.80822e-10	-0.0513475	0.000458262	-1.80822e-10	-0.221033
12281471	chr1:12281471:T:C	1.9605e-09	-1.79898	-1.00636	2.34915e-05	-1.79487	-1.03074	3.58925e-05	-1.7941	-0.973843
12281650	chr1:12281650:T:C	3.64805e-09	-1.80032	-0.384023	4.20562e-05	-1.79846	-0.444784	6.52916e-05	-1.79819	-0.371417
12281701	chr1:12281701:C:T	2.43602e-08	-1.80822e-10	-0.28559	0.000320955	-1.80822e-10	-0.210949	0.000394687	-1.80822e-10	-0.370382
12281966	chr1:12281966:T:C	9.97984e-09	-1.80822e-10	-1.17797	0.000131971	-1.80822e-10	-1.09967	0.000162457	-1.80822e-10	-1.25806
12282127	chr1:12282127:G:A	2.23458e-09	-1.80054	-0.873946	2.64697e-05	-1.79816	-0.908092	4.07609e-05	-1.79762	-0.843131
12282492	chr1:12282492:G:A	6.74466e-09	-1.80822e-10	-1.56979	8.24279e-05	-1.80822e-10	-1.57033	0.000117986	-1.80822e-10	-1.57791
12282542	chr1:12282542:T:G	8.58629e-09	-1.80822e-10	-1.32837	0.000111533	-1.80822e-10	-1.26793	0.00013986	-1.80822e-10	-1.40784
12282624	chr1:12282624:G:A	1.83754e-09	-1.79796	-1.07216	2.20637e-05	-1.79295	-1.09536	3.36163e-05	-1.79207	-1.04139
12282933	chr1:12282933:G:A	1.01136e-08	-1.16466	-5.85454e-10	0.000103953	-1.33831	-5.85454e-10	0.000149917	-1.33839	-5.85454e-10
12285224	chr1:12285224:T:G	1.01528e-08	-1.80822e-10	-1.16079	0.000127484	-1.80822e-10	-1.13426	0.000183942	-1.80822e-10	-1.13385
12285429	chr1:12285429:T:C	6.12294e-09	-1.54066	-0.125837	7.98741e-05	-1.43877	-0.163034	0.000120774	-1.43589	-0.118665
12285681	chr1:12285681:T:C	5.10983e-08	0.455212	-5.85454e-10	0.000650001	0.494723	-5.85454e-10	0.000948553	0.506463	-5.85454e-10
12285881	chr1:12285881:C:T	7.25653e-09	-1.80822e-10	-1.49664	8.79896e-05	-1.80822e-10	-1.50503	0.000125014	-1.80822e-10	-1.52005
12285968	chr1:12285968:CTT:C	5.36242e-09	-1.79912	-5.85454e-10	6.61443e-05	-1.79041	-5.85454e-10	9.53906e-05	-1.79049	-5.85454e-10
12286232	chr1:12286232:C:T	6.87711e-09	-1.80822e-10	-1.55034	8.4783e-05	-1.80822e-10	-1.54216	0.000124318	-1.80822e-10	-1.52563
12286439	chr1:12286439:G:A	5.61526e-09	-1.62051	-0.132544	7.2565e-05	-1.53479	-0.162982	0.000109377	-1.53232	-0.121357
12286651	chr1:12286651:AG:A	1.14853e-08	-1.80822e-10	-1.03747	0.000138099	-1.80822e-10	-1.05428	0.000204839	-1.80822e-10	-1.02625
12286878	chr1:12286878:T:C	7.23012e-09	-1.80822e-10	-1.50028	8.94249e-05	-1.80822e-10	-1.48885	0.000131701	-1.80822e-10	-1.46794
12287281	chr1:12287281:G:A	8.33344e-09	-1.80822e-10	-1.35826	0.000107875	-1.80822e-10	-1.30128	0.000136396	-1.80822e-10	-1.43291
12287330	chr1:12287330:T:C	9.23561e-09	-1.80822e-10	-1.25547	0.000120234	-1.80822e-10	-1.19281	0.000148829	-1.80822e-10	-1.34568
12287331	chr1:12287331:T:C	9.22692e-09	-1.80822e-10	-1.25641	0.000120111	-1.80822e-10	-1.19384	0.000148709	-1.80822e-10	-1.34648
12288006	chr1:12288006:C:T	7.79809e-08	-1.80822e-10	0.877924	0.000930599	-1.80822e-10	0.853578	0.00143263	-1.80822e-10	0.918795
12289057	chr1:12289057:T:G	8.82613e-09	-1.80822e-10	-1.30082	0.000114421	-1.80822e-10	-1.24237	0.000143213	-1.80822e-10	-1.38414
12289313	chr1:12289313:A:G	1.50797e-08	-1.80822e-10	-0.76519	0.000180962	-1.80822e-10	-0.783962	0.00025221	-1.80822e-10	-0.818213
12290071	chr1:12290071:C:A	1.09882e-08	-1.80822e-10	-1.08172	0.000138297	-1.80822e-10	-1.05285	0.000199623	-1.80822e-10	-1.05205
12293815	chr1:12293815:T:C	3.22043e-09	-1.64867	-0.660356	4.06197e-05	-1.57129	-0.706713	6.12243e-05	-1.56898	-0.664951
12293816	chr1:12293816:G:A	5.83857e-09	-1.63547	-0.07858	7.52301e-05	-1.55275	-0.108945	0.000113497	-1.55037	-0.0663332
12294250	chr1:12294250:C:T	9.69022e-09	-1.80822e-10	-1.20742	0.000117095	-1.80822e-10	-1.21927	0.000178935	-1.80822e-10	-1.16145
12295076	chr1:12295076:GC:G	6.59555e-09	-1.80822e-10	-1.59214	8.06849e-05	-1.80822e-10	-1.5917	0.000117129	-1.80822e-10	-1.5852
12295437	chr1:12295437:T:C	8.22667e-09	-1.80822e-10	-1.37116	0.000106513	-1.80822e-10	-1.31398	0.00013525	-1.80822e-10	-1.44135
12296511	chr1:12296511:A:G	8.52877e-09	-1.3351	-5.85454e-10	9.18124e-05	-1.4625	-5.85454e-10	0.000132254	-1.46375	-5.85454e-10
12297451	chr1:12297451:G:A	7.45786e-09	-1.80822e-10	-1.46927	8.95171e-05	-1.80822e-10	-1.48782	0.000131828	-1.80822e-10	-1.46697
12298111	chr1:12298111:G:A	9.73341e-09	-1.80822e-10	-1.20298	0.000124027	-1.80822e-10	-1.16175	0.00017572	-1.80822e-10	-1.17959
12298194	chr1:12298194:C:T	5.95443e-08	-1.80822e-10	0.608181	0.000710239	-1.80822e-10	0.583351	0.00109075	-1.80822e-10	0.646142
12298850	chr1:12298850:TC:T	5.60892e-09	-1.69395	-0.0602319	6.78732e-05	-1.63013	-0.134475	0.000105502	-1.62807	-0.0616743
12299618	chr1:12299618:G:A	6.67195e-09	-1.80822e-10	-1.58063	8.17974e-05	-1.80822e-10	-1.57801	0.000118604	-1.80822e-10	-1.57268
12299815	chr1:12299815:C:T	3.56905e-09	-1.64218	-0.564064	4.51645e-05	-1.58212	-0.589819	7.12316e-05	-1.57969	-0.502849
12300003	chr1:12300003:T:G	6.60256e-09	-1.80822e-10	-1.59108	8.11443e-05	-1.80822e-10	-1.58602	0.00011645	-1.80822e-10	-1.59101
12300008	chr1:12300008:G:A	6.58107e-09	-1.80822e-10	-1.59434	8.02846e-05	-1.80822e-10	-1.59667	0.000116019	-1.80822e-10	-1.59472
12300714	chr1:12300714:A:C	2.60305e-09	-1.42236	-1.0995	3.29484e-05	-1.34755	-1.13976	5.06055e-05	-1.34365	-1.08076
12301069	chr1:12301069:G:A	2.35877e-08	-1.80822e-10	-0.317817	0.000270329	-1.80822e-10	-0.38261	0.000412894	-1.80822e-10	-0.325284
12301413	chr1:12301413:C:T	2.18706e-08	-1.80822e-10	-0.393397	0.00028155	-1.80822e-10	-0.341942	0.000354339	-1.80822e-10	-0.478221
12301719	chr1:12301719:G:A	9.77338e-09	-1.80822e-10	-1.19888	0.000122555	-1.80822e-10	-1.17369	0.000179255	-1.80822e-10	-1.15966
12302567	chr1:12302567:G:C	6.76103e-09	-1.80822e-10	-1.56737	8.20697e-05	-1.80822e-10	-1.57468	0.00011762	-1.80822e-10	-1.58101
12302783	chr1:12302783:T:C	9.99321e-09	-1.80822e-10	-1.17663	0.000124833	-1.80822e-10	-1.15527	0.000177767	-1.80822e-10	-1.168
12303202	chr1:12303202:C:T	1.43622e-08	-1.80822e-10	-0.813942	0.000169331	-1.80822e-10	-0.850397	0.000249672	-1.80822e-10	-0.828327
12303754	chr1:12303754:C:T	1.78061e-09	-1.7017	-1.19988	2.15201e-05	-1.74814	-1.16512	2.87613e-05	-1.74707	-1.24237
12304175	chr1:12304175:C:T	1.09038e-09	-1.79605	-1.59596	1.33125e-05	-1.80051	-1.59304	1.91577e-05	-1.80041	-1.59535
12305305	chr1:12305305:C:G	5.38133e-09	-1.7956	-5.85454e-10	6.5448e-05	-1.801	-5.85454e-10	9.43931e-05	-1.80101	-5.85454e-10
12306367	chr1:12306367:A:G	1.66541e-08	-1.80822e-10	-0.665884	0.000201574	-1.80822e-10	-0.676093	0.000278087	-1.80822e-10	-0.720542
12306403	chr1:12306403:A:G	5.4962e-09	-1.77448	-5.85454e-10	6.93348e-05	-1.7433	-5.85454e-10	9.99757e-05	-1.74355	-5.85454e-10
12306451	chr1:12306451:G:A	5.62423e-09	-1.55783	-0.193631	7.33588e-05	-1.45791	-0.228981	0.000110946	-1.45511	-0.184321
12306653	chr1:12306653:A:G	1.50885e-08	-1.80822e-10	-0.764606	0.000177575	-1.80822e-10	-0.802856	0.000265222	-1.80822e-10	-0.767908
12306755	chr1:12306755:C:T	7.13422e-09	-1.51364	-5.85454e-10	9.98607e-05	-1.37848	-5.85454e-10	0.000144408	-1.37583	-5.85454e-10
12307109	chr1:12307109:A:C	2.39228e-09	-1.78457	-0.821729	2.80984e-05	-1.77709	-0.869448	4.35734e-05	-1.77559	-0.798434
12307781	chr1:12307781:C:T	3.48141e-09	-1.69378	-0.537317	4.31473e-05	-1.64937	-0.568262	6.83514e-05	-1.64726	-0.476557
12308279	chr1:12308279:A:C	1.75026e-09	-1.32222	-1.59656	2.35115e-05	-1.22796	-1.5968	3.41239e-05	-1.22688	-1.59159
12308878	chr1:12308878:C:T	1.17278e-08	-1.80822e-10	-1.01658	0.000139092	-1.80822e-10	-1.04712	0.000206531	-1.80822e-10	-1.01803
12309732	chr1:12309732:A:G	5.75413e-09	-1.72862	-5.85454e-10	6.98135e-05	-1.73642	-5.85454e-10	0.000100699	-1.73634	-5.85454e-10
12309938	chr1:12309938:T:G	2.26754e-08	-1.80822e-10	-0.357262	0.000287328	-1.80822e-10	-0.321627	0.00037444	-1.80822e-10	-0.423042
12310100	chr1:12310100:AC:A	4.70957e-09	-1.59301	-0.335934	6.15251e-05	-1.49753	-0.365275	9.24774e-05	-1.4949	-0.326607
12310149	chr1:12310149:A:G	6.90426e-09	-1.80822e-10	-1.5464	8.43935e-05	-1.80822e-10	-1.54676	0.000120421	-1.80822e-10	-1.55748
12310235	chr1:12310235:G:GCA	2.3131e-09	-1.64599	-0.993963	2.84436e-05	-1.59982	-1.0345	4.40763e-05	-1.59717	-0.965377
12311750	chr1:12311750:G:A	5.69712e-09	-1.67344	-0.0651406	6.898e-05	-1.60435	-0.144085	0.000107238	-1.60214	-0.0712857
12312225	chr1:12312225:T:C	2.18447e-09	-1.7871	-0.91007	2.57774e-05	-1.78031	-0.952443	3.97727e-05	-1.77891	-0.886383
12313208	chr1:12313208:G:A	3.22676e-08	-0.00447659	-5.85454e-10	0.000422383	0.0636616	-5.85454e-10	0.000610224	0.0653509	-5.85454e-10
12313440	chr1:12313440:C:T	7.17482e-09	-1.80822e-10	-1.50796	8.87369e-05	-1.80822e-10	-1.49657	0.000130732	-1.80822e-10	-1.47532
12313545	chr1:12313545:G:A	7.0916e-09	-1.80822e-10	-1.51963	8.76379e-05	-1.80822e-10	-1.50904	0.000128941	-1.80822e-10	-1.48912
12313691	chr1:12313691:C:T	2.75541e-09	-1.33511	-1.12986	3.65638e-05	-1.29565	-1.08754	4.6233e-05	-1.29407	-1.22071
12314005	chr1:12314005:A:T	1.75192e-09	-1.68926	-1.22856	2.11276e-05	-1.73853	-1.19315	2.8281e-05	-1.73738	-1.2689
12315257	chr1:12315257:A:G	6.50806e-09	-1.6055	-5.85454e-10	7.27294e-05	-1.69551	-5.85454e-10	0.000104927	-1.69521	-5.85454e-10
12315549	chr1:12315549:C:T	1.52621e-08	-1.80822e-10	-0.753169	0.000183002	-1.80822e-10	-0.772753	0.000254918	-1.80822e-10	-0.807533
12315725	chr1:12315725:A:G	1.83037e-09	-1.7161	-1.15792	2.22974e-05	-1.75853	-1.11925	2.96418e-05	-1.75758	-1.20171
12315880	chr1:12315880:G:T	8.12462e-09	-1.80822e-10	-1.38364	9.98901e-05	-1.80822e-10	-1.37818	0.000146963	-1.80822e-10	-1.3583
12315902	chr1:12315902:C:T	5.72298e-09	-1.40577	-0.328278	6.80578e-05	-1.53257	-0.229328	7.67043e-05	-1.52964	-0.47888
12316573	chr1:12316573:T:C	7.65189e-09	-1.80822e-10	-1.44359	9.39692e-05	-1.80822e-10	-1.43928	0.000137861	-1.80822e-10	-1.42223
12316574	chr1:12316574:G:T	7.65038e-09	-1.80822e-10	-1.44378	9.39515e-05	-1.80822e-10	-1.43947	0.000137833	-1.80822e-10	-1.42243
12316722	chr1:12316722:T:G	2.28164e-09	-1.73526	-0.918386	2.7504e-05	-1.71373	-0.954191	4.2159e-05	-1.71099	-0.896031
12317399	chr1:12317399:G:T	7.2264e-09	-1.80822e-10	-1.5008	8.94098e-05	-1.80822e-10	-1.48902	0.000131814	-1.80822e-10	-1.46708
12317650	chr1:12317650:C:T	6.56601e-09	-1.80822e-10	-1.59663	8.0265e-05	-1.80822e-10	-1.59692	0.000115782	-1.80822e-10	-1.59677
12318000	chr1:12318000:G:A	5.3912e-09	-1.79377	-5.85454e-10	6.65613e-05	-1.78413	-5.85454e-10	9.60077e-05	-1.78405	-5.85454e-10
12318403	chr1:12318403:A:G	1.83579e-08	-1.80822e-10	-0.568479	0.000213551	-1.80822e-10	-0.618377	0.00032156	-1.80822e-10	-0.575292
12318614	chr1:12318614:T:C	1.04911e-08	-1.80822e-10	-1.12801	0.000132191	-1.80822e-10	-1.09801	0.000190495	-1.80822e-10	-1.09885
12319001	chr1:12319001:A:G	1.22511e-08	-0.972927	-5.85454e-10	0.000189011	-0.740448	-5.85454e-10	0.000273362	-0.737679	-5.85454e-10
12319732	chr1:12319732:A:C	2.63536e-09	-1.77654	-0.732983	3.09764e-05	-1.76756	-0.781469	4.81185e-05	-1.76578	-0.709026
12319831	chr1:12319831:A:G	6.82687e-09	-1.80822e-10	-1.55767	8.34595e-05	-1.80822e-10	-1.55789	0.000119242	-1.80822e-10	-1.56732
12319924	chr1:12319924:G:A	1.33982e-09	-1.59154	-1.59447	1.54731e-05	-1.6534	-1.58975	2.22271e-05	-1.65278	-1.59438
12320158	chr1:12320158:T:C	8.42674e-09	-1.80822e-10	-1.34713	0.000104176	-1.80822e-10	-1.33617	0.000154339	-1.80822e-10	-1.30932
12320286	chr1:12320286:C:A	2.32874e-09	-1.055	-1.57821	3.1283e-05	-0.961888	-1.57729	4.45732e-05	-0.960334	-1.59101
12320292	chr1:12320292:G:T	7.72933e-09	-1.33263	-0.100885	0.000106148	-1.18491	-0.132507	0.000160548	-1.18114	-0.0887445
12320381	chr1:12320381:C:T	3.62425e-09	-0.954174	-1.23672	4.0605e-05	-1.06467	-1.21369	5.67716e-05	-1.06372	-1.24572
12322968	chr1:12322968:CAG:C	7.08089e-09	-1.7459	0.224761	8.54099e-05	-1.6984	0.163615	0.000132252	-1.69681	0.233043
12323150	chr1:12323150:G:A	6.63527e-09	-1.80822e-10	-1.58614	8.16846e-05	-1.80822e-10	-1.57939	0.000117046	-1.80822e-10	-1.58591
12323193	chr1:12323193:C:T	6.58715e-09	-1.80822e-10	-1.59342	8.05808e-05	-1.80822e-10	-1.59299	0.000116927	-1.80822e-10	-1.58692
12323203	chr1:12323203:G:T	1.12458e-08	-1.80822e-10	-1.05854	0.000133768	-1.80822e-10	-1.08614	0.000198194	-1.80822e-10	-1.05923
12324249	chr1:12324249:T:C	6.8238e-09	-1.80822e-10	-1.55812	8.37594e-05	-1.80822e-10	-1.5543	0.000122623	-1.80822e-10	-1.53936
12324315	chr1:12324315:T:C	1.33443e-08	-1.80822e-10	-0.887451	0.000168848	-1.80822e-10	-0.85325	0.000247759	-1.80822e-10	-0.836017
12324418	chr1:12324418:CGATT:TGATT	1.37627e-08	-1.80822e-10	-0.856578	0.000162475	-1.80822e-10	-0.891727	0.00024216	-1.80822e-10	-0.858877
12324673	chr1:12324673:C:T	5.40681e-09	-1.71665	-0.0742301	6.62764e-05	-1.67169	-0.116724	0.000107192	-1.66972	-0.00412903
12324953	chr1:12324953:A:C	2.34356e-08	-1.80822e-10	-0.324282	0.000275816	-1.80822e-10	-0.362518	0.000375494	-1.80822e-10	-0.420232
12325107	chr1:12325107:A:T	6.52877e-09	-1.7411	0.138783	7.74491e-05	-1.68909	0.0564605	0.000120942	-1.6874	0.134231
12325344	chr1:12325344:C:T	8.31344e-09	-1.80822e-10	-1.36067	0.000101043	-1.80822e-10	-1.3667	0.000144336	-1.80822e-10	-1.37633
12325509	chr1:12325509:T:C	2.95895e-09	-1.76614	-0.627564	3.50549e-05	-1.75314	-0.672193	5.46251e-05	-1.75106	-0.596925
12326496	chr1:12326496:G:A	4.27654e-09	-1.5122	-0.5132	5.17136e-05	-1.62258	-0.413949	5.86682e-05	-1.62017	-0.656412
12326527	chr1:12326527:G:A	6.96308e-09	-1.80822e-10	-1.53792	8.52614e-05	-1.80822e-10	-1.53653	0.000121132	-1.80822e-10	-1.55159
12327007	chr1:12327007:C:CCT	5.36345e-09	-1.59843	-0.200505	6.96892e-05	-1.50398	-0.234226	0.000105381	-1.50136	-0.189529
12327489	chr1:12327489:C:T	7.05963e-09	-1.80822e-10	-1.52415	8.72479e-05	-1.80822e-10	-1.5135	0.000128593	-1.80822e-10	-1.49182
12327709	chr1:12327709:C:T	2.82744e-08	-1.80822e-10	-0.136585	0.000338714	-1.80822e-10	-0.157096	0.000515205	-1.80822e-10	-0.10391
12327866	chr1:12327866:A:C	6.95895e-09	-1.80822e-10	-1.53851	8.41424e-05	-1.80822e-10	-1.54974	0.00012058	-1.80822e-10	-1.55616
12328043	chr1:12328043:G:C	6.74874e-09	-1.80822e-10	-1.56918	8.28066e-05	-1.80822e-10	-1.56574	0.000120268	-1.80822e-10	-1.55875
12328056	chr1:12328056:G:A	5.96598e-09	-1.72853	0.036059	7.11923e-05	-1.67406	-0.0428078	0.00011092	-1.67227	0.0326016
12328674	chr1:12328674:G:A	6.5635e-09	-1.80822e-10	-1.59702	8.03149e-05	-1.80822e-10	-1.5963	0.000116058	-1.80822e-10	-1.59438
12328908	chr1:12328908:G:A	7.81601e-09	-1.80822e-10	-1.42237	9.39435e-05	-1.80822e-10	-1.43956	0.000138758	-1.80822e-10	-1.41575
12329256	chr1:12329256:C:T	5.80909e-09	-1.57296	-0.146157	7.621e-05	-1.47298	-0.175777	0.00011505	-1.47023	-0.132874
12329311	chr1:12329311:C:T	5.44393e-09	-1.80062	0.0165859	6.37791e-05	-1.8009	-0.0259299	0.000102647	-1.80076	0.0835771
12329394	chr1:12329394:A:G	7.35223e-09	-1.80822e-10	-1.48354	9.11618e-05	-1.80822e-10	-1.46962	0.000131561	-1.80822e-10	-1.469
12329896	chr1:12329896:T:C	8.2803e-09	-1.71106	0.346404	9.92887e-05	-1.65099	0.266774	0.000155374	-1.64904	0.346396
12330102	chr1:12330102:T:C	7.77192e-09	-1.71712	0.289095	9.31293e-05	-1.65894	0.210681	0.000145675	-1.65704	0.289943
12330564	chr1:12330564:A:G	7.29249e-09	-1.80822e-10	-1.49169	9.03726e-05	-1.80822e-10	-1.47831	0.000130413	-1.80822e-10	-1.47777
12330613	chr1:12330613:G:T	1.24829e-09	-1.67848	-1.57828	1.41294e-05	-1.76173	-1.57226	2.02099e-05	-1.76085	-1.58145
12330944	chr1:12330944:C:G	7.86942e-09	-1.68381	0.268258	9.52782e-05	-1.61536	0.189913	0.000149038	-1.61317	0.268898
12331304	chr1:12331304:A:G	8.82229e-09	-1.30126	-5.85454e-10	0.00011724	-1.21803	-5.85454e-10	0.000168987	-1.21865	-5.85454e-10
12331414	chr1:12331414:T:C	5.65461e-09	-1.7219	-0.0241699	6.75476e-05	-1.66499	-0.104424	0.000105141	-1.66314	-0.03003
12331896	chr1:12331896:T:C	3.46071e-09	-1.79146	-0.44561	4.03722e-05	-1.7849	-0.499209	6.33421e-05	-1.78367	-0.416256
12332730	chr1:12332730:T:C	2.25097e-08	-1.80822e-10	-0.364594	0.000285546	-1.80822e-10	-0.327848	0.000372119	-1.80822e-10	-0.42926
12332948	chr1:12332948:T:C	7.09994e-09	-1.71795	0.1995	8.7575e-05	-1.67338	0.163621	0.000142323	-1.67141	0.281034
12333067	chr1:12333067:C:T	7.4457e-09	-1.80822e-10	-1.4709	9.2363e-05	-1.80822e-10	-1.45652	0.000133264	-1.80822e-10	-1.45615
12333278	chr1:12333278:G:A	1.6515e-08	-1.80822e-10	-0.674273	0.000208569	-1.80822e-10	-0.64198	0.000262194	-1.80822e-10	-0.77939
12333405	chr1:12333405:C:T	6.94163e-09	-1.80822e-10	-1.541	8.68333e-05	-1.80822e-10	-1.51826	0.000123484	-1.80822e-10	-1.53237
12334637	chr1:12334637:T:C	4.03564e-09	-1.7999	-0.28348	4.77535e-05	-1.80105	-0.315151	7.58391e-05	-1.801	-0.218862
12334725	chr1:12334725:C:T	8.61718e-09	-1.80822e-10	-1.32478	0.000106687	-1.80822e-10	-1.31235	0.000158432	-1.80822e-10	-1.28315
12335082	chr1:12335082:T:C	1.5497e-08	-1.80822e-10	-0.737893	0.000182306	-1.80822e-10	-0.776566	0.000272363	-1.80822e-10	-0.741338
12335194	chr1:12335194:G:A	8.58449e-09	-1.80822e-10	-1.32858	0.000103817	-1.80822e-10	-1.33962	0.000153339	-1.80822e-10	-1.31582
12335356	chr1:12335356:C:T	2.07369e-09	-1.44213	-1.30708	2.39222e-05	-1.52964	-1.2778	3.23391e-05	-1.52726	-1.34493
12335566	chr1:12335566:T:C	6.65519e-09	-1.80822e-10	-1.58314	8.27223e-05	-1.80822e-10	-1.56676	0.000115878	-1.80822e-10	-1.59594
12336648	chr1:12336648:A:C	1.40055e-09	-1.54476	-1.59691	1.49565e-05	-1.6801	-1.59701	2.1614e-05	-1.6786	-1.59653
12338356	chr1:12338356:T:G	2.43512e-09	-1.73898	-0.84956	2.91607e-05	-1.72191	-0.887514	4.50663e-05	-1.71924	-0.821098
12338547	chr1:12338547:A:G	6.74718e-09	-1.80822e-10	-1.56942	8.33216e-05	-1.80822e-10	-1.55954	0.000118993	-1.80822e-10	-1.56941
12339342	chr1:12339342:T:C	1.40478e-09	-1.78644	-1.35222	1.70479e-05	-1.77877	-1.36745	2.75862e-05	-1.7791	-1.25206
12340522	chr1:12340522:T:C	5.82361e-09	-1.6733	-0.0433191	7.05026e-05	-1.60343	-0.123171	0.000109907	-1.6012	-0.0476395
12341169	chr1:12341169:C:G	6.95837e-09	-1.80822e-10	-1.5386	8.5839e-05	-1.80822e-10	-1.52978	0.000126174	-1.80822e-10	-1.51081
12342218	chr1:12342218:G:T	3.75011e-09	-1.66762	-0.489138	4.5469e-05	-1.73322	-0.431997	5.28543e-05	-1.73177	-0.649169
12343129	chr1:12343129:C:G	5.3523e-09	-1.80101	-5.85454e-10	6.54585e-05	-1.80084	-5.85454e-10	9.44009e-05	-1.80092	-5.85454e-10
12343589	chr1:12343589:G:A	5.35339e-09	-1.80081	-5.85454e-10	6.54454e-05	-1.80103	-5.85454e-10	9.43886e-05	-1.80105	-5.85454e-10
12343748	chr1:12343748:C:T	6.51044e-09	-1.60513	-5.85454e-10	8.94423e-05	-1.48866	-5.85454e-10	0.000129298	-1.48635	-5.85454e-10
12343830	chr1:12343830:G:T	2.97436e-08	-1.80822e-10	-0.0859261	0.00033777	-1.80822e-10	-0.159886	0.000518888	-1.80822e-10	-0.0967873
12344272	chr1:12344272:C:T	8.38638e-09	-1.35193	-5.85454e-10	0.00011746	-1.21615	-5.85454e-10	0.000169683	-1.21454	-5.85454e-10
12344414	chr1:12344414:A:G	7.40488e-09	-1.80822e-10	-1.4764	9.18747e-05	-1.80822e-10	-1.46183	0.000132565	-1.80822e-10	-1.4614
12344932	chr1:12344932:CCAAA:C	5.58101e-09	-1.75917	-5.85454e-10	6.59649e-05	-1.79313	-5.85454e-10	9.51353e-05	-1.79317	-5.85454e-10
12344984	chr1:12344984:A:G	1.68342e-09	-1.80105	-1.15666	2.10932e-05	-1.80102	-1.13229	2.84003e-05	-1.80103	-1.20104
12345114	chr1:12345114:T:C	7.02491e-09	-1.80822e-10	-1.52908	8.84511e-05	-1.80822e-10	-1.4998	0.000119381	-1.80822e-10	-1.56615
12345123	chr1:12345123:C:T	1.28521e-08	-1.80822e-10	-0.925033	0.000165906	-1.80822e-10	-0.870828	0.000213383	-1.80822e-10	-0.985385
12345158	chr1:12345158:A:G	7.20226e-09	-1.80822e-10	-1.50415	8.91633e-05	-1.80822e-10	-1.49178	0.000128709	-1.80822e-10	-1.49092
12345680	chr1:12345680:A:G	6.7631e-09	-1.80822e-10	-1.56706	8.29359e-05	-1.80822e-10	-1.56418	0.000121239	-1.80822e-10	-1.55071
12345988	chr1:12345988:C:T	1.62731e-09	-1.78971	-1.20191	2.18578e-05	-1.76144	-1.13625	2.6809e-05	-1.76306	-1.29668
12346055	chr1:12346055:G:C	8.94577e-09	-1.65836	0.371002	0.000107597	-1.58173	0.277875	0.000170289	-1.57937	0.368391
12346607	chr1:12346607:T:C	5.44084e-09	-1.78461	-5.85454e-10	6.55076e-05	-1.80009	-5.85454e-10	9.44781e-05	-1.80011	-5.85454e-10
12346805	chr1:12346805:C:G	6.37874e-09	-1.58385	-0.0417164	8.36071e-05	-1.48455	-0.0715754	0.000126619	-1.48183	-0.0254653
12346861	chr1:12346861:T:A	1.02632e-08	-1.14997	-5.85454e-10	0.000100949	-1.36763	-5.85454e-10	0.000145465	-1.36854	-5.85454e-10
12346872	chr1:12346872:A:G	8.41696e-09	-1.7485	0.400208	9.77432e-05	-1.73249	0.332585	0.000154582	-1.73022	0.422474
12346877	chr1:12346877:A:G	5.37525e-09	-1.79673	-5.85454e-10	6.55386e-05	-1.79961	-5.85454e-10	9.45274e-05	-1.79958	-5.85454e-10
12346882	chr1:12346882:A:T	9.86552e-09	-1.18949	-5.85454e-10	9.77977e-05	-1.39935	-5.85454e-10	0.000140928	-1.40023	-5.85454e-10
12347224	chr1:12347224:G:T	2.38805e-08	-1.80822e-10	-0.30548	0.000275001	-1.80822e-10	-0.365475	0.000418243	-1.80822e-10	-0.312413
12347331	chr1:12347331:C:T	2.2725e-08	-1.80822e-10	-0.355074	0.000262353	-1.80822e-10	-0.412558	0.000399275	-1.80822e-10	-0.358824
12347515	chr1:12347515:T:C	6.73712e-09	-1.80822e-10	-1.57091	8.42312e-05	-1.80822e-10	-1.54869	0.00011974	-1.80822e-10	-1.56315
12348017	chr1:12348017:T:C	5.35264e-09	-1.80095	-5.85454e-10	6.55147e-05	-1.79998	-5.85454e-10	9.44706e-05	-1.80019	-5.85454e-10
12348078	chr1:12348078:A:G	7.95787e-09	-1.80822e-10	-1.40438	9.77829e-05	-1.80822e-10	-1.3995	0.000143905	-1.80822e-10	-1.37932
12349692	chr1:12349692:C:T	7.33869e-09	-1.80822e-10	-1.48538	9.09541e-05	-1.80822e-10	-1.4719	0.000131311	-1.80822e-10	-1.4709
12349743	chr1:12349743:T:C	3.55797e-09	-1.735	-0.474347	4.20205e-05	-1.72465	-0.519448	6.60711e-05	-1.72214	-0.435598
12349887	chr1:12349887:A:G	7.14129e-09	-1.80822e-10	-1.51265	8.80825e-05	-1.80822e-10	-1.50398	0.000126452	-1.80822e-10	-1.50861
12350254	chr1:12350254:T:C	6.90432e-09	-1.59692	0.0505217	9.04256e-05	-1.5006	0.02288	0.000137165	-1.49795	0.070664
12350310	chr1:12350310:A:G	9.70103e-09	-1.71106	0.504754	0.000115515	-1.64823	0.415382	0.000182163	-1.64625	0.50268
12350630	chr1:12350630:T:C	6.60385e-09	-1.78168	0.190794	8.73254e-05	-1.79939	0.286781	9.64006e-05	-1.79917	0.0192092
12350774	chr1:12350774:CA:C	8.94838e-09	-1.80822e-10	-1.28707	0.000109821	-1.80822e-10	-1.2834	0.000163125	-1.80822e-10	-1.25396
12350790	chr1:12350790:T:C	2.26211e-08	-1.80822e-10	-0.359656	0.00026146	-1.80822e-10	-0.415968	0.00039673	-1.80822e-10	-0.365219
12351268	chr1:12351268:G:C	6.57181e-09	-1.80822e-10	-1.59575	8.06195e-05	-1.80822e-10	-1.59251	0.000115876	-1.80822e-10	-1.59595
12351412	chr1:12351412:TC:T	6.93492e-09	-1.80822e-10	-1.54197	8.35733e-05	-1.80822e-10	-1.55653	0.000120165	-1.80822e-10	-1.55961
12351580	chr1:12351580:G:A	5.37744e-09	-1.79633	-5.85454e-10	6.55995e-05	-1.79868	-5.85454e-10	9.46449e-05	-1.79834	-5.85454e-10
12351648	chr1:12351648:A:G	1.55206e-09	-1.62495	-1.41401	1.87797e-05	-1.67345	-1.37602	2.46323e-05	-1.66979	-1.47463
12351677	chr1:12351677:C:T	7.38837e-09	-1.80822e-10	-1.47863	9.11358e-05	-1.80822e-10	-1.4699	0.000130817	-1.80822e-10	-1.47468
12351733	chr1:12351733:A:G	7.18246e-09	-1.74586	0.238962	9.19803e-05	-1.78397	0.323291	9.9849e-05	-1.78327	0.0384497
12352455	chr1:12352455:G:C	6.56827e-09	-1.80822e-10	-1.59629	8.02578e-05	-1.80822e-10	-1.59701	0.000115771	-1.80822e-10	-1.59686
12352590	chr1:12352590:G:A	5.35471e-09	-1.80056	-5.85454e-10	6.54442e-05	-1.80105	-5.85454e-10	9.43911e-05	-1.80103	-5.85454e-10
12352742	chr1:12352742:T:A	3.9801e-09	-1.79981	-0.297422	5.09716e-05	-1.79	-0.260983	6.62633e-05	-1.79042	-0.364416
12353084	chr1:12353084:C:A	5.48295e-09	-1.7769	-5.85454e-10	6.54442e-05	-1.80105	-5.85454e-10	9.43897e-05	-1.80104	-5.85454e-10
12353413	chr1:12353413:G:T	6.57776e-09	-1.80822e-10	-1.59485	8.0915e-05	-1.80822e-10	-1.58885	0.000116202	-1.80822e-10	-1.59314
12353808	chr1:12353808:ATAT:A	6.76679e-09	-1.80822e-10	-1.56651	8.13683e-05	-1.80822e-10	-1.58327	0.000117914	-1.80822e-10	-1.57852
12353912	chr1:12353912:A:G	4.60221e-08	-1.80822e-10	0.350581	0.000525151	-1.80822e-10	0.281435	0.000810317	-1.80822e-10	0.348951
12354802	chr1:12354802:T:C	1.43553e-08	-0.814419	-5.85454e-10	0.000200529	-0.681291	-5.85454e-10	0.000289386	-0.680714	-5.85454e-10
12354830	chr1:12354830:G:A	2.45313e-08	-1.80822e-10	-0.278592	0.000295727	-1.80822e-10	-0.292814	0.000453683	-1.80822e-10	-0.231075
12355204	chr1:12355204:T:TC	6.59195e-09	-1.80822e-10	-1.59269	8.06956e-05	-1.80822e-10	-1.59157	0.000117059	-1.80822e-10	-1.58579
12356596	chr1:12356596:A:G	6.78711e-09	-1.80822e-10	-1.56351	8.40383e-05	-1.80822e-10	-1.55098	0.000119648	-1.80822e-10	-1.56392
12356912	chr1:12356912:C:T	4.05939e-08	-1.80822e-10	0.225078	0.000515795	-1.80822e-10	0.263459	0.000660613	-1.80822e-10	0.144694
12357037	chr1:12357037:A:G	8.83052e-09	-1.689	0.388679	0.000105956	-1.61932	0.300099	0.000166855	-1.61718	0.385831
12357299	chr1:12357299:A:G	5.36759e-09	-1.79816	-5.85454e-10	6.55178e-05	-1.79993	-5.85454e-10	9.45175e-05	-1.79969	-5.85454e-10
12358644	chr1:12358644:C:T	1.09196e-09	-1.79445	-1.59611	1.35257e-05	-1.78401	-1.59365	1.94675e-05	-1.78451	-1.59522
12358984	chr1:12358984:T:C	8.47683e-09	-1.69077	0.349564	0.000101693	-1.62212	0.261828	0.000159992	-1.61998	0.34663
12359758	chr1:12359758:G:A	9.05923e-09	-1.80822e-10	-1.27476	0.00010811	-1.80822e-10	-1.2991	0.000161086	-1.80822e-10	-1.26653
12360410	chr1:12360410:G:A	1.08826e-08	-1.09138	-5.85454e-10	0.000151235	-0.963417	-5.85454e-10	0.000218292	-0.96264	-5.85454e-10
12360648	chr1:12360648:A:C	7.27524e-09	-1.80822e-10	-1.49406	9.01636e-05	-1.80822e-10	-1.48063	0.000130225	-1.80822e-10	-1.47921
12360953	chr1:12360953:A:G	1.76422e-09	-1.44998	-1.46085	2.07005e-05	-1.46005	-1.49204	3.20917e-05	-1.45436	-1.42551
12361482	chr1:12361482:G:A	7.12654e-09	-1.80822e-10	-1.51471	8.82617e-05	-1.80822e-10	-1.50194	0.000127431	-1.80822e-10	-1.5009
12361493	chr1:12361493:C:T	5.44407e-09	-1.78401	-5.85454e-10	6.69846e-05	-1.77779	-5.85454e-10	9.65108e-05	-1.77882	-5.85454e-10
12362048	chr1:12362048:A:C	1.02454e-08	-1.80822e-10	-1.15171	0.000129825	-1.80822e-10	-1.11606	0.000188949	-1.80822e-10	-1.107
12362143	chr1:12362143:A:G	7.83723e-09	-1.80822e-10	-1.41966	9.75024e-05	-1.80822e-10	-1.40237	0.000132108	-1.80822e-10	-1.46485
12362207	chr1:12362207:C:A	1.14207e-08	-1.80822e-10	-1.04311	0.000147432	-1.80822e-10	-0.988886	0.000190685	-1.80822e-10	-1.09785
12362930	chr1:12362930:G:A	9.85484e-09	-1.19058	-5.85454e-10	0.000115731	-1.23098	-5.85454e-10	0.000166986	-1.23057	-5.85454e-10
12363461	chr1:12363461:T:C	8.57906e-09	-1.80822e-10	-1.32922	0.000105219	-1.80822e-10	-1.32621	0.000155996	-1.80822e-10	-1.29864
12363648	chr1:12363648:A:G	8.70308e-09	-1.67803	0.363166	0.000104978	-1.60575	0.277245	0.000165185	-1.60351	0.362097
12363838	chr1:12363838:A:G	8.6113e-09	-1.80822e-10	-1.32547	0.000108525	-1.80822e-10	-1.29527	0.00014366	-1.80822e-10	-1.38103
12363878	chr1:12363878:G:A	5.35931e-09	-1.79971	-5.85454e-10	6.54597e-05	-1.80082	-5.85454e-10	9.44222e-05	-1.8007	-5.85454e-10
12364280	chr1:12364280:T:A	5.36285e-09	-1.79904	-5.85454e-10	6.54825e-05	-1.80047	-5.85454e-10	9.44605e-05	-1.80029	-5.85454e-10
12364460	chr1:12364460:G:A	6.63248e-09	-1.80822e-10	-1.58656	8.08929e-05	-1.80822e-10	-1.58912	0.000117026	-1.80822e-10	-1.58607
12364480	chr1:12364480:A:G	2.27255e-08	-1.80822e-10	-0.355055	0.000262661	-1.80822e-10	-0.411386	0.000398586	-1.80822e-10	-0.360551
12364838	chr1:12364838:G:T	7.30042e-09	-1.80822e-10	-1.49061	8.97468e-05	-1.80822e-10	-1.48526	0.000131469	-1.80822e-10	-1.4697
12364918	chr1:12364918:T:C	1.42233e-09	-1.67025	-1.45599	1.73043e-05	-1.71155	-1.41974	2.29418e-05	-1.70848	-1.50704
12365006	chr1:12365006:T:A	7.36696e-09	-1.58052	0.0989864	9.68508e-05	-1.48047	0.0713939	0.000147025	-1.47773	0.119862
12365502	chr1:12365502:C:T	3.84652e-09	-1.80076	-0.330608	4.91674e-05	-1.79366	-0.293358	6.41613e-05	-1.79401	-0.393068
12365971	chr1:12365971:A:G	7.22579e-09	-1.80822e-10	-1.50088	8.95197e-05	-1.80822e-10	-1.48779	0.000129254	-1.80822e-10	-1.48669
12366179	chr1:12366179:G:C	8.54517e-09	-1.80822e-10	-1.33317	0.000107679	-1.80822e-10	-1.3031	0.000142703	-1.80822e-10	-1.38771
12366245	chr1:12366245:A:G	7.21823e-09	-1.80822e-10	-1.50193	8.94227e-05	-1.80822e-10	-1.48888	0.00012911	-1.80822e-10	-1.48781
12367284	chr1:12367284:A:G	5.36598e-09	-1.79846	-5.85454e-10	6.55098e-05	-1.80005	-5.85454e-10	9.45046e-05	-1.79983	-5.85454e-10
12367883	chr1:12367883:A:G	6.61383e-09	-1.80822e-10	-1.58938	8.06952e-05	-1.80822e-10	-1.59157	0.000116684	-1.80822e-10	-1.589
12368983	chr1:12368983:A:G	3.35441e-09	-1.79999	-0.468272	4.29143e-05	-1.79057	-0.432479	5.63088e-05	-1.79097	-0.526651
12369033	chr1:12369033:A:C	8.87536e-09	-1.80822e-10	-1.29526	0.00011222	-1.80822e-10	-1.26179	0.000147798	-1.80822e-10	-1.35263
12369456	chr1:12369456:C:T	6.68005e-09	-1.80822e-10	-1.57942	8.0923e-05	-1.80822e-10	-1.58875	0.000117404	-1.80822e-10	-1.58285
12370040	chr1:12370040:G:A	7.08663e-09	-1.80822e-10	-1.52033	8.76804e-05	-1.80822e-10	-1.50855	0.000126595	-1.80822e-10	-1.50748
12370120	chr1:12370120:C:T	3.76203e-08	-1.80822e-10	0.149004	0.000453485	-1.80822e-10	0.134711	0.000628948	-1.80822e-10	0.0955738
12370319	chr1:12370319:G:A	1.43201e-09	-1.60966	-1.5098	1.67031e-05	-1.67869	-1.48796	2.24083e-05	-1.67811	-1.56093
12370889	chr1:12370889:T:C	7.29831e-08	-1.80822e-10	0.811687	0.000940936	-1.80822e-10	0.864624	0.00149165	-1.80822e-10	0.959162
12371083	chr1:12371083:T:C	5.37366e-09	-1.79703	-5.85454e-10	6.55653e-05	-1.7992	-5.85454e-10	9.4592e-05	-1.7989	-5.85454e-10
12371198	chr1:12371198:G:A	4.48946e-08	0.325778	-5.85454e-10	0.000581313	0.383038	-5.85454e-10	0.000848187	0.394627	-5.85454e-10
12371414	chr1:12371414:G:A	3.55943e-09	-1.79763	-0.411311	4.5161e-05	-1.80097	-0.371051	5.90615e-05	-1.801	-0.468896
12371717	chr1:12371717:G:A	6.97553e-09	-1.80822e-10	-1.53613	8.66156e-05	-1.80822e-10	-1.52077	0.000123067	-1.80822e-10	-1.53574
12371767	chr1:12371767:A:G	7.10245e-09	-1.80822e-10	-1.5181	8.79063e-05	-1.80822e-10	-1.50598	0.000126918	-1.80822e-10	-1.50493
12372163	chr1:12372163:C:T	1.26307e-08	-0.942411	-5.85454e-10	0.000179148	-0.79404	-5.85454e-10	0.000258603	-0.793183	-5.85454e-10
12372331	chr1:12372331:G:A	2.4142e-09	-1.79523	-0.801944	3.35348e-05	-1.77305	-0.696614	3.89775e-05	-1.7744	-0.911088
12372878	chr1:12372878:A:G	7.22082e-09	-1.80822e-10	-1.50157	8.94624e-05	-1.80822e-10	-1.48843	0.000129163	-1.80822e-10	-1.4874
12373974	chr1:12373974:A:C	2.71831e-08	-0.175945	-5.85454e-10	0.000263887	-0.406728	-5.85454e-10	0.000381348	-0.404762	-5.85454e-10
12374110	chr1:12374110:T:C	5.35351e-09	-1.80079	-5.85454e-10	6.54471e-05	-1.80101	-5.85454e-10	9.43896e-05	-1.80104	-5.85454e-10
12374657	chr1:12374657:A:G	6.56314e-09	-1.80822e-10	-1.59707	8.02527e-05	-1.80822e-10	-1.59707	0.000115832	-1.80822e-10	-1.59633
12374833	chr1:12374833:G:T	6.99157e-09	-1.53383	-5.85454e-10	9.78262e-05	-1.39906	-5.85454e-10	0.000141464	-1.39643	-5.85454e-10
12375199	chr1:12375199:T:C	6.63289e-09	-1.80822e-10	-1.5865	8.08227e-05	-1.80822e-10	-1.58999	0.00011613	-1.80822e-10	-1.59376
12375419	chr1:12375419:A:G	5.38164e-09	-1.79555	-5.85454e-10	6.56855e-05	-1.79737	-5.85454e-10	9.47755e-05	-1.79696	-5.85454e-10
12375603	chr1:12375603:A:T	1.85031e-09	-1.33435	-1.52883	2.47091e-05	-1.24295	-1.53213	3.68163e-05	-1.24181	-1.50073
12376190	chr1:12376190:A:G	5.51452e-09	-1.77115	-5.85454e-10	6.64586e-05	-1.78567	-5.85454e-10	9.58433e-05	-1.78576	-5.85454e-10
12376200	chr1:12376200:T:A	3.33655e-08	-1.80822e-10	0.0289832	0.00039875	-1.80822e-10	0.00608359	0.000553621	-1.80822e-10	-0.0319947
12376212	chr1:12376212:G:A	7.43507e-09	-1.62415	0.151815	9.67066e-05	-1.53339	0.122821	0.000147006	-1.53093	0.172931
12376469	chr1:12376469:C:T	8.43441e-09	-1.80822e-10	-1.34622	0.000106826	-1.80822e-10	-1.31105	0.000155895	-1.80822e-10	-1.29929
12376652	chr1:12376652:A:G	2.26797e-08	-1.80822e-10	-0.357069	0.000262161	-1.80822e-10	-0.413291	0.000397798	-1.80822e-10	-0.362531
12376843	chr1:12376843:A:G	4.21228e-09	-1.80085	-0.239687	5.26381e-05	-1.79741	-0.221403	6.93475e-05	-1.79754	-0.311802
12376852	chr1:12376852:G:A	7.31263e-09	-1.80822e-10	-1.48894	9.06558e-05	-1.80822e-10	-1.47518	0.000130935	-1.80822e-10	-1.47377
12376996	chr1:12376996:C:G	7.10765e-09	-1.80822e-10	-1.51737	8.79472e-05	-1.80822e-10	-1.50551	0.000127	-1.80822e-10	-1.50429
12377257	chr1:12377257:A:G	6.57424e-09	-1.59538	-5.85454e-10	9.09052e-05	-1.47243	-5.85454e-10	0.000131421	-1.47007	-5.85454e-10
12377942	chr1:12377942:T:G	6.69528e-09	-1.80822e-10	-1.57714	8.15035e-05	-1.80822e-10	-1.58161	0.000118171	-1.80822e-10	-1.57634
12378061	chr1:12378061:G:A	1.11431e-09	-1.78087	-1.58943	1.34947e-05	-1.78924	-1.59071	1.95168e-05	-1.78846	-1.58874
12378659	chr1:12378659:A:C	5.90995e-09	-1.74095	0.0390438	6.88289e-05	-1.73314	-0.0174838	0.000109973	-1.73077	0.0825241
12379830	chr1:12379830:A:G	5.39169e-09	-1.72416	-0.0695244	6.1987e-05	-1.70947	-0.145858	9.71099e-05	-1.70678	-0.0658505
12379922	chr1:12379922:C:G	5.35594e-09	-1.80033	-5.85454e-10	6.54448e-05	-1.80104	-5.85454e-10	9.4393e-05	-1.80101	-5.85454e-10
12379959	chr1:12379959:T:C	4.98356e-09	-1.71299	-0.159402	5.77187e-05	-1.69725	-0.229418	9.01334e-05	-1.69439	-0.152793
12380060	chr1:12380060:C:T	6.57121e-09	-1.80822e-10	-1.59584	8.03018e-05	-1.80822e-10	-1.59646	0.000115939	-1.80822e-10	-1.59541
12380290	chr1:12380290:G:T	8.65936e-09	-1.80822e-10	-1.3199	0.000106338	-1.80822e-10	-1.31563	0.000157799	-1.80822e-10	-1.28715
12380866	chr1:12380866:T:A	2.68343e-09	-0.927171	-1.56427	2.95822e-05	-1.02906	-1.56602	4.27413e-05	-1.02815	-1.56515
12380924	chr1:12380924:T:A	5.37824e-09	-1.79618	-5.85454e-10	6.55935e-05	-1.79877	-5.85454e-10	9.46355e-05	-1.79844	-5.85454e-10
12380929	chr1:12380929:A:C	7.25154e-09	-1.49733	-5.85454e-10	8.3702e-05	-1.55499	-5.85454e-10	0.00012067	-1.55541	-5.85454e-10
12380930	chr1:12380930:G:T	7.29497e-09	-1.49135	-5.85454e-10	8.41363e-05	-1.54981	-5.85454e-10	0.000121296	-1.55024	-5.85454e-10
12382344	chr1:12382344:C:T	8.68506e-09	-1.80822e-10	-1.31694	0.000106656	-1.80822e-10	-1.31265	0.000158295	-1.80822e-10	-1.28401
12382410	chr1:12382410:T:C	1.13883e-08	-1.04595	-5.85454e-10	0.000131978	-1.09961	-5.85454e-10	0.000190565	-1.09848	-5.85454e-10
12382499	chr1:12382499:A:G	4.46988e-09	-1.66098	-0.320198	5.13523e-05	-1.65338	-0.390156	8.29538e-05	-1.64982	-0.280374
12382642	chr1:12382642:A:G	1.97088e-09	-1.22262	-1.57744	2.62386e-05	-1.13671	-1.57831	3.8702e-05	-1.13538	-1.55721
12382704	chr1:12382704:A:G	7.60772e-09	-1.80822e-10	-1.44938	9.53274e-05	-1.80822e-10	-1.42493	0.000133949	-1.80822e-10	-1.45102
12382835	chr1:12382835:A:T	1.58733e-08	-0.7139	-5.85454e-10	0.00022787	-0.553475	-5.85454e-10	0.000328867	-0.552822	-5.85454e-10
12383159	chr1:12383159:A:T	8.65936e-09	-1.80822e-10	-1.3199	0.000106338	-1.80822e-10	-1.31563	0.000157799	-1.80822e-10	-1.28715
12383301	chr1:12383301:C:T	5.35592e-09	-1.80034	-5.85454e-10	6.56063e-05	-1.79858	-5.85454e-10	9.4592e-05	-1.7989	-5.85454e-10
12383452	chr1:12383452:TTAA:T	8.53794e-09	-1.62927	0.295247	0.000111641	-1.53848	0.271516	0.000169743	-1.53602	0.321831
12383625	chr1:12383625:CT:C	8.42518e-09	-1.61503	0.267709	0.000110522	-1.52117	0.24413	0.000168001	-1.51862	0.294117
12383734	chr1:12383734:G:A	6.56804e-09	-1.80822e-10	-1.59632	8.0286e-05	-1.80822e-10	-1.59666	0.000115748	-1.80822e-10	-1.59706
12384508	chr1:12384508:G:T	8.92764e-09	-1.80822e-10	-1.28939	0.000109564	-1.80822e-10	-1.28574	0.000162729	-1.80822e-10	-1.25639
12384766	chr1:12384766:A:G	6.07496e-09	-1.67436	-5.85454e-10	6.87034e-05	-1.75245	-5.85454e-10	9.90953e-05	-1.75239	-5.85454e-10
12385431	chr1:12385431:TTGG:T	6.25282e-09	-1.64551	-5.85454e-10	7.23169e-05	-1.70119	-5.85454e-10	0.00010434	-1.70082	-5.85454e-10
12385563	chr1:12385563:AATCAGC:A	8.27466e-09	-1.80822e-10	-1.36534	9.85312e-05	-1.80822e-10	-1.39188	0.000138986	-1.80822e-10	-1.4141
12385587	chr1:12385587:A:G	6.08814e-09	-1.6722	-5.85454e-10	7.97939e-05	-1.6028	-5.85454e-10	0.000115425	-1.59986	-5.85454e-10
12386021	chr1:12386021:G:A	5.39684e-09	-1.79273	-5.85454e-10	6.57701e-05	-1.79609	-5.85454e-10	9.49049e-05	-1.7956	-5.85454e-10
12387570	chr1:12387570:G:A	1.14564e-08	-1.71549	0.675497	0.000136587	-1.65259	0.587297	0.000215788	-1.65065	0.676469
12387817	chr1:12387817:A:G	1.10158e-08	-1.71185	0.632643	0.000131629	-1.6477	0.545436	0.000207766	-1.64572	0.633661
12387885	chr1:12387885:A:G	7.29545e-09	-1.80822e-10	-1.49129	8.96579e-05	-1.80822e-10	-1.48625	0.000131341	-1.80822e-10	-1.47068
12388195	chr1:12388195:T:C	6.60104e-09	-1.80822e-10	-1.59131	8.04169e-05	-1.80822e-10	-1.59503	0.000116387	-1.80822e-10	-1.59156
12388469	chr1:12388469:G:A	5.36201e-09	-1.7992	-5.85454e-10	6.54761e-05	-1.80057	-5.85454e-10	9.44499e-05	-1.80041	-5.85454e-10
12389248	chr1:12389248:C:T	8.01096e-09	-1.62384	0.226105	0.0001048	-1.53241	0.202216	0.000159222	-1.52991	0.251739
12389598	chr1:12389598:AAAAG:A	5.36426e-09	-1.79878	-5.85454e-10	6.5489e-05	-1.80037	-5.85454e-10	9.4471e-05	-1.80018	-5.85454e-10
12389609	chr1:12389609:G:GAAAT	7.36799e-09	-1.80822e-10	-1.4814	9.12865e-05	-1.80822e-10	-1.46825	0.000131747	-1.80822e-10	-1.46759
12389743	chr1:12389743:T:G	1.00077e-08	-1.67967	0.504486	0.000120607	-1.6079	0.418192	0.000191046	-1.60568	0.509717
12389857	chr1:12389857:G:A	7.13687e-09	-1.80822e-10	-1.51327	8.97493e-05	-1.80822e-10	-1.48523	0.000127299	-1.80822e-10	-1.50194
12389950	chr1:12389950:T:G	1.64911e-08	-1.80822e-10	-0.675716	0.000196864	-1.80822e-10	-0.699738	0.000277718	-1.80822e-10	-0.721869
12390380	chr1:12390380:A:G	5.71724e-09	-1.73505	-5.85454e-10	6.67412e-05	-1.78143	-5.85454e-10	9.6253e-05	-1.78149	-5.85454e-10
12391503	chr1:12391503:T:TC	3.36214e-09	-1.79946	-0.466498	4.69944e-05	-1.78161	-0.350611	5.26888e-05	-1.78273	-0.601344
12391532	chr1:12391532:G:A	2.66147e-08	-1.80822e-10	-0.197075	0.000340885	-1.80822e-10	-0.150707	0.000440966	-1.80822e-10	-0.259508
12391565	chr1:12391565:A:G	7.50251e-09	-1.80822e-10	-1.4633	9.49115e-05	-1.80822e-10	-1.42931	0.000134024	-1.80822e-10	-1.45046
12391800	chr1:12391800:A:G	6.0107e-09	-1.74121	0.056212	7.02382e-05	-1.73319	0.0028356	0.000112631	-1.73082	0.10646
12391930	chr1:12391930:G:A	3.368e-08	-1.80822e-10	0.0383645	0.000390731	-1.80822e-10	-0.0142314	0.000537406	-1.80822e-10	-0.0617216
12392128	chr1:12392128:C:T	1.76749e-08	-1.80822e-10	-0.606392	0.000210032	-1.80822e-10	-0.634991	0.000294729	-1.80822e-10	-0.66242
12392181	chr1:12392181:T:C	7.29363e-09	-1.80822e-10	-1.49154	8.99435e-05	-1.80822e-10	-1.48307	0.000128997	-1.80822e-10	-1.48868
12392189	chr1:12392189:A:G	6.56814e-09	-1.80822e-10	-1.59631	8.04408e-05	-1.80822e-10	-1.59473	0.000116385	-1.80822e-10	-1.59158
12392572	chr1:12392572:C:G	2.46924e-08	-1.80822e-10	-0.272044	0.000315708	-1.80822e-10	-0.227435	0.000408666	-1.80822e-10	-0.335577
12392942	chr1:12392942:G:A	9.44306e-09	-1.80822e-10	-1.23326	0.000111543	-1.80822e-10	-1.26784	0.000156356	-1.80822e-10	-1.29634
12393584	chr1:12393584:C:T	1.23873e-09	-1.79852	-1.46593	1.52354e-05	-1.80053	-1.4581	2.21485e-05	-1.80036	-1.45034
12394109	chr1:12394109:C:T	2.6874e-08	-1.80822e-10	-0.187379	0.000325718	-1.80822e-10	-0.19622	0.000453038	-1.80822e-10	-0.2325
12394232	chr1:12394232:T:C	6.82674e-09	-1.80822e-10	-1.55769	8.45289e-05	-1.80822e-10	-1.54516	0.000120524	-1.80822e-10	-1.55663
12394844	chr1:12394844:A:C	9.68873e-09	-1.68802	0.480448	0.000116474	-1.6185	0.393913	0.000184244	-1.61633	0.484116
12394922	chr1:12394922:A:G	2.81206e-08	-1.80822e-10	-0.142038	0.000365807	-1.80822e-10	-0.0801466	0.000538659	-1.80822e-10	-0.0593924
12395000	chr1:12395000:C:T	9.39702e-09	-1.23815	-5.85454e-10	0.000111547	-1.26781	-5.85454e-10	0.000161026	-1.26691	-5.85454e-10
12395068	chr1:12395068:G:A	3.34682e-08	-1.80822e-10	0.0320547	0.000411919	-1.80822e-10	0.0385756	0.000635229	-1.80822e-10	0.105511
12395100	chr1:12395100:TG:T	5.36115e-09	-1.79936	-5.85454e-10	6.54712e-05	-1.80064	-5.85454e-10	9.44417e-05	-1.80049	-5.85454e-10
12395329	chr1:12395329:G:A	5.92329e-09	-1.69965	-5.85454e-10	7.83043e-05	-1.62165	-5.85454e-10	0.000112927	-1.62173	-5.85454e-10
12395487	chr1:12395487:T:C	1.2644e-08	-1.80822e-10	-0.941356	0.00015164	-1.80822e-10	-0.960742	0.000212484	-1.80822e-10	-0.98961
12396918	chr1:12396918:A:G	6.69266e-09	-1.80822e-10	-1.57753	8.34452e-05	-1.80822e-10	-1.55806	0.000118811	-1.80822e-10	-1.57094
12396934	chr1:12396934:T:C	9.71531e-09	-1.67822	0.47338	0.000117428	-1.60613	0.389705	0.000185879	-1.60389	0.480507
12396991	chr1:12396991:T:C	1.09451e-09	-1.79185	-1.59638	1.35087e-05	-1.78293	-1.59599	1.98426e-05	-1.7832	-1.57744
12397014	chr1:12397014:A:G	1.61027e-08	-0.699556	-5.85454e-10	0.00020487	-0.659877	-5.85454e-10	0.000296602	-0.656082	-5.85454e-10
12397079	chr1:12397079:G:A	8.42571e-09	-1.56253	0.215273	0.000111579	-1.45897	0.191456	0.000169558	-1.45615	0.24087
12397082	chr1:12397082:C:T	7.44496e-09	-1.80822e-10	-1.471	9.20962e-05	-1.80822e-10	-1.45942	0.000131345	-1.80822e-10	-1.47064
12397109	chr1:12397109:T:G	5.39102e-09	-1.79381	-5.85454e-10	6.57174e-05	-1.79689	-5.85454e-10	9.48251e-05	-1.79644	-5.85454e-10
12397370	chr1:12397370:C:T	2.24343e-08	-1.80822e-10	-0.367951	0.000258038	-1.80822e-10	-0.429144	0.000393763	-1.80822e-10	-0.372726
12397519	chr1:12397519:A:G	4.92159e-08	-1.80822e-10	0.417677	0.000611232	-1.80822e-10	0.433226	0.000807752	-1.80822e-10	0.34578
12398207	chr1:12398207:A:G	4.0264e-09	-1.71563	-0.370037	4.71905e-05	-1.6993	-0.428757	7.35455e-05	-1.69645	-0.354117
12398343	chr1:12398343:A:C	6.6551e-09	-1.80822e-10	-1.58316	8.10547e-05	-1.80822e-10	-1.58713	0.000116363	-1.80822e-10	-1.59176
12398350	chr1:12398350:T:C	7.44949e-09	-1.80822e-10	-1.47039	9.23509e-05	-1.80822e-10	-1.45666	0.000133289	-1.80822e-10	-1.45595
12398515	chr1:12398515:C:G	6.89212e-09	-1.58114	0.0329807	9.0919e-05	-1.48132	0.00903843	0.000137964	-1.47859	0.0571042
12398740	chr1:12398740:G:A	1.36174e-09	-1.60439	-1.56539	1.6187e-05	-1.65212	-1.54593	2.25548e-05	-1.64819	-1.58434
12398934	chr1:12398934:G:A	5.35959e-09	-1.79965	-5.85454e-10	6.54606e-05	-1.8008	-5.85454e-10	9.44236e-05	-1.80068	-5.85454e-10
12399444	chr1:12399444:C:T	7.55677e-09	-1.80822e-10	-1.4561	9.30171e-05	-1.80822e-10	-1.44947	0.000136523	-1.80822e-10	-1.43198
12399945	chr1:12399945:G:C	3.16318e-09	-0.812923	-1.51404	3.20335e-05	-1.00026	-1.51521	4.49745e-05	-0.997571	-1.54481
12400267	chr1:12400267:C:A	6.71168e-09	-1.80822e-10	-1.57469	8.28681e-05	-1.80822e-10	-1.565	0.000118383	-1.80822e-10	-1.57455
12400442	chr1:12400442:A:G	7.35708e-09	-1.80822e-10	-1.48288	9.11455e-05	-1.80822e-10	-1.46979	0.000131542	-1.80822e-10	-1.46915
12400610	chr1:12400610:T:G	6.5632e-09	-1.80822e-10	-1.59706	8.02909e-05	-1.80822e-10	-1.5966	0.000115993	-1.80822e-10	-1.59494
12400771	chr1:12400771:G:A	7.15146e-09	-1.80822e-10	-1.51122	8.99814e-05	-1.80822e-10	-1.48265	0.000127588	-1.80822e-10	-1.49967
12400886	chr1:12400886:C:T	1.74131e-09	-1.42837	-1.49553	2.41792e-05	-1.31425	-1.48251	3.26093e-05	-1.31625	-1.54763
12401031	chr1:12401031:T:C	6.6253e-09	-1.80822e-10	-1.58764	8.15764e-05	-1.80822e-10	-1.58071	0.000116874	-1.80822e-10	-1.58738
12402062	chr1:12402062:A:T	6.69164e-09	-1.80822e-10	-1.57768	8.25858e-05	-1.80822e-10	-1.56841	0.000118057	-1.80822e-10	-1.57731
12402073	chr1:12402073:C:A	5.18252e-09	-1.73586	-0.0973921	6.01511e-05	-1.72101	-0.164385	9.39741e-05	-1.71849	-0.0869692
12402417	chr1:12402417:A:T	1.45393e-08	-0.801682	-5.85454e-10	0.000165748	-0.871783	-5.85454e-10	0.000239378	-0.870431	-5.85454e-10
12403448	chr1:12403448:C:T	7.30313e-09	-1.80822e-10	-1.49024	8.9781e-05	-1.80822e-10	-1.48488	0.000131521	-1.80822e-10	-1.46931
12404255	chr1:12404255:A:G	5.41229e-09	-1.78987	-5.85454e-10	7.0226e-05	-1.73053	-5.85454e-10	0.000101298	-1.7304	-5.85454e-10
12404318	chr1:12404318:G:A	9.40714e-09	-1.80822e-10	-1.23707	0.000117092	-1.80822e-10	-1.21929	0.000174619	-1.80822e-10	-1.18587
12404578	chr1:12404578:T:G	6.61749e-09	-1.80822e-10	-1.58882	8.06613e-05	-1.80822e-10	-1.59199	0.000116003	-1.80822e-10	-1.59486
12405083	chr1:12405083:C:T	9.20431e-09	-1.80822e-10	-1.25887	0.000109286	-1.80822e-10	-1.28828	0.000153068	-1.80822e-10	-1.31759
12405094	chr1:12405094:C:T	1.31838e-09	-1.68354	-1.5186	1.58863e-05	-1.71829	-1.4985	2.17543e-05	-1.71539	-1.55327
12405340	chr1:12405340:CT:C	9.53758e-09	-1.80822e-10	-1.2233	0.000113455	-1.80822e-10	-1.25085	0.000158399	-1.80822e-10	-1.28336
12405355	chr1:12405355:A:G	5.39054e-09	-1.79389	-5.85454e-10	6.57155e-05	-1.79692	-5.85454e-10	9.48222e-05	-1.79647	-5.85454e-10
12405445	chr1:12405445:A:G	1.05868e-08	-1.11894	-5.85454e-10	0.000133374	-1.08909	-5.85454e-10	0.000192948	-1.08606	-5.85454e-10
12406045	chr1:12406045:T:C	1.11131e-07	-1.80822e-10	1.23217	0.00133217	-1.80822e-10	1.21231	0.00204877	-1.80822e-10	1.27652
12406702	chr1:12406702:C:T	6.98519e-09	-1.80822e-10	-1.53475	8.60907e-05	-1.80822e-10	-1.52685	0.000121005	-1.80822e-10	-1.55265
12406861	chr1:12406861:G:A	8.27821e-09	-1.80822e-10	-1.36491	9.60668e-05	-1.80822e-10	-1.41721	0.000140921	-1.80822e-10	-1.40028
12407294	chr1:12407294:A:G	6.576e-09	-1.80822e-10	-1.59511	8.03427e-05	-1.80822e-10	-1.59595	0.000115747	-1.80822e-10	-1.59707
12407567	chr1:12407567:C:T	5.49598e-09	-1.79675	0.0222256	7.16947e-05	-1.78278	0.0729499	9.2395e-05	-1.78333	-0.0390749
12407780	chr1:12407780:CTA:C	2.47616e-09	-1.65455	-0.917285	3.20501e-05	-1.57029	-0.94466	4.7919e-05	-1.56795	-0.911015
12407884	chr1:12407884:GC:G	5.43196e-09	-1.78624	-5.85454e-10	6.61478e-05	-1.79036	-5.85454e-10	9.54706e-05	-1.78966	-5.85454e-10
12408066	chr1:12408066:C:T	1.32792e-09	-1.6915	-1.50343	1.61024e-05	-1.72209	-1.4812	2.19389e-05	-1.71928	-1.54094
12409097	chr1:12409097:GTGTT:G	8.58894e-09	-1.80822e-10	-1.32807	9.9412e-05	-1.80822e-10	-1.38298	0.000146003	-1.80822e-10	-1.36485
12409356	chr1:12409356:G:A	3.92006e-08	-1.80822e-10	0.190152	0.000484759	-1.80822e-10	0.201401	0.000644502	-1.80822e-10	0.120003
12409966	chr1:12409966:T:G	2.32441e-09	-1.10534	-1.52973	3.16397e-05	-0.995923	-1.53192	4.71413e-05	-0.994646	-1.50068
12410078	chr1:12410078:C:T	7.52118e-09	-1.80822e-10	-1.46082	9.37338e-05	-1.80822e-10	-1.44179	0.000132112	-1.80822e-10	-1.46482
12411080	chr1:12411080:C:T	3.36714e-08	-1.80822e-10	0.0381075	0.000397571	-1.80822e-10	0.00312136	0.000544034	-1.80822e-10	-0.0494624
12411470	chr1:12411470:A:C	8.17828e-09	-1.75427	0.377214	9.63118e-05	-1.70529	0.290631	0.000151718	-1.70372	0.377276
12411793	chr1:12411793:T:C	4.16319e-09	-1.6789	-0.373362	4.88464e-05	-1.65744	-0.436127	7.60499e-05	-1.65409	-0.362998
12412013	chr1:12412013:G:A	2.42403e-08	-1.80822e-10	-0.290524	0.000291955	-1.80822e-10	-0.305652	0.000404518	-1.80822e-10	-0.345779
12412714	chr1:12412714:G:T	1.20339e-09	-1.72282	-1.57057	1.5098e-05	-1.70523	-1.56246	2.13643e-05	-1.70625	-1.5805
12412717	chr1:12412717:T:A	5.58153e-09	-1.75908	-5.85454e-10	6.77432e-05	-1.76653	-5.85454e-10	9.78274e-05	-1.76527	-5.85454e-10
12412788	chr1:12412788:T:C	9.02184e-09	-1.79764	0.518749	0.000103228	-1.77893	0.433625	0.000165155	-1.77816	0.536574
12412860	chr1:12412860:A:G	8.1257e-09	-1.80822e-10	-1.38351	9.95974e-05	-1.80822e-10	-1.38111	0.000147326	-1.80822e-10	-1.35583
12413019	chr1:12413019:T:C	7.29214e-09	-1.80822e-10	-1.49174	9.02285e-05	-1.80822e-10	-1.47991	0.000130182	-1.80822e-10	-1.47954
12413083	chr1:12413083:C:G	7.32952e-09	-1.80822e-10	-1.48663	9.07204e-05	-1.80822e-10	-1.47447	0.00013089	-1.80822e-10	-1.47412
12413172	chr1:12413172:TG:T	7.2838e-09	-1.80822e-10	-1.49289	9.01193e-05	-1.80822e-10	-1.48112	0.000130026	-1.80822e-10	-1.48074
12413173	chr1:12413173:G:T	1.2445e-08	-1.79639	0.839169	0.000142106	-1.7915	0.76583	0.000227128	-1.79063	0.867666
12414059	chr1:12414059:G:A	7.92523e-09	-1.80822e-10	-1.40849	9.84005e-05	-1.80822e-10	-1.39321	0.000142026	-1.80822e-10	-1.39247
12414485	chr1:12414485:TAATGTTGTCTATGAG:T	2.75809e-09	-0.984401	-1.4796	3.71054e-05	-0.887323	-1.48117	5.58037e-05	-0.886003	-1.44063
12414592	chr1:12414592:T:C	9.20078e-09	-1.71438	0.455131	0.000109745	-1.6518	0.367715	0.000173361	-1.64984	0.456741
12415825	chr1:12415825:C:T	1.02683e-08	-1.14948	-5.85454e-10	0.000130466	-1.11114	-5.85454e-10	0.000188322	-1.11032	-5.85454e-10
12415894	chr1:12415894:A:AG	1.53122e-09	-1.50716	-1.54532	1.82125e-05	-1.56118	-1.51897	2.50866e-05	-1.55614	-1.57
12416081	chr1:12416081:G:A	6.98018e-09	-1.53547	-5.85454e-10	7.56642e-05	-1.65595	-5.85454e-10	0.0001093	-1.65438	-5.85454e-10
12417036	chr1:12417036:G:A	3.78982e-09	-1.77077	-0.375452	4.45874e-05	-1.75146	-0.433341	7.2532e-05	-1.75318	-0.311265
12417427	chr1:12417427:G:A	6.99728e-09	-1.80822e-10	-1.53302	8.58559e-05	-1.80822e-10	-1.52958	0.00012533	-1.80822e-10	-1.51752
12417699	chr1:12417699:G:A	7.05691e-09	-1.80822e-10	-1.52453	8.86793e-05	-1.80822e-10	-1.49722	0.000125919	-1.80822e-10	-1.51284
12417985	chr1:12417985:C:T	7.38562e-09	-1.60575	0.126743	9.72599e-05	-1.50773	0.102869	0.000147366	-1.50512	0.149565
12418585	chr1:12418585:A:C	3.1058e-08	-1.80822e-10	-0.0426842	0.00035388	-1.80822e-10	-0.113292	0.000540381	-1.80822e-10	-0.0561998
12418910	chr1:12418910:G:T	5.41491e-09	-1.78938	-5.85454e-10	6.59546e-05	-1.79329	-5.85454e-10	9.51822e-05	-1.79268	-5.85454e-10
12420251	chr1:12420251:T:G	6.8025e-09	-1.80822e-10	-1.56125	8.25933e-05	-1.80822e-10	-1.56832	0.000119131	-1.80822e-10	-1.56825
12420451	chr1:12420451:T:C	1.33992e-09	-1.69519	-1.49073	1.62582e-05	-1.73708	-1.45657	2.18231e-05	-1.73442	-1.53108
12421323	chr1:12421323:T:A	1.17417e-09	-1.79477	-1.5232	1.41653e-05	-1.79965	-1.5318	2.06089e-05	-1.79937	-1.52338
12422134	chr1:12422134:C:T	1.0361e-08	-1.80822e-10	-1.14049	0.000129127	-1.80822e-10	-1.12146	0.000189434	-1.80822e-10	-1.10443
12422959	chr1:12422959:G:A	4.00213e-08	-1.80822e-10	0.210872	0.000451987	-1.80822e-10	0.131402	0.00068736	-1.80822e-10	0.184383
12423325	chr1:12423325:A:G	6.59856e-09	-1.80822e-10	-1.59169	8.09424e-05	-1.80822e-10	-1.58851	0.000116291	-1.80822e-10	-1.59238
12423375	chr1:12423375:G:A	1.14566e-09	-1.79882	-1.54374	1.39707e-05	-1.79385	-1.55144	2.03061e-05	-1.79445	-1.5431
12423624	chr1:12423624:T:G	2.40018e-09	-1.44382	-1.15918	3.06353e-05	-1.48144	-1.07866	3.81925e-05	-1.47719	-1.22865
12423936	chr1:12423936:A:C	1.1322e-08	-1.05179	-5.85454e-10	0.000113257	-1.25259	-5.85454e-10	0.000163198	-1.25351	-5.85454e-10
12424527	chr1:12424527:C:T	6.58413e-09	-1.80822e-10	-1.59388	8.03764e-05	-1.80822e-10	-1.59553	0.000115754	-1.80822e-10	-1.597
12424727	chr1:12424727:G:A	2.83209e-09	-1.79392	-0.643605	3.36027e-05	-1.78383	-0.683818	5.18219e-05	-1.7848	-0.61586
12424929	chr1:12424929:C:G	6.58187e-09	-1.80822e-10	-1.59422	8.06182e-05	-1.80822e-10	-1.59253	0.000116078	-1.80822e-10	-1.59421
12425606	chr1:12425606:A:G	9.43838e-09	-1.80822e-10	-1.23376	0.000113864	-1.80822e-10	-1.24725	0.000173215	-1.80822e-10	-1.19394
12426166	chr1:12426166:AT:A	6.66869e-09	-1.80822e-10	-1.58112	8.2297e-05	-1.80822e-10	-1.57192	0.000117694	-1.80822e-10	-1.58039
12426739	chr1:12426739:G:A	3.11746e-09	-1.72716	-0.614361	4.22504e-05	-1.70167	-0.536971	4.57504e-05	-1.70282	-0.822458
12427883	chr1:12427883:T:A	5.46398e-09	-1.78036	-5.85454e-10	6.6473e-05	-1.78546	-5.85454e-10	9.5954e-05	-1.78461	-5.85454e-10
12428419	chr1:12428419:C:A	8.70096e-09	-1.79912	0.484012	0.000111696	-1.80022	0.533753	0.000140522	-1.80034	0.397227
12429237	chr1:12429237:C:A	5.63856e-09	-1.74891	-5.85454e-10	6.82386e-05	-1.75924	-5.85454e-10	9.8468e-05	-1.75874	-5.85454e-10
12430787	chr1:12430787:T:C	1.02703e-08	-1.05146	-0.0978261	0.000106605	-1.24676	-0.0663602	0.000184623	-1.24609	0.115931
12430800	chr1:12430800:G:T	1.14243e-08	-1.80822e-10	-1.0428	0.00014208	-1.80822e-10	-1.02586	0.00021526	-1.80822e-10	-0.976627
12431657	chr1:12431657:C:CTT	6.97885e-09	-1.80822e-10	-1.53566	8.31912e-05	-1.80822e-10	-1.56111	0.000123215	-1.80822e-10	-1.53454
12432169	chr1:12432169:G:A	6.72465e-09	-1.80822e-10	-1.57276	8.26867e-05	-1.80822e-10	-1.56719	0.000120581	-1.80822e-10	-1.55616
12432526	chr1:12432526:A:G	8.04524e-09	-1.80106	0.407595	0.00010266	-1.79527	0.444445	0.000129677	-1.79558	0.312158
12432559	chr1:12432559:G:A	1.08817e-08	-1.80822e-10	-1.09146	0.000129474	-1.80822e-10	-1.11877	0.000198326	-1.80822e-10	-1.05856
12432651	chr1:12432651:A:G	6.57387e-09	-1.80822e-10	-1.59544	8.04877e-05	-1.80822e-10	-1.59415	0.000115932	-1.80822e-10	-1.59547
12432680	chr1:12432680:C:CT	5.35572e-09	-1.80038	-5.85454e-10	6.54442e-05	-1.80105	-5.85454e-10	9.43885e-05	-1.80106	-5.85454e-10
12432713	chr1:12432713:G:A	5.38044e-09	-1.79577	-5.85454e-10	6.56227e-05	-1.79833	-5.85454e-10	9.46805e-05	-1.79797	-5.85454e-10
12432784	chr1:12432784:G:A	5.6057e-09	-1.64253	-0.112228	7.38089e-05	-1.55401	-0.126759	0.000111333	-1.55164	-0.084311
12432814	chr1:12432814:C:T	8.09807e-09	-1.80822e-10	-1.38691	9.90745e-05	-1.80822e-10	-1.38638	0.000138864	-1.80822e-10	-1.41498
12433426	chr1:12433426:C:T	6.56334e-09	-1.80822e-10	-1.59704	8.02881e-05	-1.80822e-10	-1.59663	0.000116062	-1.80822e-10	-1.59435
12433719	chr1:12433719:G:A	8.17802e-09	-1.80822e-10	-1.37709	0.000101604	-1.80822e-10	-1.36117	0.000150451	-1.80822e-10	-1.33484
12433972	chr1:12433972:A:T	1.67493e-09	-1.36696	-1.59581	1.9655e-05	-1.41102	-1.5929	2.83494e-05	-1.41118	-1.59269
12434188	chr1:12434188:C:T	6.61303e-09	-1.80822e-10	-1.5895	8.05922e-05	-1.80822e-10	-1.59285	0.000115914	-1.80822e-10	-1.59563
12435064	chr1:12435064:C:T	7.70272e-09	-1.80822e-10	-1.43697	9.20559e-05	-1.80822e-10	-1.45986	0.000135529	-1.80822e-10	-1.43929
12435065	chr1:12435065:G:A	6.38271e-09	-1.62495	-5.85454e-10	7.92015e-05	-1.61026	-5.85454e-10	0.000114231	-1.61025	-5.85454e-10
12435334	chr1:12435334:G:A	7.00461e-09	-1.80822e-10	-1.53197	8.59409e-05	-1.80822e-10	-1.52859	0.000125437	-1.80822e-10	-1.51667
12435343	chr1:12435343:C:G	6.5997e-09	-1.80822e-10	-1.59152	8.03378e-05	-1.80822e-10	-1.59601	0.00011615	-1.80822e-10	-1.59359
12435411	chr1:12435411:T:C	1.28568e-09	-1.80087	-1.42638	1.56086e-05	-1.79858	-1.43584	2.28274e-05	-1.79893	-1.42159
12435965	chr1:12435965:T:C	1.87296e-09	-1.3075	-1.54352	2.20934e-05	-1.38019	-1.50678	3.02175e-05	-1.37336	-1.56669
12436655	chr1:12436655:T:A	6.5815e-09	-1.80822e-10	-1.59428	8.06119e-05	-1.80822e-10	-1.5926	0.000116071	-1.80822e-10	-1.59428
12437640	chr1:12437640:C:G	1.8892e-08	-1.80822e-10	-0.539802	0.000232511	-1.80822e-10	-0.533315	0.000343131	-1.80822e-10	-0.510362
12439328	chr1:12439328:G:A	7.38498e-09	-1.80822e-10	-1.47909	9.04447e-05	-1.80822e-10	-1.47751	0.000132967	-1.80822e-10	-1.45837
12440784	chr1:12440784:GACAATCACTTGAGTCTGGGAGGCAGAGGTTGCAGTGAGCTGAGATCGTGCCACTGCACTCCAGCCTGGGCA:G	6.62127e-09	-1.80822e-10	-1.58825	8.18598e-05	-1.80822e-10	-1.57724	0.000117295	-1.80822e-10	-1.58378
12440786	chr1:12440786:C:G	1.12334e-09	-1.79456	-1.56767	1.37463e-05	-1.78734	-1.57414	1.99425e-05	-1.78818	-1.56744
12440961	chr1:12440961:T:A	1.12751e-08	-1.05594	-5.85454e-10	0.000168369	-0.85609	-5.85454e-10	0.000243791	-0.852162	-5.85454e-10
12441348	chr1:12441348:G:T	6.57058e-09	-1.80822e-10	-1.59594	8.0275e-05	-1.80822e-10	-1.59679	0.000115773	-1.80822e-10	-1.59685
12441580	chr1:12441580:C:T	3.79337e-08	-1.80822e-10	0.157299	0.000431075	-1.80822e-10	0.0840315	0.000654246	-1.80822e-10	0.135009
12442371	chr1:12442371:T:C	9.07057e-09	-1.31061	0.0371045	0.000117746	-1.30158	0.0878608	0.000137216	-1.3024	-0.124523
12442789	chr1:12442789:A:G	5.36267e-09	-1.79908	-5.85454e-10	6.65587e-05	-1.78417	-5.85454e-10	9.59958e-05	-1.78417	-5.85454e-10
12442805	chr1:12442805:T:G	6.64637e-09	-1.80822e-10	-1.58447	8.15294e-05	-1.80822e-10	-1.58129	0.000117187	-1.80822e-10	-1.58471
12442836	chr1:12442836:A:AC	7.89128e-09	-1.11313	-0.299652	0.000110649	-0.961173	-0.314715	0.000167043	-0.956864	-0.27336
12443197	chr1:12443197:A:G	5.46746e-09	-1.77973	-5.85454e-10	6.65051e-05	-1.78497	-5.85454e-10	9.60017e-05	-1.78411	-5.85454e-10
12443437	chr1:12443437:T:C	3.66692e-08	-1.80822e-10	0.123398	0.00041705	-1.80822e-10	0.0509541	0.000638081	-1.80822e-10	0.109991
12443878	chr1:12443878:T:C	2.24757e-09	-1.77474	-0.893946	2.71083e-05	-1.76039	-0.922022	4.20671e-05	-1.76188	-0.847324
12443966	chr1:12443966:C:T	3.63539e-08	-1.80822e-10	0.114761	0.000413246	-1.80822e-10	0.0417913	0.000631964	-1.80822e-10	0.100358
12443994	chr1:12443994:C:T	7.64824e-08	-1.80822e-10	0.858521	0.000974617	-1.80822e-10	0.899793	0.00155399	-1.80822e-10	1.0001
12444006	chr1:12444006:C:T	6.65209e-09	-1.80822e-10	-1.58361	8.16276e-05	-1.80822e-10	-1.58008	0.000117312	-1.80822e-10	-1.58363
12444240	chr1:12444240:T:C	9.36839e-09	-1.11415	-0.127052	0.000131426	-0.962381	-0.141426	0.000198744	-0.95807	-0.0983861
12444858	chr1:12444858:C:T	5.35476e-09	-1.80055	-5.85454e-10	6.61886e-05	-1.78974	-5.85454e-10	9.54558e-05	-1.78981	-5.85454e-10
12445101	chr1:12445101:T:C	1.68209e-09	-1.7585	-1.2	2.04163e-05	-1.74027	-1.22564	3.1058e-05	-1.74212	-1.1705
12445141	chr1:12445141:C:T	6.56341e-09	-1.80822e-10	-1.59703	8.03079e-05	-1.80822e-10	-1.59638	0.000116086	-1.80822e-10	-1.59414
12445549	chr1:12445549:G:T	6.60597e-09	-1.80822e-10	-1.59057	8.10707e-05	-1.80822e-10	-1.58693	0.000116829	-1.80822e-10	-1.58776
12445881	chr1:12445881:C:T	8.22454e-09	-1.80822e-10	-1.37142	9.98935e-05	-1.80822e-10	-1.37815	0.00013946	-1.80822e-10	-1.4107
12445978	chr1:12445978:A:G	6.76659e-09	-1.80822e-10	-1.56654	8.31922e-05	-1.80822e-10	-1.5611	0.000121571	-1.80822e-10	-1.54798
12446904	chr1:12446904:A:G	3.55331e-09	-1.75935	-0.451306	4.63714e-05	-1.77842	-0.367151	5.9763e-05	-1.77771	-0.480381
12447056	chr1:12447056:C:T	4.46344e-08	-1.80822e-10	0.319964	0.00060012	-1.80822e-10	0.414878	0.000785562	-1.80822e-10	0.317924
12447333	chr1:12447333:A:T	4.49388e-09	-1.78093	-0.194891	5.95364e-05	-1.7928	-0.102859	7.5982e-05	-1.79237	-0.225604
12448162	chr1:12448162:G:A	5.37254e-09	-1.79724	-5.85454e-10	6.55185e-05	-1.79992	-5.85454e-10	9.44915e-05	-1.79996	-5.85454e-10
12448315	chr1:12448315:A:G	5.54049e-09	-1.76646	-5.85454e-10	6.73004e-05	-1.77309	-5.85454e-10	9.71762e-05	-1.77195	-5.85454e-10
12450376	chr1:12450376:A:G	7.18546e-09	-1.50648	-5.85454e-10	8.11079e-05	-1.58647	-5.85454e-10	0.000117099	-1.58546	-5.85454e-10
12450429	chr1:12450429:A:G	1.08508e-08	-1.0943	-5.85454e-10	0.000133845	-1.08557	-5.85454e-10	0.000192409	-1.08885	-5.85454e-10
12452146	chr1:12452146:C:G	5.3855e-09	-1.79483	-5.85454e-10	6.56602e-05	-1.79776	-5.85454e-10	9.47377e-05	-1.79736	-5.85454e-10
12452739	chr1:12452739:G:A	8.00749e-09	-1.80822e-10	-1.39816	9.98915e-05	-1.80822e-10	-1.37817	0.000145719	-1.80822e-10	-1.3668
12453390	chr1:12453390:T:C	5.87144e-09	-1.70844	-5.85454e-10	7.18125e-05	-1.70819	-5.85454e-10	0.000103795	-1.70605	-5.85454e-10
12454340	chr1:12454340:T:C	6.80321e-09	-1.80822e-10	-1.56115	8.31891e-05	-1.80822e-10	-1.56113	0.000120479	-1.80822e-10	-1.557
12454691	chr1:12454691:C:T	8.11665e-09	-1.80822e-10	-1.38462	9.81364e-05	-1.80822e-10	-1.39589	0.000147605	-1.80822e-10	-1.35393
12454877	chr1:12454877:G:GGTA	1.97712e-08	-0.494316	-5.85454e-10	0.00032538	-0.197257	-5.85454e-10	0.000470874	-0.193884	-5.85454e-10
12454878	chr1:12454878:ATCCTT:A	1.97795e-08	-0.493895	-5.85454e-10	0.000325531	-0.196795	-5.85454e-10	0.000471092	-0.193422	-5.85454e-10
12455535	chr1:12455535:C:T	3.2943e-09	-1.76934	-0.51701	4.19621e-05	-1.77072	-0.474767	5.55498e-05	-1.77101	-0.560185
12455570	chr1:12455570:CA:C	1.24269e-09	-1.80104	-1.46022	1.51373e-05	-1.79957	-1.46552	2.20774e-05	-1.79983	-1.45409
12455851	chr1:12455851:G:A	1.26938e-09	-1.64492	-1.59509	1.61527e-05	-1.60757	-1.5926	2.33398e-05	-1.60774	-1.59057
12458135	chr1:12458135:T:C	6.78196e-09	-1.80822e-10	-1.56427	8.2436e-05	-1.80822e-10	-1.57023	0.000119092	-1.80822e-10	-1.56858
12458373	chr1:12458373:T:C	6.75735e-09	-1.80822e-10	-1.56791	8.35973e-05	-1.80822e-10	-1.55624	0.000119235	-1.80822e-10	-1.56738
12459487	chr1:12459487:T:C	6.5652e-09	-1.80822e-10	-1.59676	8.03452e-05	-1.80822e-10	-1.59592	0.000115924	-1.80822e-10	-1.59554
12460017	chr1:12460017:T:G	2.15972e-08	-1.80822e-10	-0.405976	0.000275203	-1.80822e-10	-0.364743	0.000357759	-1.80822e-10	-0.468617
12460110	chr1:12460110:T:C	6.7533e-09	-1.80822e-10	-1.56851	8.30161e-05	-1.80822e-10	-1.56322	0.000121229	-1.80822e-10	-1.55079
12460850	chr1:12460850:T:A	1.96142e-08	-1.80822e-10	-0.502288	0.000231982	-1.80822e-10	-0.53559	0.000372419	-1.80822e-10	-0.428457
12460871	chr1:12460871:T:C	6.97528e-09	-1.80822e-10	-1.53617	8.53209e-05	-1.80822e-10	-1.53583	0.000123698	-1.80822e-10	-1.53063
12460895	chr1:12460895:C:T	8.27678e-09	-1.80822e-10	-1.36509	0.000101414	-1.80822e-10	-1.36304	0.000149859	-1.80822e-10	-1.33878
12460974	chr1:12460974:G:A	5.52886e-09	-1.76856	-5.85454e-10	6.61309e-05	-1.79062	-5.85454e-10	9.53888e-05	-1.79051	-5.85454e-10
12461007	chr1:12461007:T:G	6.5684e-09	-1.80822e-10	-1.59627	8.02673e-05	-1.80822e-10	-1.59689	0.000115787	-1.80822e-10	-1.59672
12461032	chr1:12461032:T:A	1.00347e-08	-1.80822e-10	-1.17249	0.000119872	-1.80822e-10	-1.19582	0.000184795	-1.80822e-10	-1.12923
12461106	chr1:12461106:A:G	7.04023e-09	-1.80822e-10	-1.5269	8.76572e-05	-1.80822e-10	-1.50882	0.000124341	-1.80822e-10	-1.52544
12461207	chr1:12461207:T:C	6.05904e-09	-1.7387	0.0617136	7.17088e-05	-1.71225	0.00261149	0.000120016	-1.71455	0.153694
12462253	chr1:12462253:G:C	3.39557e-09	-1.61269	-0.643374	4.70319e-05	-1.56264	-0.568782	5.08567e-05	-1.56466	-0.854808
12462671	chr1:12462671:T:C	7.05178e-09	-1.80822e-10	-1.52526	8.84254e-05	-1.80822e-10	-1.50009	0.000125514	-1.80822e-10	-1.51606
12462889	chr1:12462889:G:A	1.41468e-08	-1.80822e-10	-0.829053	0.000173276	-1.80822e-10	-0.827368	0.000255446	-1.80822e-10	-0.805464
12463722	chr1:12463722:TC:T	6.76735e-09	-1.56643	-5.85454e-10	7.77434e-05	-1.62884	-5.85454e-10	0.000112192	-1.62826	-5.85454e-10
12463725	chr1:12463725:A:ACTGTT	6.71878e-09	-1.57363	-5.85454e-10	7.72689e-05	-1.63496	-5.85454e-10	0.000111506	-1.63439	-5.85454e-10
12464597	chr1:12464597:T:C	2.35491e-09	-1.04531	-1.57672	2.37351e-05	-1.23566	-1.57964	3.64133e-05	-1.23406	-1.51948
12465104	chr1:12465104:A:G	7.14518e-09	-1.80822e-10	-1.5121	8.64044e-05	-1.80822e-10	-1.52321	0.00012303	-1.80822e-10	-1.53604
12465864	chr1:12465864:T:C	2.63449e-09	-1.76328	-0.746572	3.22106e-05	-1.74659	-0.763369	5.0118e-05	-1.74831	-0.685786
12466006	chr1:12466006:G:A	7.00028e-09	-1.80822e-10	-1.53259	8.69429e-05	-1.80822e-10	-1.517	0.000124086	-1.80822e-10	-1.5275
12466133	chr1:12466133:A:T	6.72662e-09	-1.80822e-10	-1.57247	8.23931e-05	-1.80822e-10	-1.57075	0.000119755	-1.80822e-10	-1.56302
12466255	chr1:12466255:G:C	4.15215e-08	-1.80822e-10	0.24767	0.000482192	-1.80822e-10	0.196092	0.000643801	-1.80822e-10	0.118915
12466404	chr1:12466404:C:G	4.81388e-09	-1.79507	-0.111971	5.65798e-05	-1.78633	-0.160269	8.8586e-05	-1.78722	-0.0772809
12466441	chr1:12466441:C:G	6.76592e-09	-1.80822e-10	-1.56664	8.2753e-05	-1.80822e-10	-1.56639	0.000119797	-1.80822e-10	-1.56267
12466725	chr1:12466725:A:G	1.97063e-09	-1.26062	-1.53957	2.12125e-05	-1.4425	-1.48516	2.93521e-05	-1.44282	-1.52629
12467543	chr1:12467543:G:A	9.07226e-09	-1.27332	-5.85454e-10	0.000102675	-1.35068	-5.85454e-10	0.000148211	-1.34984	-5.85454e-10
12467759	chr1:12467759:A:G	2.40747e-08	-1.80822e-10	-0.297379	0.000281932	-1.80822e-10	-0.340587	0.000395197	-1.80822e-10	-0.36909
12468468	chr1:12468468:G:A	6.32353e-08	0.668322	-5.85454e-10	0.000615977	0.440959	-5.85454e-10	0.000889227	0.441878	-5.85454e-10
12468617	chr1:12468617:G:A	1.59115e-09	-1.7992	-1.21488	1.94801e-05	-1.79508	-1.21778	2.86253e-05	-1.79562	-1.19856
12468745	chr1:12468745:A:G	6.58683e-09	-1.80822e-10	-1.59347	8.08065e-05	-1.80822e-10	-1.59019	0.000115759	-1.80822e-10	-1.59696
12469052	chr1:12469052:C:A	2.01577e-08	-0.474956	-5.85454e-10	0.000201944	-0.674259	-5.85454e-10	0.000291754	-0.672564	-5.85454e-10
12469060	chr1:12469060:T:G	7.23579e-09	-1.4995	-5.85454e-10	9.50935e-05	-1.42739	-5.85454e-10	0.000137029	-1.42828	-5.85454e-10
12469173	chr1:12469173:G:C	4.70314e-09	-1.682	-0.248308	6.15261e-05	-1.60666	-0.25613	9.20604e-05	-1.60455	-0.221481
12469303	chr1:12469303:C:T	6.77463e-09	-1.80822e-10	-1.56536	8.38469e-05	-1.80822e-10	-1.55326	0.000119542	-1.80822e-10	-1.56481
12470378	chr1:12470378:C:T	6.92204e-08	-1.80822e-10	0.758755	0.000751426	-1.80822e-10	0.639722	0.00117043	-1.80822e-10	0.716653
12470727	chr1:12470727:C:T	5.36302e-09	-1.79901	-5.85454e-10	6.54833e-05	-1.80046	-5.85454e-10	9.44616e-05	-1.80028	-5.85454e-10
12471029	chr1:12471029:T:C	1.87894e-08	-1.79305	1.2478	0.000231188	-1.79863	1.25961	0.00029901	-1.79843	1.15044
12471509	chr1:12471509:T:C	6.70795e-09	-1.80822e-10	-1.57525	8.20731e-05	-1.80822e-10	-1.57464	0.000118739	-1.80822e-10	-1.57155
12471587	chr1:12471587:C:T	7.25004e-09	-1.80822e-10	-1.49753	8.85804e-05	-1.80822e-10	-1.49834	0.0001286	-1.80822e-10	-1.49177
12472011	chr1:12472011:A:C	1.51272e-09	-1.79992	-1.2647	1.84409e-05	-1.79645	-1.27123	2.7127e-05	-1.79692	-1.25102
12472284	chr1:12472284:G:A	2.66348e-08	-1.80822e-10	-0.196321	0.000328499	-1.80822e-10	-0.187716	0.000457793	-1.80822e-10	-0.222057
12472564	chr1:12472564:C:T	7.65177e-09	-1.80822e-10	-1.4436	9.66328e-05	-1.80822e-10	-1.41133	0.000135994	-1.80822e-10	-1.43587
12473253	chr1:12473253:C:T	6.80189e-09	-1.80822e-10	-1.56134	8.32014e-05	-1.80822e-10	-1.56099	0.00012047	-1.80822e-10	-1.55707
12473296	chr1:12473296:GTTC:G	6.1619e-09	-1.66062	0.000460377	8.08301e-05	-1.57838	-0.0115202	0.000122025	-1.57611	0.0318582
12473401	chr1:12473401:C:T	1.20107e-09	-1.80102	-1.4943	1.46189e-05	-1.80027	-1.49967	2.13034e-05	-1.80046	-1.48915
12473574	chr1:12473574:G:A	1.25237e-09	-1.80029	-1.45321	1.51975e-05	-1.80102	-1.4601	2.21825e-05	-1.80105	-1.44812
12474097	chr1:12474097:G:A	5.81054e-09	-1.71887	-5.85454e-10	7.09984e-05	-1.71959	-5.85454e-10	0.000102602	-1.71762	-5.85454e-10
12474205	chr1:12474205:G:A	1.8888e-08	-1.80822e-10	-0.540014	0.00022473	-1.80822e-10	-0.567353	0.000319386	-1.80822e-10	-0.582075
12474215	chr1:12474215:C:T	2.79234e-08	-1.80822e-10	-0.149075	0.000366882	-1.80822e-10	-0.0772119	0.000487739	-1.80822e-10	-0.158694
12474428	chr1:12474428:T:C	6.76801e-09	-1.80822e-10	-1.56633	8.27778e-05	-1.80822e-10	-1.56609	0.000119835	-1.80822e-10	-1.56236
12474706	chr1:12474706:T:A	6.72621e-09	-1.80822e-10	-1.57253	8.31237e-05	-1.80822e-10	-1.56192	0.000118679	-1.80822e-10	-1.57205
12475310	chr1:12475310:A:G	6.76347e-09	-1.80822e-10	-1.567	8.31566e-05	-1.80822e-10	-1.56153	0.000121419	-1.80822e-10	-1.54923
12475323	chr1:12475323:T:C	1.25204e-08	-1.80822e-10	-0.951177	0.000151971	-1.80822e-10	-0.958563	0.000224246	-1.80822e-10	-0.935732
12475607	chr1:12475607:A:G	5.40534e-09	-1.79115	-5.85454e-10	6.58663e-05	-1.79462	-5.85454e-10	9.50494e-05	-1.79408	-5.85454e-10
12476812	chr1:12476812:C:G	6.68163e-09	-1.80822e-10	-1.57918	8.15459e-05	-1.80822e-10	-1.58109	0.000117331	-1.80822e-10	-1.58348
12477031	chr1:12477031:A:G	1.4124e-08	-1.80822e-10	-0.830662	0.000170096	-1.80822e-10	-0.845886	0.000254391	-1.80822e-10	-0.809602
12477297	chr1:12477297:T:G	8.87752e-09	-1.76633	0.471308	0.000134164	-1.70174	0.61855	0.00022896	-1.70214	0.787216
12477749	chr1:12477749:C:T	5.38667e-09	-1.79461	-5.85454e-10	6.56849e-05	-1.79738	-5.85454e-10	9.47753e-05	-1.79697	-5.85454e-10
12477891	chr1:12477891:G:A	2.25467e-09	-1.78816	-0.877376	2.71848e-05	-1.77625	-0.903348	4.16018e-05	-1.77741	-0.842926
12478346	chr1:12478346:A:G	1.21073e-08	-1.80822e-10	-0.984731	0.000144796	-1.80822e-10	-1.00692	0.00020297	-1.80822e-10	-1.03541
12478359	chr1:12478359:G:A	1.20288e-08	-1.80822e-10	-0.991236	0.000144329	-1.80822e-10	-1.01015	0.000202247	-1.80822e-10	-1.03898
12478596	chr1:12478596:A:G	7.21437e-09	-1.80822e-10	-1.50247	8.9057e-05	-1.80822e-10	-1.49297	0.00012666	-1.80822e-10	-1.50697
12478945	chr1:12478945:C:T	7.12397e-09	-1.51508	-5.85454e-10	9.33418e-05	-1.44598	-5.85454e-10	0.00013451	-1.44684	-5.85454e-10
12478946	chr1:12478946:G:A	6.84708e-09	-1.80822e-10	-1.55472	8.3938e-05	-1.80822e-10	-1.55217	0.000122278	-1.80822e-10	-1.54218
12479003	chr1:12479003:CAG:C	7.55722e-09	-1.80822e-10	-1.45604	9.26222e-05	-1.80822e-10	-1.45372	0.000136406	-1.80822e-10	-1.43284
12479166	chr1:12479166:G:T	6.85623e-09	-1.80822e-10	-1.55338	8.38649e-05	-1.80822e-10	-1.55304	0.000121499	-1.80822e-10	-1.54857
12479286	chr1:12479286:C:T	1.42869e-08	-0.819201	-5.85454e-10	0.000172239	-0.833369	-5.85454e-10	0.000248917	-0.831357	-5.85454e-10
12479319	chr1:12479319:C:T	3.28762e-08	-1.80822e-10	0.0142083	0.000431416	-1.80822e-10	0.0848216	0.0005713	-1.80822e-10	-0.000560904
12479585	chr1:12479585:A:T	6.84455e-09	-1.80822e-10	-1.55509	8.39013e-05	-1.80822e-10	-1.55261	0.000122211	-1.80822e-10	-1.54273
12479620	chr1:12479620:A:T	2.20908e-09	-1.08905	-1.59691	2.47103e-05	-1.17844	-1.59659	3.56658e-05	-1.17782	-1.59646
12479709	chr1:12479709:C:T	7.01819e-09	-1.80822e-10	-1.53003	8.47931e-05	-1.80822e-10	-1.54204	0.000123959	-1.80822e-10	-1.52853
12479740	chr1:12479740:C:G	7.35958e-09	-1.80822e-10	-1.48254	9.17001e-05	-1.80822e-10	-1.46373	0.000129371	-1.80822e-10	-1.48579
12481129	chr1:12481129:C:T	1.23177e-09	-1.7954	-1.47469	1.50436e-05	-1.78906	-1.48224	2.19248e-05	-1.78984	-1.47102
12481158	chr1:12481158:GCCGACT:G	7.97541e-09	-1.80822e-10	-1.40218	9.8919e-05	-1.80822e-10	-1.38795	0.00014629	-1.80822e-10	-1.36289
```
