## Supplementary material for "Characterization of shared and ancestry-specific signals driving complex traits using multi-ancestry fine-mapping": susiex_nc3.cs80.summary

```
# chr1:11482203-12482204
CS_ID	CS_LENGTH	CS_PURITY	MAX_PIP_SNP	BP	REF_ALLELE	ALT_ALLELE	REF_FRQ	BETA	SE	-LOG10P	MAX_PIP	POST-HOC_PROB_POP1	POST-HOC_PROB_POP2
1	4	0.979349	chr1:11982449:T:C	11982449	C,C	T,T	1,1	inf,inf	inf,inf	7.44966,2.93017	0.328666	0.999841	0.62549
2	1045	0	chr1:11702217:T:C	11702217	C,C	T,T	1,1	-inf,inf	inf,inf	0.0425864,5.87407	0.325198	0.312759	0.579964
3	1639	0	chr1:11537843:G:C	11537843	NA,C	NA,G	NA,1	NA,-inf	NA,inf	NA,3.47797	0.0525914	0.39964	0.374028
```
