## Supplementary material for "Characterization of shared and ancestry-specific signals driving complex traits using multi-ancestry fine-mapping": susiex_nc1.cs80.cs

```
CS_ID	SNP	BP	REF_ALLELE	ALT_ALLELE	REF_FRQ	BETA	SE	-LOG10P	CS_PIP	OVRL_PIP
1	chr1:25235176:G:A	25235176	A,A	G,G	1,1	inf,inf	inf,inf	12.4315,1.49241	0.557251	0.557251
1	chr1:25257119:C:G	25257119	G,G	C,C	1,1	inf,inf	inf,inf	12.8529,0.827831	0.436474	0.436474
```
