## Supplementary material for "Characterization of shared and ancestry-specific signals driving complex traits using multi-ancestry fine-mapping": susiex_nc1.cs80.snp

```
BP	SNP	PIP(CS1)	LogBF(CS1,Pop1)	LogBF(CS1,Pop2)
24757135	chr1:24757135:T:A	1.38712e-12	-1.12957	-0.933574
24757137	chr1:24757137:C:T	6.92819e-12	-2.77212e-10	-0.454777
24757559	chr1:24757559:G:A	4.62714e-12	-1.60875	0.750317
24757964	chr1:24757964:G:T	6.07398e-12	-2.77212e-10	-0.586361
24758145	chr1:24758145:A:G	2.65339e-12	-2.77212e-10	-1.41454
24759549	chr1:24759549:A:G	2.12762e-12	-0.676969	-0.958403
24759715	chr1:24759715:A:G	3.72543e-12	-2.77212e-10	-1.07519
24760948	chr1:24760948:A:G	2.66748e-12	-2.77212e-10	-1.40924
24761093	chr1:24761093:A:G	2.8082e-12	-2.77212e-10	-1.35783
24761176	chr1:24761176:A:T	2.6049e-12	-2.77212e-10	-1.43298
24763256	chr1:24763256:T:C	6.08053e-12	-2.77212e-10	-0.585284
24763955	chr1:24763955:G:C	2.38798e-09	5.53075	-0.142922
24764261	chr1:24764261:C:T	2.7718e-12	-2.77212e-10	-1.37088
24764329	chr1:24764329:A:G	2.85005e-12	-2.77212e-10	-1.34304
24765162	chr1:24765162:T:C	5.00898e-12	-2.77212e-10	-0.779142
24765352	chr1:24765352:C:T	2.83581e-12	-2.77212e-10	-1.34805
24765512	chr1:24765512:AT:A	3.03169e-12	-2.77212e-10	-1.28125
24766845	chr1:24766845:T:C	2.63777e-12	-2.77212e-10	-1.42044
24766857	chr1:24766857:T:C	7.85317e-13	-1.2234	-1.40864
24766982	chr1:24766982:C:T	3.70156e-10	4.39478	-0.871233
24767165	chr1:24767165:G:A	2.62277e-12	-2.77212e-10	-1.42614
24767635	chr1:24767635:G:A	2.6502e-12	-2.77212e-10	-1.41574
24767741	chr1:24767741:TG:T	6.57715e-12	-2.77212e-10	-0.506773
24767742	chr1:24767742:G:T	8.6219e-09	6.21297	0.458715
24768482	chr1:24768482:G:T	2.66087e-12	-2.77212e-10	-1.41172
24768533	chr1:24768533:GTCT:G	2.65376e-12	-2.77212e-10	-1.4144
24769155	chr1:24769155:CATA:C	1.42308e-12	-1.10157	-0.935983
24770539	chr1:24770539:C:T	3.90598e-12	-2.77212e-10	-1.02787
24770901	chr1:24770901:A:G	4.95762e-10	4.92243	-1.10671
24771388	chr1:24771388:A:G	1.05869e-11	-2.77212e-10	-0.0307621
24771754	chr1:24771754:T:C	2.68288e-09	5.62181	-0.117535
24771850	chr1:24771850:C:T	2.78777e-09	5.65683	-0.114203
24772033	chr1:24772033:A:G	2.92218e-12	-2.77212e-10	-1.31805
24772571	chr1:24772571:C:T	3.10998e-12	-2.77212e-10	-1.25576
24772635	chr1:24772635:G:A	1.63894e-12	-1.89632	-4.1799e-10
24772947	chr1:24772947:G:T	3.29098e-08	6.68832	1.32283
24774097	chr1:24774097:C:T	2.90487e-12	-2.77212e-10	-1.32399
24775769	chr1:24775769:A:G	2.61543e-12	-2.77212e-10	-1.42895
24776843	chr1:24776843:C:T	1.75448e-12	-1.8282	-4.1799e-10
24777112	chr1:24777112:G:A	1.94289e-12	-1.7262	-4.1799e-10
24777657	chr1:24777657:A:G	2.60129e-12	-2.77212e-10	-1.43437
24778601	chr1:24778601:T:C	1.49279e-12	-1.98973	-4.1799e-10
24778957	chr1:24778957:T:A	1.60557e-12	-1.9169	-4.1799e-10
24779885	chr1:24779885:C:T	2.46602e-10	-2.77212e-10	3.1174
24780070	chr1:24780070:C:T	4.53171e-12	-2.77212e-10	-0.879276
24780242	chr1:24780242:G:C	6.60955e-12	-2.77212e-10	-0.50186
24780749	chr1:24780749:T:C	2.60059e-12	-2.77212e-10	-1.43464
24780820	chr1:24780820:T:G	4.14431e-12	-2.77212e-10	-0.968639
24781210	chr1:24781210:C:T	5.85561e-12	-2.77212e-10	-0.622974
24781325	chr1:24781325:G:A	3.72763e-12	-2.77212e-10	-1.0746
24781346	chr1:24781346:A:G	2.6684e-12	-2.77212e-10	-1.40889
24783177	chr1:24783177:T:C	2.63705e-12	-2.77212e-10	-1.42071
24783378	chr1:24783378:C:T	1.46444e-12	-2.00891	-4.1799e-10
24783635	chr1:24783635:G:A	4.13777e-12	-2.77212e-10	-0.970219
24784256	chr1:24784256:C:CCT	1.50366e-11	-2.77212e-10	0.320115
24784549	chr1:24784549:T:A	4.10103e-12	-2.77212e-10	-0.979137
24784833	chr1:24784833:A:G	2.59645e-12	-2.77212e-10	-1.43623
24785592	chr1:24785592:G:A	1.53906e-12	-1.95921	-4.1799e-10
24785680	chr1:24785680:C:T	2.47042e-12	-0.709641	-0.776348
24785753	chr1:24785753:G:A	3.11325e-12	-2.77212e-10	-1.25471
24785884	chr1:24785884:A:G	2.79097e-12	-2.77212e-10	-1.36399
24785938	chr1:24785938:G:A	3.95233e-12	-2.77212e-10	-1.01607
24785997	chr1:24785997:T:C	2.60402e-12	-2.77212e-10	-1.43332
24786763	chr1:24786763:A:G	2.70686e-12	-2.77212e-10	-1.39459
24786861	chr1:24786861:G:A	5.96858e-12	-2.77212e-10	-0.603867
24786905	chr1:24786905:A:G	3.06526e-12	-2.77212e-10	-1.27024
24786909	chr1:24786909:T:C	2.92019e-12	-2.77212e-10	-1.31873
24786996	chr1:24786996:C:G	2.20658e-08	6.30298	1.30843
24787599	chr1:24787599:C:T	2.65607e-12	-2.77212e-10	-1.41353
24787739	chr1:24787739:G:T	3.39002e-08	6.86159	1.17921
24788093	chr1:24788093:C:G	2.5962e-12	-2.77212e-10	-1.43633
24788184	chr1:24788184:C:T	4.79082e-12	-2.77212e-10	-0.823673
24788588	chr1:24788588:C:T	6.5182e-12	-2.77212e-10	-0.515776
24790110	chr1:24790110:C:T	1.56684e-12	-1.94131	-4.1799e-10
24790237	chr1:24790237:G:A	4.69452e-12	-2.77212e-10	-0.843979
24791214	chr1:24791214:G:A	6.06117e-12	-2.77212e-10	-0.588472
24791258	chr1:24791258:C:T	2.3998e-11	-2.77212e-10	0.787597
24794303	chr1:24794303:A:G	7.09488e-12	-2.77212e-10	-0.431002
24794775	chr1:24794775:T:C	2.62118e-12	-2.77212e-10	-1.42675
24795383	chr1:24795383:A:G	2.00398e-09	5.41376	-0.201246
24795597	chr1:24795597:G:A	2.60626e-12	-2.77212e-10	-1.43246
24795633	chr1:24795633:C:T	5.15901e-12	-2.77212e-10	-0.749631
24795696	chr1:24795696:G:A	2.66818e-12	-2.77212e-10	-1.40898
24797111	chr1:24797111:A:G	2.69333e-12	-2.77212e-10	-1.3996
24797120	chr1:24797120:ATTT:A	2.78673e-12	-2.77212e-10	-1.3655
24798202	chr1:24798202:G:A	2.85483e-12	-2.77212e-10	-1.34136
24798560	chr1:24798560:G:A	1.48232e-12	-1.99677	-4.1799e-10
24799016	chr1:24799016:C:T	4.32547e-12	-2.77212e-10	-0.925854
24799070	chr1:24799070:A:G	2.60582e-12	-2.77212e-10	-1.43263
24799229	chr1:24799229:A:G	4.90261e-12	-2.77212e-10	-0.800607
24799283	chr1:24799283:A:G	3.04577e-12	-2.77212e-10	-1.27662
24799363	chr1:24799363:G:A	1.53473e-12	-1.96202	-4.1799e-10
24800363	chr1:24800363:C:T	9.91302e-12	-2.77212e-10	-0.0965256
24801111	chr1:24801111:A:T	7.38314e-12	-2.77212e-10	-0.391176
24801125	chr1:24801125:G:A	6.08458e-12	-2.77212e-10	-0.584618
24801632	chr1:24801632:A:C	1.04095e-11	-2.77212e-10	-0.0476594
24801922	chr1:24801922:G:A	9.5263e-12	-2.77212e-10	-0.136318
24802249	chr1:24802249:G:A	2.60427e-12	-2.77212e-10	-1.43322
24803592	chr1:24803592:T:C	1.69852e-09	5.24935	-0.202211
24804292	chr1:24804292:T:C	2.21668e-08	6.24611	1.36986
24805043	chr1:24805043:C:T	2.657e-12	-2.77212e-10	-1.41318
24805203	chr1:24805203:A:G	2.90733e-12	-2.77212e-10	-1.32314
24806467	chr1:24806467:C:T	5.97684e-12	-2.77212e-10	-0.602482
24806763	chr1:24806763:T:G	2.63737e-12	-2.77212e-10	-1.42059
24807272	chr1:24807272:G:A	5.65237e-12	-2.77212e-10	-0.658299
24807521	chr1:24807521:C:T	2.66074e-12	-2.77212e-10	-1.41177
24807563	chr1:24807563:TC:T	2.64997e-12	-2.77212e-10	-1.41583
24808142	chr1:24808142:C:T	1.92422e-12	-1.73585	-4.1799e-10
24808277	chr1:24808277:G:A	2.61339e-12	-2.77212e-10	-1.42973
24808490	chr1:24808490:A:G	2.65155e-12	-2.77212e-10	-1.41523
24808513	chr1:24808513:C:T	1.73348e-08	6.29807	1.07203
24808844	chr1:24808844:T:A	6.51166e-12	-2.77212e-10	-0.51678
24809177	chr1:24809177:G:A	2.71243e-12	-2.77212e-10	-1.39253
24809712	chr1:24809712:C:T	8.02745e-11	3.33937	-1.34429
24810585	chr1:24810585:A:G	2.62958e-12	-2.77212e-10	-1.42355
24810861	chr1:24810861:G:A	1.13223e-11	-2.77212e-10	0.0363961
24811036	chr1:24811036:A:G	3.53618e-12	-2.77212e-10	-1.12733
24811415	chr1:24811415:G:A	1.48939e-12	-1.99201	-4.1799e-10
24811524	chr1:24811524:G:A	1.02748e-11	-2.77212e-10	-0.0606802
24811577	chr1:24811577:A:G	6.50703e-12	-2.77212e-10	-0.517492
24811650	chr1:24811650:T:A	2.68423e-12	-1.33627	-0.0667117
24811821	chr1:24811821:T:G	4.58276e-12	-2.77212e-10	-0.868074
24812756	chr1:24812756:G:A	6.51177e-12	-2.77212e-10	-0.516764
24813045	chr1:24813045:TC:T	1.22309e-09	3.3624	1.35635
24813092	chr1:24813092:G:A	6.95696e-12	-2.77212e-10	-0.450632
24813337	chr1:24813337:C:T	4.05569e-12	-0.990254	-4.1799e-10
24813381	chr1:24813381:T:A	9.62565e-12	-2.77212e-10	-0.125944
24813565	chr1:24813565:C:T	6.64015e-12	-2.77212e-10	-0.497241
24813758	chr1:24813758:G:A	2.83489e-10	4.36364	-1.10684
24814927	chr1:24814927:C:T	4.99911e-12	-2.77212e-10	-0.781115
24815304	chr1:24815304:T:C	1.06531e-11	-2.77212e-10	-0.0245223
24815606	chr1:24815606:C:T	1.57515e-11	-2.77212e-10	0.366561
24816364	chr1:24816364:T:C	1.03263e-11	-2.77212e-10	-0.0556843
24816442	chr1:24816442:C:T	2.66023e-12	-2.77212e-10	-1.41196
24817202	chr1:24817202:G:T	1.21467e-10	2.40926	-4.1799e-10
24817311	chr1:24817311:C:G	1.7017e-12	-1.85875	-4.1799e-10
24817472	chr1:24817472:T:G	4.66659e-12	-2.77212e-10	-0.849947
24817968	chr1:24817968:G:A	1.50513e-12	-1.9815	-4.1799e-10
24818507	chr1:24818507:G:A	5.22463e-12	-2.77212e-10	-0.736991
24818553	chr1:24818553:C:T	2.68343e-12	-2.77212e-10	-1.40328
24818637	chr1:24818637:C:T	5.02377e-12	-2.77212e-10	-0.776195
24819177	chr1:24819177:C:T	5.23722e-12	-2.77212e-10	-0.734584
24819995	chr1:24819995:C:T	1.32347e-08	5.79874	1.30148
24820719	chr1:24820719:TTCTC:T	1.85715e-09	5.20793	-0.0715047
24820771	chr1:24820771:A:G	2.60852e-12	-2.77212e-10	-1.43159
24821259	chr1:24821259:G:A	1.83186e-09	5.21954	-0.0968277
24821800	chr1:24821800:G:T	1.70226e-09	5.1925	-0.143165
24822195	chr1:24822195:G:A	1.68859e-09	5.19421	-0.152937
24822497	chr1:24822497:C:T	2.64694e-12	-2.77212e-10	-1.41697
24822508	chr1:24822508:C:T	2.62726e-12	-2.77212e-10	-1.42443
24823560	chr1:24823560:G:A	1.73108e-12	-1.84163	-4.1799e-10
24824318	chr1:24824318:A:G	5.40233e-12	-2.77212e-10	-0.703546
24824537	chr1:24824537:G:A	2.61495e-12	-2.77212e-10	-1.42913
24825060	chr1:24825060:A:T	2.02399e-11	-2.77212e-10	0.617283
24825159	chr1:24825159:ATTATT:A	6.49642e-12	-2.77212e-10	-0.519123
24825387	chr1:24825387:TC:T	2.59603e-12	-2.77212e-10	-1.43639
24825652	chr1:24825652:T:C	2.69873e-12	-1.39759	-4.1799e-10
24826090	chr1:24826090:TAC:T	3.60431e-12	-2.77212e-10	-1.10824
24826246	chr1:24826246:T:C	2.5966e-12	-2.77212e-10	-1.43617
24826394	chr1:24826394:C:T	3.94694e-12	-2.77212e-10	-1.01744
24826451	chr1:24826451:G:A	1.55016e-12	-1.95202	-4.1799e-10
24827201	chr1:24827201:G:A	1.71512e-11	-2.77212e-10	0.451691
24827506	chr1:24827506:T:C	4.82913e-12	-2.77212e-10	-0.815708
24827617	chr1:24827617:G:A	1.68627e-12	-1.86786	-4.1799e-10
24828403	chr1:24828403:A:G	2.64448e-12	-2.77212e-10	-1.4179
24828483	chr1:24828483:GCTAA:G	1.16445e-11	0.0644547	-4.1799e-10
24829609	chr1:24829609:T:C	2.65844e-12	-2.77212e-10	-1.41264
24830020	chr1:24830020:A:G	3.76777e-12	-2.77212e-10	-1.06389
24830297	chr1:24830297:G:A	1.87409e-11	-2.77212e-10	0.540335
24830682	chr1:24830682:A:G	3.27116e-12	-2.77212e-10	-1.20523
24831128	chr1:24831128:C:T	4.1335e-12	-2.77212e-10	-0.971252
24831517	chr1:24831517:A:G	4.62598e-12	-2.77212e-10	-0.858687
24832009	chr1:24832009:T:C	3.67416e-10	4.59491	-1.07879
24835171	chr1:24835171:C:T	2.93046e-08	6.52857	1.36655
24835408	chr1:24835408:C:T	1.764e-12	-1.82279	-4.1799e-10
24835525	chr1:24835525:T:C	1.08385e-11	-2.77212e-10	-0.0072742
24836469	chr1:24836469:TA:T	2.23421e-12	-0.79474	-0.791746
24836682	chr1:24836682:A:T	9.9644e-09	6.04969	0.766712
24836859	chr1:24836859:C:A	4.03258e-12	-2.77212e-10	-0.99597
24837234	chr1:24837234:AAGG:A	3.21623e-10	3.383	-4.1799e-10
24837375	chr1:24837375:G:C	3.70692e-12	-2.77212e-10	-1.08018
24837387	chr1:24837387:A:G	1.03826e-10	2.25235	-4.1799e-10
24837622	chr1:24837622:A:G	2.4136e-10	4.25069	-1.15477
24837667	chr1:24837667:C:A	5.00114e-12	-2.77212e-10	-0.780709
24839392	chr1:24839392:C:T	9.42722e-12	-2.77212e-10	-0.146773
24839591	chr1:24839591:G:A	2.733e-12	-0.715428	-0.669546
24840985	chr1:24840985:G:A	2.67472e-12	-2.77212e-10	-1.40653
24841539	chr1:24841539:A:G	3.28951e-12	-2.77212e-10	-1.19964
24841824	chr1:24841824:C:A	2.43025e-11	-2.77212e-10	0.800206
24841940	chr1:24841940:A:T	1.76454e-12	-1.82249	-4.1799e-10
24843384	chr1:24843384:C:A	4.77517e-11	-2.77212e-10	1.47564
24843712	chr1:24843712:A:G	2.59725e-12	-2.77212e-10	-1.43592
24844597	chr1:24844597:A:G	1.053e-08	6.084	0.787606
24844990	chr1:24844990:G:A	5.81338e-12	-2.77212e-10	-0.630214
24845182	chr1:24845182:A:C	1.24763e-11	0.371739	-0.238286
24845280	chr1:24845280:A:G	4.77799e-12	-2.77212e-10	-0.826355
24845371	chr1:24845371:G:A	1.49724e-12	-1.98675	-4.1799e-10
24845516	chr1:24845516:T:TG	5.94231e-12	-2.77212e-10	-0.608277
24845701	chr1:24845701:A:G	1.69437e-12	-1.86306	-4.1799e-10
24846233	chr1:24846233:G:A	7.36448e-12	-2.77212e-10	-0.393707
24846319	chr1:24846319:AAAG:A	1.13267e-10	-2.77212e-10	2.33937
24846546	chr1:24846546:T:C	2.0771e-10	4.15869	-1.21292
24846674	chr1:24846674:A:G	1.6558e-12	-1.88609	-4.1799e-10
24846752	chr1:24846752:T:C	2.08289e-11	-2.77212e-10	0.645966
24847057	chr1:24847057:C:T	3.46141e-12	-2.77212e-10	-1.1487
24847373	chr1:24847373:C:T	2.60153e-12	-2.77212e-10	-1.43428
24847382	chr1:24847382:CAT:C	4.02784e-12	-2.77212e-10	-0.997145
24847925	chr1:24847925:G:T	4.0698e-12	-0.986781	-4.1799e-10
24847979	chr1:24847979:C:T	3.81209e-12	-2.77212e-10	-1.0522
24848630	chr1:24848630:G:C	3.51365e-12	-2.77212e-10	-1.13372
24848755	chr1:24848755:A:G	2.78221e-10	4.41785	-1.17981
24849212	chr1:24849212:CT:C	8.72692e-12	-2.77212e-10	-0.223963
24849269	chr1:24849269:CT:C	4.02356e-12	-2.77212e-10	-0.998209
24849707	chr1:24849707:G:A	2.73066e-12	-2.77212e-10	-1.38583
24849948	chr1:24849948:G:A	3.32938e-12	-2.77212e-10	-1.18759
24850174	chr1:24850174:G:A	3.46498e-10	4.6415	-1.184
24850548	chr1:24850548:T:A	2.81883e-08	6.66205	1.19424
24851176	chr1:24851176:A:C	3.50979e-12	-2.77212e-10	-1.13482
24851281	chr1:24851281:G:A	1.54835e-11	-2.77212e-10	0.349402
24851481	chr1:24851481:G:A	2.59943e-12	-2.77212e-10	-1.43508
24851819	chr1:24851819:T:C	6.66026e-12	-2.77212e-10	-0.494216
24852139	chr1:24852139:T:C	2.60425e-12	-2.77212e-10	-1.43323
24852161	chr1:24852161:T:C	3.4264e-12	-2.77212e-10	-1.15887
24852202	chr1:24852202:G:A	8.04482e-12	-2.77212e-10	-0.305346
24852635	chr1:24852635:T:C	2.96592e-12	-2.77212e-10	-1.30319
24852830	chr1:24852830:TG:T	1.92345e-12	-1.73626	-4.1799e-10
24852938	chr1:24852938:G:C	1.77714e-12	-1.81537	-4.1799e-10
24853014	chr1:24853014:T:C	8.04216e-12	-2.77212e-10	-0.305677
24853188	chr1:24853188:T:C	3.58949e-12	-2.77212e-10	-1.11237
24853241	chr1:24853241:C:T	2.59698e-12	-2.77212e-10	-1.43602
24853866	chr1:24853866:C:G	2.5987e-11	-2.77212e-10	0.86722
24854021	chr1:24854021:A:G	7.72748e-13	-1.85556	-0.792617
24854114	chr1:24854114:C:A	4.55184e-12	-2.77212e-10	-0.874843
24854645	chr1:24854645:G:A	1.07601e-09	5.50664	-0.915996
24854823	chr1:24854823:A:G	8.53613e-10	5.26767	-0.908572
24855027	chr1:24855027:G:C	9.1351e-11	2.12433	-4.1799e-10
24855404	chr1:24855404:G:A	2.60112e-12	-2.77212e-10	-1.43443
24855507	chr1:24855507:T:C	4.07045e-12	-2.77212e-10	-0.986621
24855625	chr1:24855625:C:T	4.34789e-09	5.43487	0.552203
24855761	chr1:24855761:C:T	7.22049e-13	-1.82299	-0.893048
24855784	chr1:24855784:C:T	6.98331e-13	-1.82972	-0.919712
24855950	chr1:24855950:TCA:T	7.45133e-09	5.97994	0.545829
24855977	chr1:24855977:C:T	4.32652e-12	-2.77212e-10	-0.925612
24856057	chr1:24856057:T:G	7.93564e-09	5.98672	0.602028
24856249	chr1:24856249:C:T	2.5205e-11	-2.77212e-10	0.836668
24856601	chr1:24856601:CTAATTTT:C	3.79017e-12	-2.77212e-10	-1.05796
24856619	chr1:24856619:G:A	4.32817e-12	-2.77212e-10	-0.925229
24856628	chr1:24856628:G:A	7.9817e-12	-1.96399	1.65077
24856645	chr1:24856645:C:A	2.31452e-11	-2.77212e-10	0.751411
24856689	chr1:24856689:C:T	1.79143e-11	-2.77212e-10	0.495222
24856862	chr1:24856862:G:A	5.71886e-13	-1.92098	-1.02821
24856922	chr1:24856922:A:G	3.50788e-12	-2.77212e-10	-1.13536
24856967	chr1:24856967:C:T	3.28411e-12	-2.77212e-10	-1.20128
24857185	chr1:24857185:C:T	8.92545e-12	-2.77212e-10	-0.201469
24857362	chr1:24857362:G:A	2.63139e-12	-2.77212e-10	-1.42286
24857413	chr1:24857413:G:C	3.24755e-12	-2.77212e-10	-1.21248
24857442	chr1:24857442:A:G	9.58914e-12	-2.77212e-10	-0.129744
24857485	chr1:24857485:AG:A	3.20933e-08	7.80764	0.178386
24857522	chr1:24857522:C:T	1.04415e-11	-2.77212e-10	-0.0445908
24857566	chr1:24857566:G:A	1.00956e-11	-2.77212e-10	-0.078271
24857753	chr1:24857753:T:C	3.33935e-12	-2.77212e-10	-1.1846
24857767	chr1:24857767:G:A	1.62308e-12	-1.90605	-4.1799e-10
24857782	chr1:24857782:A:G	2.75599e-12	-2.77212e-10	-1.3766
24857801	chr1:24857801:C:A	1.89458e-08	6.56417	0.894792
24857865	chr1:24857865:G:T	2.45116e-11	-2.77212e-10	0.808773
24857989	chr1:24857989:C:T	1.62382e-09	6.16851	-1.16635
24858227	chr1:24858227:C:G	3.16992e-08	6.92947	1.0442
24858706	chr1:24858706:T:C	3.12973e-08	6.77088	1.19003
24858783	chr1:24858783:A:G	5.19302e-12	-2.77212e-10	-0.743061
24858891	chr1:24858891:G:A	3.86889e-12	-2.77212e-10	-1.03741
24859076	chr1:24859076:T:C	3.47262e-12	-2.77212e-10	-1.14547
24859186	chr1:24859186:C:T	9.0304e-12	1.08653	-1.27631
24859216	chr1:24859216:G:A	3.94335e-13	-2.01001	-1.31092
24859226	chr1:24859226:G:A	5.78003e-10	3.9692	-4.1799e-10
24859228	chr1:24859228:C:T	2.59891e-12	-2.77212e-10	-1.43528
24859295	chr1:24859295:G:A	8.7535e-13	-1.20606	-1.31744
24859578	chr1:24859578:T:C	1.49106e-12	-0.999565	-0.991325
24859660	chr1:24859660:A:G	4.71537e-13	-1.70575	-1.43639
24859909	chr1:24859909:G:A	4.20847e-12	-2.77212e-10	-0.953277
24860204	chr1:24860204:C:T	3.88688e-13	-1.92137	-1.41399
24860225	chr1:24860225:A:G	2.27134e-12	-0.133762	-1.43624
24860330	chr1:24860330:C:A	5.13504e-12	0.336455	-1.09074
24860344	chr1:24860344:T:A	3.74833e-12	-2.77212e-10	-1.06907
24860447	chr1:24860447:G:A	3.5161e-12	-2.77212e-10	-1.13302
24860658	chr1:24860658:G:A	4.07947e-13	-1.89352	-1.39347
24860840	chr1:24860840:C:T	4.0798e-12	-0.984326	-4.1799e-10
24861067	chr1:24861067:G:A	4.44171e-12	0.161223	-1.06056
24861075	chr1:24861075:G:A	2.70929e-12	-2.77212e-10	-1.39369
24861120	chr1:24861120:G:A	3.62936e-13	-1.97067	-1.43324
24861387	chr1:24861387:T:C	3.60111e-13	-1.97622	-1.4355
24861461	chr1:24861461:T:C	3.58046e-13	-1.98128	-1.43619
24861573	chr1:24861573:G:A	1.60945e-12	-0.653031	-1.26145
24861636	chr1:24861636:C:A	2.69741e-12	0.0334095	-1.43149
24861690	chr1:24861690:C:T	9.10928e-12	-2.77212e-10	-0.181082
24861711	chr1:24861711:G:A	3.71698e-13	-1.9719	-1.40814
24861890	chr1:24861890:G:A	3.85669e-13	-1.98969	-1.35346
24861904	chr1:24861904:C:T	3.63425e-13	-1.96683	-1.43573
24862811	chr1:24862811:C:A	6.38618e-13	-1.89723	-0.941591
24862886	chr1:24862886:T:C	4.89485e-13	-1.87408	-1.23069
24862922	chr1:24862922:C:T	4.39737e-12	-2.77212e-10	-0.909369
24863000	chr1:24863000:T:A	5.08108e-13	-1.90207	-1.16536
24863035	chr1:24863035:C:T	1.47287e-12	-2.00316	-4.1799e-10
24863311	chr1:24863311:G:A	5.28177e-13	-1.96985	-1.05885
24863706	chr1:24863706:C:G	5.42968e-12	-2.77212e-10	-0.698495
24863710	chr1:24863710:T:A	5.42968e-12	-2.77212e-10	-0.698495
24863875	chr1:24863875:C:T	5.15549e-12	-2.77212e-10	-0.750313
24864080	chr1:24864080:G:A	2.85836e-12	-2.77212e-10	-1.34013
24864221	chr1:24864221:CATGT:C	8.81801e-12	-2.77212e-10	-0.213578
24864297	chr1:24864297:T:C	2.88454e-12	-0.467176	-0.863832
24864312	chr1:24864312:A:G	2.03796e-12	-0.244258	-1.43417
24864390	chr1:24864390:G:A	3.24403e-12	-2.77212e-10	-1.21356
24864650	chr1:24864650:T:A	3.5869e-12	-2.77212e-10	-1.11309
24864897	chr1:24864897:A:G	4.9936e-13	-2.00957	-1.07523
24865129	chr1:24865129:G:A	3.05784e-12	-2.77212e-10	-1.27267
24865521	chr1:24865521:G:A	2.77116e-12	-2.77212e-10	-1.37111
24865600	chr1:24865600:C:A	1.53115e-12	-1.96436	-4.1799e-10
24865739	chr1:24865739:A:G	4.19765e-12	-2.77212e-10	-0.955849
24865914	chr1:24865914:C:A	8.20545e-12	-0.354843	0.0692666
24866068	chr1:24866068:A:G	1.18452e-12	-1.94757	-0.273474
24866151	chr1:24866151:G:A	2.26335e-12	-0.169482	-1.40405
24866161	chr1:24866161:A:G	2.86871e-12	-2.77212e-10	-1.33651
24866347	chr1:24866347:A:G	4.98122e-13	-2.0028	-1.08449
24866518	chr1:24866518:C:T	1.72936e-11	1.87024	-1.41028
24866647	chr1:24866647:A:C	3.81772e-12	-2.77212e-10	-1.05072
24866664	chr1:24866664:G:A	1.24549e-11	1.1725	-1.04076
24866708	chr1:24866708:T:C	1.31334e-12	-1.86863	-0.249167
24866787	chr1:24866787:A:G	4.19109e-12	0.0886604	-1.04607
24866797	chr1:24866797:G:A	1.54243e-11	-2.77212e-10	0.345571
24867072	chr1:24867072:T:C	3.7194e-13	-1.94835	-1.43105
24867323	chr1:24867323:G:A	1.10997e-12	-1.18302	-1.10302
24867366	chr1:24867366:A:G	3.89525e-12	-2.77212e-10	-1.03062
24867402	chr1:24867402:G:A	6.10532e-12	-2.77212e-10	-0.581214
24867436	chr1:24867436:A:G	7.77734e-12	0.902201	-1.24136
24867569	chr1:24867569:G:C	2.81181e-12	-0.229615	-1.12693
24867808	chr1:24867808:A:G	1.00064e-11	-0.542578	0.455431
24868136	chr1:24868136:C:CTAAA	2.86702e-12	-2.77212e-10	-1.3371
24868209	chr1:24868209:A:G	1.38395e-12	-0.915515	-1.14992
24869473	chr1:24869473:A:C	8.37895e-13	-1.45019	-1.11705
24869491	chr1:24869491:A:C	9.0144e-12	-2.77212e-10	-0.191552
24869879	chr1:24869879:T:G	2.62124e-12	-0.731147	-0.695579
24870099	chr1:24870099:A:G	2.93668e-12	-2.77212e-10	-1.3131
24870157	chr1:24870157:T:G	2.82882e-12	-2.77212e-10	-1.35052
24870459	chr1:24870459:A:G	4.22619e-12	-1.96432	1.01524
24870617	chr1:24870617:C:T	1.03298e-11	-2.77212e-10	-0.0553404
24870664	chr1:24870664:G:A	4.31772e-13	-1.97642	-1.25382
24871095	chr1:24871095:C:T	5.61008e-13	-1.66247	-1.30593
24871691	chr1:24871691:C:T	1.29113e-12	-0.85013	-1.28473
24872746	chr1:24872746:A:G	2.60718e-12	-2.77212e-10	-1.43211
24872925	chr1:24872925:G:T	9.06445e-12	-2.77212e-10	-0.186015
24873231	chr1:24873231:T:G	4.56855e-13	-1.80163	-1.37214
24873755	chr1:24873755:C:G	1.19705e-12	-1.7769	-0.433609
24874211	chr1:24874211:T:C	2.8164e-12	-2.77212e-10	-1.35491
24874375	chr1:24874375:G:A	4.94999e-13	-1.82313	-1.27044
24874523	chr1:24874523:G:C	7.81883e-13	-1.25058	-1.38584
24874527	chr1:24874527:T:C	1.18304e-12	-1.84544	-0.376856
24875073	chr1:24875073:T:G	2.728e-12	-2.77212e-10	-1.3868
24875436	chr1:24875436:G:A	2.63956e-12	-2.77212e-10	-1.41976
24875437	chr1:24875437:G:A	4.21431e-12	-0.242855	-0.709034
24875820	chr1:24875820:C:T	7.42128e-13	-1.43278	-1.25583
24875976	chr1:24875976:G:A	5.27049e-12	0.48737	-1.21562
24876179	chr1:24876179:C:A	4.00988e-12	-0.197516	-0.804098
24876827	chr1:24876827:C:T	5.58599e-12	0.363119	-1.03323
24877668	chr1:24877668:A:G	4.17136e-13	-1.98947	-1.27525
24878143	chr1:24878143:T:C	1.46292e-12	-2.00994	-4.1799e-10
24878238	chr1:24878238:G:A	2.6396e-12	-2.77212e-10	-1.41975
24878262	chr1:24878262:T:C	5.73959e-13	-1.53538	-1.41019
24878618	chr1:24878618:G:A	1.53031e-12	-1.9649	-4.1799e-10
24878654	chr1:24878654:T:C	2.63545e-12	-2.77212e-10	-1.42132
24879159	chr1:24879159:A:G	1.29794e-11	-2.77212e-10	0.172989
24879607	chr1:24879607:G:A	1.1846e-10	-2.77212e-10	2.3842
24879827	chr1:24879827:T:C	6.58158e-12	-2.77212e-10	-0.5061
24879913	chr1:24879913:T:C	9.91199e-13	-1.39997	-0.999246
24880578	chr1:24880578:AATATATAG:A	7.33098e-13	-1.37567	-1.32518
24880645	chr1:24880645:C:A	4.45322e-13	-1.79875	-1.40058
24881138	chr1:24881138:A:G	4.9938e-13	-1.65353	-1.43123
24881643	chr1:24881643:A:G	2.71305e-12	-2.77212e-10	-1.3923
24881669	chr1:24881669:G:T	8.14847e-13	-1.29427	-1.30086
24882924	chr1:24882924:T:TA	6.64494e-13	-1.53141	-1.2677
24883248	chr1:24883248:TG:T	1.09358e-12	-2.00367	-0.297249
24883405	chr1:24883405:C:T	1.53605e-11	-2.77212e-10	0.341421
24883875	chr1:24883875:T:C	1.31359e-12	-0.719004	-1.39861
24884503	chr1:24884503:A:G	8.48539e-13	-1.21912	-1.33549
24884705	chr1:24884705:C:T	8.78497e-12	-2.77212e-10	-0.217333
24884707	chr1:24884707:T:C	1.09264e-11	-1.97522	1.97603
24885335	chr1:24885335:C:T	2.61892e-12	-2.77212e-10	-1.42761
24885858	chr1:24885858:A:G	2.73939e-12	-2.77212e-10	-1.38264
24885887	chr1:24885887:A:G	4.51634e-11	2.8487	-1.42879
24885906	chr1:24885906:G:A	2.65551e-12	-1.41374	-4.1799e-10
24885954	chr1:24885954:T:C	2.87857e-12	-2.77212e-10	-1.33308
24886182	chr1:24886182:C:A	5.69933e-12	-0.59728	-0.0527468
24886555	chr1:24886555:T:C	8.06079e-13	-1.27405	-1.3319
24886746	chr1:24886746:C:T	3.28472e-12	-1.20109	-4.1799e-10
24887051	chr1:24887051:G:A	9.90372e-12	-1.98536	1.88789
24887312	chr1:24887312:A:G	8.51568e-13	-1.21854	-1.33251
24887322	chr1:24887322:A:C	8.32189e-13	-1.28588	-1.28819
24887538	chr1:24887538:A:G	3.9761e-12	-2.77212e-10	-1.01007
24887542	chr1:24887542:A:G	9.12087e-13	-1.11719	-1.3652
24887793	chr1:24887793:A:G	8.36507e-13	-1.22799	-1.3409
24888417	chr1:24888417:A:G	9.83486e-13	-1.24442	-1.16261
24888756	chr1:24888756:T:C	7.71253e-12	-1.23463	0.887103
24888760	chr1:24888760:G:A	2.38665e-12	-0.0884749	-1.43201
24888790	chr1:24888790:TATTTATTTATTTATTTTTTA:T	4.58384e-12	-0.867839	-4.1799e-10
24888830	chr1:24888830:G:A	3.61785e-12	-1.8311	0.726605
24888861	chr1:24888861:G:A	2.5995e-12	-2.77212e-10	-1.43505
24888940	chr1:24888940:T:G	3.3673e-12	-2.77212e-10	-1.17627
24889141	chr1:24889141:G:A	4.09039e-13	-1.86556	-1.41877
24889152	chr1:24889152:T:C	2.6021e-12	-2.77212e-10	-1.43406
24889259	chr1:24889259:T:C	4.46173e-12	-0.577197	-0.317642
24889393	chr1:24889393:A:G	2.59686e-12	-2.77212e-10	-1.43607
24889432	chr1:24889432:T:C	6.7035e-12	-2.77212e-10	-0.487745
24889498	chr1:24889498:G:A	2.87716e-12	-1.21122	-0.122355
24889516	chr1:24889516:C:A	6.35614e-12	-2.77212e-10	-0.540953
24889540	chr1:24889540:A:G	5.20057e-13	-1.60856	-1.43563
24889555	chr1:24889555:A:G	9.6718e-13	-1.56819	-0.855554
24889661	chr1:24889661:T:A	8.84257e-13	-1.32607	-1.18731
24889674	chr1:24889674:T:A	5.31607e-13	-1.58586	-1.43637
24889746	chr1:24889746:C:T	5.06559e-12	-2.77212e-10	-0.767904
24889887	chr1:24889887:G:A	4.1436e-13	-1.85003	-1.42136
24889981	chr1:24889981:C:T	2.70644e-12	-2.77212e-10	-1.39474
24890003	chr1:24890003:A:G	4.81683e-13	-1.68534	-1.4355
24890119	chr1:24890119:T:C	4.7052e-12	-2.77212e-10	-0.841707
24890239	chr1:24890239:G:T	6.40123e-12	-2.77212e-10	-0.533886
24890513	chr1:24890513:C:T	9.62128e-13	-1.62749	-0.801489
24890855	chr1:24890855:G:A	1.93077e-11	1.71979	-1.14966
24891369	chr1:24891369:C:T	6.11446e-12	-2.77212e-10	-0.579719
24891503	chr1:24891503:T:C	4.60924e-13	-1.88899	-1.2759
24891635	chr1:24891635:A:C	4.04459e-13	-1.85942	-1.43616
24892088	chr1:24892088:A:AC	1.67739e-12	-1.87314	-4.1799e-10
24892194	chr1:24892194:G:A	5.8009e-11	2.64446	-0.974234
24892217	chr1:24892217:C:CTTG	3.94296e-12	-2.77212e-10	-1.01844
24892650	chr1:24892650:T:C	5.86821e-13	-1.50442	-1.41899
24892701	chr1:24892701:C:A	7.12993e-12	-2.77212e-10	-0.426074
24893317	chr1:24893317:AG:A	3.10893e-12	-2.77212e-10	-1.2561
24893359	chr1:24893359:G:A	3.03197e-12	-2.77212e-10	-1.28116
24893432	chr1:24893432:T:C	2.63981e-12	-2.77212e-10	-1.41967
24893445	chr1:24893445:A:G	6.42718e-12	-2.77212e-10	-0.529839
24894050	chr1:24894050:T:G	5.10363e-13	-1.81035	-1.25266
24894099	chr1:24894099:C:T	4.95939e-13	-1.93996	-1.15172
24894180	chr1:24894180:A:G	4.54518e-12	0.560098	-1.43641
24894529	chr1:24894529:CTT:C	2.64275e-12	-2.77212e-10	-1.41856
24894998	chr1:24894998:C:T	8.31818e-13	-1.21771	-1.3568
24895133	chr1:24895133:T:A	2.97475e-12	-2.77212e-10	-1.30022
24895617	chr1:24895617:CTTGAGGCCAAGAGT:C	1.48031e-12	-1.99812	-4.1799e-10
24895888	chr1:24895888:T:C	1.75157e-12	-1.48711	-0.342756
24895931	chr1:24895931:C:T	2.6001e-12	-2.77212e-10	-1.43482
24896002	chr1:24896002:G:A	7.91384e-12	-2.77212e-10	-0.321762
24896050	chr1:24896050:G:A	6.41156e-12	-2.77212e-10	-0.532273
24896086	chr1:24896086:A:T	2.65122e-12	-2.77212e-10	-1.41536
24896454	chr1:24896454:G:A	4.97368e-13	-1.78661	-1.30219
24896554	chr1:24896554:C:T	9.04852e-12	-2.77212e-10	-0.187774
24897005	chr1:24897005:C:T	3.98684e-12	-2.77212e-10	-1.00738
24897345	chr1:24897345:A:G	6.63969e-13	-1.37172	-1.42818
24897920	chr1:24897920:A:G	1.90515e-12	-0.709642	-1.03617
24897921	chr1:24897921:A:G	2.36596e-12	-0.680323	-0.84887
24898014	chr1:24898014:C:T	6.15667e-12	-2.77212e-10	-0.572839
24898018	chr1:24898018:C:T	5.60491e-13	-1.65829	-1.31103
24898660	chr1:24898660:C:T	1.55691e-12	-1.94767	-4.1799e-10
24899438	chr1:24899438:C:A	3.03414e-12	-2.77212e-10	-1.28045
24900261	chr1:24900261:G:T	1.47775e-11	-2.77212e-10	0.302733
24900495	chr1:24900495:G:A	1.61491e-12	-1.9111	-4.1799e-10
24901155	chr1:24901155:G:C	5.43949e-12	-2.77212e-10	-0.696691
24901186	chr1:24901186:G:A	1.07895e-11	-0.368329	0.356524
24901346	chr1:24901346:A:T	4.58112e-12	-2.77212e-10	-0.868432
24901454	chr1:24901454:G:A	4.60974e-11	-2.77212e-10	1.44038
24901701	chr1:24901701:G:A	3.0008e-12	-2.77212e-10	-1.2915
24901928	chr1:24901928:G:A	3.02304e-12	-2.77212e-10	-1.28411
24902022	chr1:24902022:C:T	6.2419e-12	-2.77212e-10	-0.55909
24902804	chr1:24902804:C:T	1.88235e-11	-2.77212e-10	0.544729
24903216	chr1:24903216:T:A	6.19828e-12	-2.77212e-10	-0.566104
24903301	chr1:24903301:G:A	1.4992e-12	-1.98544	-4.1799e-10
24903446	chr1:24903446:A:G	2.66043e-12	-2.77212e-10	-1.41189
24903640	chr1:24903640:C:T	6.27435e-13	-1.74099	-1.1155
24904574	chr1:24904574:G:A	7.17467e-12	-2.77212e-10	-0.419818
24905071	chr1:24905071:G:T	1.90034e-12	-1.99096	0.242618
24905316	chr1:24905316:A:G	1.47555e-12	-2.00134	-4.1799e-10
24905888	chr1:24905888:C:T	9.27017e-12	-2.77212e-10	-0.163573
24906039	chr1:24906039:C:T	8.86646e-12	-2.77212e-10	-0.2081
24906343	chr1:24906343:A:G	5.98257e-12	-2.77212e-10	-0.601525
24906427	chr1:24906427:G:A	7.58283e-12	-2.77212e-10	-0.364489
24906540	chr1:24906540:G:A	4.49785e-12	-2.77212e-10	-0.886775
24906657	chr1:24906657:C:T	7.41599e-12	-2.77212e-10	-0.386737
24907571	chr1:24907571:T:G	4.90091e-13	-1.67229	-1.43125
24907992	chr1:24907992:G:A	2.69495e-12	-2.77212e-10	-1.39899
24908299	chr1:24908299:A:G	2.77867e-12	-2.77212e-10	-1.3684
24908497	chr1:24908497:A:G	2.74877e-12	-2.77212e-10	-1.37922
24908617	chr1:24908617:T:C	5.21652e-13	-1.62344	-1.41769
24908646	chr1:24908646:G:A	1.02067e-11	-2.77212e-10	-0.0673323
24909175	chr1:24909175:A:G	6.87514e-12	-2.77212e-10	-0.462463
24909309	chr1:24909309:T:C	6.78356e-12	-2.77212e-10	-0.475873
24909327	chr1:24909327:A:G	2.67011e-12	-2.77212e-10	-1.40825
24909352	chr1:24909352:A:G	6.76955e-12	-2.77212e-10	-0.477941
24910443	chr1:24910443:C:T	3.91246e-13	-2.00062	-1.32817
24911320	chr1:24911320:T:C	3.27572e-12	-2.77212e-10	-1.20384
24911495	chr1:24911495:C:T	8.76764e-12	-0.78443	0.565123
24911549	chr1:24911549:G:A	1.47082e-12	-2.00455	-4.1799e-10
24911861	chr1:24911861:C:T	3.38488e-12	-2.77212e-10	-1.17106
24912140	chr1:24912140:A:G	4.82073e-13	-1.7084	-1.41164
24912473	chr1:24912473:G:A	4.03572e-12	-2.77212e-10	-0.99519
24912798	chr1:24912798:T:C	2.5797e-12	-0.961365	-0.481338
24912871	chr1:24912871:A:G	6.69163e-12	-0.489518	-4.1799e-10
24913460	chr1:24913460:C:T	4.22428e-12	-2.77212e-10	-0.949527
24913850	chr1:24913850:T:C	4.13821e-13	-1.83643	-1.43626
24914313	chr1:24914313:C:T	7.87067e-12	-2.77212e-10	-0.327231
24914565	chr1:24914565:G:A	3.66334e-11	-0.0996098	1.31019
24914625	chr1:24914625:A:G	1.75925e-12	-2.00933	0.183838
24914940	chr1:24914940:G:A	3.60293e-12	-2.77212e-10	-1.10863
24915702	chr1:24915702:C:T	5.9492e-12	-2.00445	1.39733
24916085	chr1:24916085:C:T	8.43046e-13	-1.67237	-0.888737
24916435	chr1:24916435:G:A	1.82365e-12	-1.97733	0.187794
24916519	chr1:24916519:C:T	3.19896e-12	-2.77212e-10	-1.22755
24916703	chr1:24916703:A:G	1.90295e-12	-1.98396	0.236986
24916983	chr1:24916983:G:A	3.64781e-12	-2.00985	0.913601
24917162	chr1:24917162:G:A	5.23495e-12	-2.77212e-10	-0.735018
24917276	chr1:24917276:A:G	9.93661e-13	-1.53552	-0.861217
24917469	chr1:24917469:A:G	2.74046e-12	-1.38225	-4.1799e-10
24917498	chr1:24917498:T:G	3.73053e-12	-2.77212e-10	-1.07382
24917818	chr1:24917818:G:T	2.59844e-12	-2.77212e-10	-1.43547
24918589	chr1:24918589:AG:A	3.52045e-12	-2.77212e-10	-1.13179
24918590	chr1:24918590:G:T	3.98557e-12	0.235832	-1.24353
24918594	chr1:24918594:G:T	7.66446e-13	-1.39224	-1.26413
24919574	chr1:24919574:C:T	2.13179e-11	-2.77212e-10	0.669174
24920409	chr1:24920409:G:A	3.8556e-12	-2.77212e-10	-1.04085
24920863	chr1:24920863:TG:T	2.64448e-12	-2.77212e-10	-1.4179
24921782	chr1:24921782:G:A	2.16668e-12	-1.61718	-4.1799e-10
24922111	chr1:24922111:C:T	8.60408e-11	-2.77212e-10	2.06445
24923093	chr1:24923093:C:T	2.59664e-12	-2.77212e-10	-1.43616
24923283	chr1:24923283:C:T	3.96419e-12	-2.77212e-10	-1.01307
24923285	chr1:24923285:C:T	4.32749e-12	-2.77212e-10	-0.925387
24923518	chr1:24923518:G:A	2.85247e-12	-2.77212e-10	-1.34219
24924042	chr1:24924042:CA:C	6.31546e-13	-1.94956	-0.900397
24924339	chr1:24924339:C:T	4.07724e-13	-1.97525	-1.31229
24924362	chr1:24924362:A:C	5.58656e-11	-2.77212e-10	1.63257
24924776	chr1:24924776:C:T	5.11603e-11	-2.77212e-10	1.54459
24924835	chr1:24924835:G:A	3.54549e-13	-1.99665	-1.43063
24924933	chr1:24924933:G:A	6.14131e-13	-1.96478	-0.913144
24925215	chr1:24925215:T:C	7.93627e-13	-1.9278	-0.693722
24925432	chr1:24925432:A:T	4.55422e-13	-1.9566	-1.22031
24925447	chr1:24925447:T:C	5.82558e-11	-2.77212e-10	1.67447
24925450	chr1:24925450:G:A	5.53155e-11	-2.77212e-10	1.62268
24926161	chr1:24926161:C:T	1.46319e-12	-2.00976	-4.1799e-10
24926180	chr1:24926180:A:G	6.65726e-11	-2.77212e-10	1.80792
24926232	chr1:24926232:A:G	5.71685e-12	-2.77212e-10	-0.646957
24927713	chr1:24927713:G:A	3.06683e-12	-2.77212e-10	-1.26973
24927826	chr1:24927826:C:T	5.84691e-13	-1.9936	-0.933445
24928062	chr1:24928062:T:C	2.73958e-12	-2.77212e-10	-1.38257
24928394	chr1:24928394:G:A	7.90792e-11	-2.77212e-10	1.98008
24929491	chr1:24929491:C:T	3.34239e-12	-1.18369	-4.1799e-10
24929953	chr1:24929953:G:A	3.65704e-13	-2.00105	-1.39526
24930791	chr1:24930791:G:T	4.06129e-12	-2.77212e-10	-0.988874
24931681	chr1:24931681:C:A	1.69231e-12	-1.86428	-4.1799e-10
24931810	chr1:24931810:G:T	5.8153e-13	-1.97325	-0.959214
24932094	chr1:24932094:G:C	7.61818e-13	-1.90457	-0.757854
24932376	chr1:24932376:G:C	5.68107e-13	-1.97339	-0.982435
24932659	chr1:24932659:G:A	7.56997e-12	-2.77212e-10	-0.366186
24933726	chr1:24933726:C:T	6.54855e-12	-2.77212e-10	-0.511131
24934745	chr1:24934745:A:G	2.95424e-12	-2.77212e-10	-1.30713
24935469	chr1:24935469:T:A	3.86749e-13	-1.96986	-1.37049
24935623	chr1:24935623:A:C	3.52585e-12	-2.77212e-10	-1.13025
24936552	chr1:24936552:C:T	1.49037e-12	-1.99135	-4.1799e-10
24936660	chr1:24936660:C:T	2.81321e-12	-1.35605	-4.1799e-10
24936754	chr1:24936754:A:G	9.82373e-12	-2.77212e-10	-0.105574
24936815	chr1:24936815:C:T	1.48909e-12	-1.99221	-4.1799e-10
24937506	chr1:24937506:G:A	1.33146e-12	-0.829821	-1.27428
24937671	chr1:24937671:G:A	5.23835e-13	-1.92556	-1.1114
24937836	chr1:24937836:T:G	2.97479e-12	-2.77212e-10	-1.3002
24937947	chr1:24937947:A:G	2.74609e-12	-2.77212e-10	-1.3802
24938606	chr1:24938606:C:A	4.33948e-12	-2.77212e-10	-0.922621
24938788	chr1:24938788:C:T	8.79534e-12	-2.77212e-10	-0.216153
24938789	chr1:24938789:G:A	2.92672e-11	-2.77212e-10	0.986093
24939840	chr1:24939840:G:A	5.64224e-11	-2.77212e-10	1.64249
24940266	chr1:24940266:G:A	2.74344e-12	-2.77212e-10	-1.38116
24940397	chr1:24940397:C:T	6.63413e-12	-2.77212e-10	-0.498147
24940613	chr1:24940613:G:A	2.30151e-11	-2.77212e-10	0.745776
24940715	chr1:24940715:T:G	4.77154e-12	-2.77212e-10	-0.827705
24940841	chr1:24940841:C:CCT	2.60656e-12	-2.77212e-10	-1.43234
24940900	chr1:24940900:C:T	8.63189e-12	-2.77212e-10	-0.234911
24942234	chr1:24942234:T:G	2.60051e-12	-2.77212e-10	-1.43467
24942791	chr1:24942791:GA:G	4.83698e-11	1.4885	-4.1799e-10
24942864	chr1:24942864:G:A	6.47158e-13	-1.88695	-0.938585
24943250	chr1:24943250:G:A	1.21446e-11	-2.77212e-10	0.106506
24943518	chr1:24943518:G:A	1.48831e-12	-1.99273	-4.1799e-10
24943760	chr1:24943760:C:A	5.7737e-13	-1.85611	-1.08354
24944061	chr1:24944061:T:TA	6.25109e-12	-2.77212e-10	-0.557619
24944081	chr1:24944081:T:C	8.43676e-12	-1.96537	1.70759
24944524	chr1:24944524:C:T	3.67708e-12	-2.77212e-10	-1.08826
24944731	chr1:24944731:T:C	6.6241e-11	-2.77212e-10	1.80292
24944861	chr1:24944861:A:G	4.00718e-13	-1.87729	-1.42758
24945013	chr1:24945013:T:A	4.14466e-12	-2.77212e-10	-0.968554
24946318	chr1:24946318:G:A	6.52545e-13	-1.89561	-0.921641
24946526	chr1:24946526:G:A	1.79345e-12	-1.80623	-4.1799e-10
24946532	chr1:24946532:G:A	8.20032e-13	-1.15284	-1.43594
24946709	chr1:24946709:T:C	1.03825e-12	-2.00392	-0.348918
24947585	chr1:24947585:C:T	3.06423e-12	-2.77212e-10	-1.27058
24948310	chr1:24948310:C:T	2.62557e-12	-2.77212e-10	-1.42508
24948320	chr1:24948320:G:A	6.74502e-12	-2.77212e-10	-0.48157
24948332	chr1:24948332:G:A	2.67959e-12	-2.77212e-10	-1.40471
24948507	chr1:24948507:G:A	3.7097e-13	-1.94797	-1.43404
24948674	chr1:24948674:C:T	3.33479e-12	-2.77212e-10	-1.18596
24949368	chr1:24949368:C:T	7.18461e-13	-1.891	-0.830024
24949373	chr1:24949373:C:A	2.84887e-12	-2.77212e-10	-1.34345
24950030	chr1:24950030:T:A	4.09203e-12	-0.981333	-4.1799e-10
24950031	chr1:24950031:C:T	4.09048e-12	-0.981712	-4.1799e-10
24950046	chr1:24950046:G:A	4.30361e-13	-1.86292	-1.37059
24951491	chr1:24951491:C:T	6.76099e-13	-1.98577	-0.796022
24951716	chr1:24951716:G:A	2.6593e-12	-2.77212e-10	-1.41231
24951960	chr1:24951960:A:C	6.36098e-13	-1.93582	-0.906956
24952633	chr1:24952633:T:G	3.20853e-12	-2.77212e-10	-1.22456
24952689	chr1:24952689:C:T	3.80397e-13	-2.00826	-1.34866
24952729	chr1:24952729:A:C	3.17953e-10	-2.77212e-10	3.37153
24953498	chr1:24953498:A:C	2.84125e-12	-2.77212e-10	-1.34613
24953652	chr1:24953652:T:C	1.47277e-11	-2.77212e-10	0.299354
24954357	chr1:24954357:A:G	2.60289e-12	-2.77212e-10	-1.43375
24954405	chr1:24954405:C:T	5.78019e-12	-2.77212e-10	-0.635939
24954417	chr1:24954417:A:T	6.27005e-13	-1.49019	-1.36699
24954524	chr1:24954524:G:A	5.86488e-13	-1.52955	-1.39443
24955048	chr1:24955048:A:G	5.96554e-12	-2.77212e-10	-0.604376
24955979	chr1:24955979:C:T	4.35869e-12	-2.77212e-10	-0.918203
24956159	chr1:24956159:G:A	7.14446e-12	-2.77212e-10	-0.424038
24956515	chr1:24956515:G:A	2.59691e-12	-2.77212e-10	-1.43605
24956578	chr1:24956578:C:T	6.66427e-13	-1.58387	-1.21233
24956635	chr1:24956635:G:A	6.50717e-13	-1.60444	-1.21562
24956671	chr1:24956671:C:T	6.40899e-13	-1.60992	-1.22534
24956865	chr1:24956865:C:G	5.27049e-13	-1.62793	-1.40291
24957081	chr1:24957081:T:C	2.73388e-12	-2.77212e-10	-1.38465
24957100	chr1:24957100:C:T	2.85654e-12	-2.77212e-10	-1.34077
24957101	chr1:24957101:G:A	5.65408e-13	-1.65901	-1.30157
24958187	chr1:24958187:T:C	5.37115e-13	-1.64983	-1.36209
24958603	chr1:24958603:G:A	2.70057e-12	-2.77212e-10	-1.39691
24958757	chr1:24958757:C:T	3.6847e-12	-2.77212e-10	-1.08619
24959337	chr1:24959337:C:T	5.3978e-12	-0.704383	-4.1799e-10
24959800	chr1:24959800:T:C	2.63035e-12	-2.77212e-10	-1.42326
24960248	chr1:24960248:A:C	5.3319e-13	-1.99436	-1.0249
24960741	chr1:24960741:G:A	2.59976e-12	-2.77212e-10	-1.43496
24961683	chr1:24961683:C:T	3.12093e-12	-2.77212e-10	-1.25224
24961822	chr1:24961822:A:G	6.53556e-13	-1.76581	-1.0499
24961994	chr1:24961994:G:A	3.0769e-12	-2.77212e-10	-1.26645
24962341	chr1:24962341:A:C	5.13922e-13	-1.80665	-1.24941
24962380	chr1:24962380:G:A	2.62173e-12	-2.77212e-10	-1.42654
24962784	chr1:24962784:T:C	6.53397e-13	-1.72194	-1.094
24962936	chr1:24962936:G:A	5.92096e-13	-1.80947	-1.105
24963085	chr1:24963085:C:A	3.15447e-12	-2.77212e-10	-1.24155
24963121	chr1:24963121:T:C	6.38924e-13	-1.98887	-0.849478
24963243	chr1:24963243:C:G	2.43535e-12	-1.45031	-0.0499715
24963303	chr1:24963303:G:C	8.52239e-13	-1.97769	-0.572568
24963334	chr1:24963334:AGGGCAGGCCAAT:A	3.6104e-12	-2.77212e-10	-1.10656
24963349	chr1:24963349:G:A	1.49925e-12	-1.98541	-4.1799e-10
24963955	chr1:24963955:A:G	6.62549e-13	-1.98166	-0.82038
24964055	chr1:24964055:A:G	2.71136e-12	-2.77212e-10	-1.39293
24964207	chr1:24964207:C:T	1.49043e-12	-1.99131	-4.1799e-10
24964519	chr1:24964519:A:T	1.88053e-12	-0.741204	-1.01762
24964957	chr1:24964957:C:T	6.77676e-12	-2.77212e-10	-0.476876
24965825	chr1:24965825:G:A	2.59292e-12	-1.6399	0.202309
24965926	chr1:24965926:C:T	3.29684e-12	-2.77212e-10	-1.19741
24966107	chr1:24966107:C:T	8.33321e-12	0.407769	-0.677895
24966177	chr1:24966177:C:T	6.62286e-13	-1.3714	-1.43103
24966364	chr1:24966364:C:T	2.86958e-12	-2.77212e-10	-1.33621
24966593	chr1:24966593:T:C	2.45051e-12	-1.49408	-4.1799e-10
24966710	chr1:24966710:A:G	7.19339e-13	-1.36617	-1.35363
24966746	chr1:24966746:G:A	7.51408e-13	-1.31949	-1.35669
24966865	chr1:24966865:C:T	6.78011e-13	-1.35416	-1.42481
24966994	chr1:24966994:G:C	2.61134e-12	-2.77212e-10	-1.43051
24967191	chr1:24967191:A:G	6.78643e-13	-1.40882	-1.36922
24967411	chr1:24967411:C:T	6.84756e-13	-1.41375	-1.35532
24967450	chr1:24967450:G:A	1.51024e-12	-1.09442	-0.883687
24967704	chr1:24967704:G:A	7.48631e-13	-1.33868	-1.34121
24967717	chr1:24967717:C:T	7.52136e-13	-1.31764	-1.35757
24967773	chr1:24967773:G:A	6.04934e-13	-1.47934	-1.41368
24967854	chr1:24967854:A:C	7.52447e-13	-1.3334	-1.3414
24968082	chr1:24968082:G:A	6.66848e-13	-1.38512	-1.41044
24968116	chr1:24968116:T:C	6.50767e-13	-1.42521	-1.39477
24968214	chr1:24968214:A:T	5.77088e-12	-2.77212e-10	-0.637551
24968383	chr1:24968383:G:A	1.742e-12	-1.83534	-4.1799e-10
24968387	chr1:24968387:T:C	7.1703e-13	-1.37114	-1.35187
24968411	chr1:24968411:A:G	6.88148e-13	-1.39573	-1.36839
24968795	chr1:24968795:G:A	2.94653e-12	-2.77212e-10	-1.30975
24968909	chr1:24968909:T:C	9.06882e-12	-1.01513	0.829596
24969089	chr1:24969089:G:A	1.28845e-12	-1.00098	-1.13596
24969213	chr1:24969213:G:T	5.07075e-12	-2.77212e-10	-0.766887
24969402	chr1:24969402:G:A	2.60748e-12	-2.77212e-10	-1.43199
24969414	chr1:24969414:C:T	2.70509e-12	-2.77212e-10	-1.39524
24969444	chr1:24969444:A:G	2.59595e-12	-2.77212e-10	-1.43642
24969493	chr1:24969493:C:T	2.60667e-12	-2.77212e-10	-1.4323
24969518	chr1:24969518:T:G	4.57444e-11	-2.77212e-10	1.4327
24969877	chr1:24969877:A:G	3.24902e-12	-2.77212e-10	-1.21202
24969987	chr1:24969987:T:C	1.32805e-12	-0.702639	-1.40403
24970010	chr1:24970010:C:T	2.59619e-12	-2.77212e-10	-1.43633
24970069	chr1:24970069:A:C	1.30869e-12	-0.723522	-1.39783
24970072	chr1:24970072:T:G	1.05081e-12	-1.1118	-1.22901
24970073	chr1:24970073:C:T	1.04185e-12	-1.12608	-1.2233
24970086	chr1:24970086:A:G	3.45102e-12	-2.77212e-10	-1.1517
24970252	chr1:24970252:A:C	4.09216e-12	-0.345678	-0.635624
24970693	chr1:24970693:G:A	4.73143e-13	-1.70263	-1.4361
24970726	chr1:24970726:G:T	1.1681e-12	-1.9012	-0.333794
24970792	chr1:24970792:A:G	7.98467e-13	-1.92671	-0.68873
24970876	chr1:24970876:G:A	7.39261e-13	-1.9317	-0.760777
24970970	chr1:24970970:GTC:G	1.68342e-12	-1.91199	0.0424467
24971117	chr1:24971117:AGT:A	4.21533e-13	-1.82466	-1.42957
24971149	chr1:24971149:TGG:T	7.6704e-13	-1.93159	-0.723999
24971167	chr1:24971167:T:C	7.60826e-13	-1.92246	-0.741267
24971206	chr1:24971206:A:G	7.64917e-13	-1.92371	-0.734652
24971789	chr1:24971789:G:A	7.43711e-13	-1.95559	-0.730885
24972010	chr1:24972010:T:A	2.69607e-12	-2.77212e-10	-1.39858
24972350	chr1:24972350:C:T	7.59566e-12	-0.643682	0.280884
24972587	chr1:24972587:C:T	2.83468e-12	-2.77212e-10	-1.34844
24972742	chr1:24972742:G:A	2.59893e-12	-2.77212e-10	-1.43527
24972913	chr1:24972913:T:A	4.20769e-12	-0.900472	-0.0529894
24972935	chr1:24972935:C:T	1.1347e-12	-1.93534	-0.328667
24972941	chr1:24972941:T:A	4.22794e-12	-0.858442	-0.0902186
24972982	chr1:24972982:C:T	1.46245e-12	-2.01026	-4.1799e-10
24973111	chr1:24973111:C:T	4.31412e-12	-0.90608	-0.0224008
24973257	chr1:24973257:CCA:C	4.49765e-12	-0.916329	0.0295078
24973325	chr1:24973325:G:A	4.52197e-12	-0.905301	0.0238739
24973345	chr1:24973345:T:C	4.02754e-12	-0.922646	-0.0745745
24973393	chr1:24973393:C:T	2.75113e-12	-2.77212e-10	-1.37836
24973551	chr1:24973551:G:A	4.26258e-12	-0.926936	-0.0135648
24973647	chr1:24973647:A:G	1.13045e-11	-2.77212e-10	0.0348264
24973765	chr1:24973765:A:G	4.25592e-12	-0.881017	-0.0610462
24973939	chr1:24973939:C:T	2.86794e-12	-2.77212e-10	-1.33678
24973945	chr1:24973945:T:C	7.8673e-13	-1.3831	-1.24715
24974003	chr1:24974003:T:C	5.14195e-12	-0.752943	-4.1799e-10
24974050	chr1:24974050:T:C	4.16553e-12	-0.909506	-0.0540266
24974141	chr1:24974141:C:T	4.19611e-12	-0.917629	-0.0385884
24974178	chr1:24974178:G:A	1.12476e-12	-1.92413	-0.348685
24974756	chr1:24974756:T:C	5.76292e-11	-2.77212e-10	1.66365
24974879	chr1:24974879:G:A	8.79373e-13	-1.20078	-1.31814
24974986	chr1:24974986:T:A	4.12155e-12	-0.92653	-0.047617
24975378	chr1:24975378:T:C	3.90291e-12	-1.01074	-0.0179153
24975422	chr1:24975422:C:T	1.15632e-12	-1.90391	-0.341225
24975523	chr1:24975523:T:C	1.33122e-12	-1.69648	-0.407796
24975685	chr1:24975685:T:A	2.59893e-12	-2.77212e-10	-1.43528
24976004	chr1:24976004:G:A	4.12055e-12	-0.913532	-0.0608557
24976267	chr1:24976267:G:A	8.14653e-13	-1.36438	-1.23099
24976327	chr1:24976327:C:T	2.62685e-12	-2.77212e-10	-1.42459
24976489	chr1:24976489:T:C	2.59595e-12	-2.77212e-10	-1.43642
24976749	chr1:24976749:C:T	8.27869e-12	-2.77212e-10	-0.27669
24976924	chr1:24976924:T:G	2.64702e-12	-2.77212e-10	-1.41694
24976971	chr1:24976971:A:C	3.8221e-11	-2.77212e-10	1.25301
24977085	chr1:24977085:A:G	4.31837e-12	-0.899696	-0.0278006
24977139	chr1:24977139:T:C	2.82962e-12	-2.77212e-10	-1.35023
24977455	chr1:24977455:G:T	2.66781e-12	-2.77212e-10	-1.40912
24977566	chr1:24977566:C:T	1.65543e-10	-2.77212e-10	2.71886
24977643	chr1:24977643:A:G	2.50207e-12	-0.957731	-0.515526
24977973	chr1:24977973:C:T	2.6736e-12	-0.99786	-0.409088
24978061	chr1:24978061:C:T	9.83825e-13	-1.46198	-0.944705
24978613	chr1:24978613:G:A	4.13436e-12	-2.77212e-10	-0.971043
24978623	chr1:24978623:T:C	1.85666e-12	-1.22369	-0.547912
24978666	chr1:24978666:A:G	1.95271e-12	-1.18242	-0.538732
24978681	chr1:24978681:C:T	2.08357e-12	-1.15299	-0.503307
24978685	chr1:24978685:C:G	5.6013e-12	-2.77212e-10	-0.667376
24978769	chr1:24978769:T:C	2.8756e-12	-2.77212e-10	-1.33411
24978830	chr1:24978830:A:G	2.87704e-12	-2.77212e-10	-1.33361
24978850	chr1:24978850:G:C	2.59673e-12	-2.77212e-10	-1.43612
24979116	chr1:24979116:G:A	6.93792e-13	-1.61868	-1.13728
24979125	chr1:24979125:C:G	5.38005e-12	-2.77212e-10	-0.707678
24979174	chr1:24979174:G:A	2.09897e-12	-1.64893	-4.1799e-10
24979182	chr1:24979182:T:G	6.4758e-13	-1.64089	-1.184
24979258	chr1:24979258:C:T	4.08541e-12	-2.77212e-10	-0.982953
24979951	chr1:24979951:G:A	1.34361e-12	-1.02876	-1.06625
24980071	chr1:24980071:C:T	6.16444e-12	-2.77212e-10	-0.571577
24980092	chr1:24980092:T:C	8.11566e-12	-2.77212e-10	-0.29658
24980467	chr1:24980467:T:C	4.02469e-12	-2.77212e-10	-0.997927
24980943	chr1:24980943:A:G	2.63386e-12	-1.42192	-4.1799e-10
24981567	chr1:24981567:C:T	2.59723e-12	-2.77212e-10	-1.43593
24981766	chr1:24981766:C:T	3.51198e-13	-2.00917	-1.42761
24981825	chr1:24981825:A:C	1.6309e-11	-2.77212e-10	0.401339
24982009	chr1:24982009:C:T	8.70102e-12	-2.77212e-10	-0.226935
24982532	chr1:24982532:A:G	8.70966e-12	-2.77212e-10	-0.225942
24982768	chr1:24982768:A:G	4.29444e-13	-1.95197	-1.28367
24983218	chr1:24983218:G:C	3.85424e-13	-1.96304	-1.38075
24983225	chr1:24983225:C:T	5.0538e-11	-2.77212e-10	1.53235
24983236	chr1:24983236:C:T	3.40543e-12	-2.77212e-10	-1.165
24983331	chr1:24983331:A:G	1.0628e-12	-1.73982	-0.589643
24983434	chr1:24983434:G:A	2.61796e-12	-2.77212e-10	-1.42798
24983484	chr1:24983484:C:T	1.52444e-12	-1.96875	-4.1799e-10
24983540	chr1:24983540:C:T	5.11176e-12	-2.77212e-10	-0.758832
24983705	chr1:24983705:C:T	2.80084e-12	-2.77212e-10	-1.36045
24983837	chr1:24983837:T:C	2.87591e-12	-2.77212e-10	-1.33401
24983908	chr1:24983908:G:T	1.05075e-11	-2.77212e-10	-0.0382825
24984023	chr1:24984023:T:G	2.63978e-12	-2.77212e-10	-1.41968
24984281	chr1:24984281:T:G	3.77819e-12	-2.77212e-10	-1.06113
24984304	chr1:24984304:G:A	3.92639e-12	-2.77212e-10	-1.02265
24984459	chr1:24984459:C:T	5.18288e-12	-2.77212e-10	-0.745013
24984935	chr1:24984935:G:A	1.47399e-12	-2.0024	-4.1799e-10
24985532	chr1:24985532:C:T	4.32139e-11	-2.77212e-10	1.37579
24985537	chr1:24985537:T:C	6.96561e-12	-1.80536	1.35597
24985544	chr1:24985544:C:A	2.91864e-12	-2.77212e-10	-1.31926
24985788	chr1:24985788:A:G	1.91e-11	-2.77212e-10	0.559314
24986471	chr1:24986471:T:C	4.32458e-13	-1.8635	-1.36515
24986936	chr1:24986936:G:A	3.1277e-12	-2.77212e-10	-1.25008
24987237	chr1:24987237:C:T	3.10831e-12	-2.77212e-10	-1.25629
24987252	chr1:24987252:C:T	2.68039e-12	-2.77212e-10	-1.40441
24987355	chr1:24987355:A:AC	4.40644e-13	-1.88201	-1.32788
24987371	chr1:24987371:G:A	2.61359e-12	-2.77212e-10	-1.42965
24987627	chr1:24987627:G:A	4.00419e-13	-1.92303	-1.38259
24988061	chr1:24988061:G:A	2.87309e-12	-2.77212e-10	-1.33499
24988403	chr1:24988403:T:C	1.42208e-12	-1.8406	-0.197649
24988423	chr1:24988423:A:G	3.48069e-10	-2.77212e-10	3.46203
24988827	chr1:24988827:C:A	2.70892e-12	-2.77212e-10	-1.39382
24988919	chr1:24988919:G:A	7.23606e-13	-1.31805	-1.39583
24989097	chr1:24989097:G:C	5.44848e-12	0.0831352	-0.778174
24989358	chr1:24989358:G:C	4.87841e-11	-2.77212e-10	1.49703
24989392	chr1:24989392:A:G	4.80044e-11	-2.77212e-10	1.48092
24989486	chr1:24989486:A:G	7.84284e-13	-1.23898	-1.39438
24990120	chr1:24990120:G:A	2.59826e-12	-2.77212e-10	-1.43553
24990433	chr1:24990433:C:T	3.05366e-12	-1.99135	0.717318
24990583	chr1:24990583:G:A	2.25254e-10	-1.95756	4.98442
24990794	chr1:24990794:A:G	4.35262e-12	-1.74864	0.829045
24990914	chr1:24990914:T:C	5.10755e-12	-2.77212e-10	-0.759654
24990959	chr1:24990959:C:T	2.17037e-10	-2.00659	4.99628
24991057	chr1:24991057:C:T	2.70797e-12	-2.77212e-10	-1.39418
24991081	chr1:24991081:T:C	2.36196e-10	-2.00755	5.08184
24991193	chr1:24991193:C:T	4.64031e-13	-1.91294	-1.24524
24991255	chr1:24991255:G:C	4.90124e-11	-2.00186	3.50356
24991311	chr1:24991311:A:AT	2.25828e-10	-2.0053	5.0347
24991440	chr1:24991440:C:T	1.5286e-10	-2.77212e-10	2.63915
24991540	chr1:24991540:A:G	2.32714e-10	-2.00417	5.0636
24991628	chr1:24991628:G:A	2.29598e-10	-1.99983	5.04578
24991630	chr1:24991630:G:T	1.03771e-09	-1.88117	6.43557
24991841	chr1:24991841:C:CTTAA	2.6911e-12	-2.77212e-10	-1.40042
24992835	chr1:24992835:C:G	1.00046e-11	-2.77212e-10	-0.0873343
24993260	chr1:24993260:T:G	1.0224e-11	-2.77212e-10	-0.0656338
24993745	chr1:24993745:G:A	4.44705e-13	-1.99325	-1.20747
24993857	chr1:24993857:C:T	6.33452e-12	-2.77212e-10	-0.544361
24994222	chr1:24994222:C:T	3.27739e-10	3.40184	-4.1799e-10
24994353	chr1:24994353:C:T	1.08484e-11	-2.77212e-10	-0.00635872
24994596	chr1:24994596:G:A	2.7178e-12	-2.77212e-10	-1.39055
24994727	chr1:24994727:A:G	2.59291e-12	-1.96914	0.53155
24995066	chr1:24995066:A:G	2.54652e-12	-1.45565	-4.1799e-10
24995106	chr1:24995106:A:G	4.63281e-13	-1.90844	-1.25136
24995263	chr1:24995263:C:G	1.99393e-12	-1.94734	0.247074
24995274	chr1:24995274:C:T	4.26353e-13	-1.91139	-1.33147
24995300	chr1:24995300:A:C	2.95704e-12	-2.77212e-10	-1.30619
24995498	chr1:24995498:G:A	2.62954e-12	-2.77212e-10	-1.42356
24995652	chr1:24995652:G:A	2.61009e-12	-2.77212e-10	-1.43099
24996007	chr1:24996007:C:T	1.88572e-12	-1.75607	-4.1799e-10
24996083	chr1:24996083:A:G	3.88428e-13	-1.99767	-1.33835
24996320	chr1:24996320:A:C	4.18621e-13	-1.94963	-1.31154
24996348	chr1:24996348:G:A	3.69799e-13	-1.97581	-1.40936
24996556	chr1:24996556:G:A	2.78053e-10	-1.8544	5.09184
24996846	chr1:24996846:G:A	2.75423e-12	-2.77212e-10	-1.37724
24996973	chr1:24996973:A:T	7.88876e-13	-1.86425	-0.763275
24997457	chr1:24997457:G:A	3.11935e-12	-2.77212e-10	-1.25275
24997864	chr1:24997864:C:A	9.11615e-12	-2.77212e-10	-0.180328
24997943	chr1:24997943:G:A	4.68522e-12	-2.77212e-10	-0.845963
24998194	chr1:24998194:A:C	7.72363e-12	-2.77212e-10	-0.346091
24998278	chr1:24998278:G:A	3.64385e-13	-1.97082	-1.4291
24998452	chr1:24998452:A:G	6.293e-12	-2.77212e-10	-0.550937
24998457	chr1:24998457:C:T	2.66763e-12	-2.77212e-10	-1.40918
24998624	chr1:24998624:G:A	1.972e-11	-2.77212e-10	0.591257
24999267	chr1:24999267:G:A	2.69726e-12	-1.94883	0.55069
24999346	chr1:24999346:A:G	6.81435e-13	-2.01014	-0.763784
24999822	chr1:24999822:C:T	2.23898e-12	-2.00567	0.421314
24999872	chr1:24999872:T:G	2.68155e-12	-2.77212e-10	-1.40398
25000166	chr1:25000166:T:A	4.19481e-12	-1.67045	0.713923
25000197	chr1:25000197:C:T	4.47473e-13	-1.84725	-1.34726
25000295	chr1:25000295:G:A	1.15775e-12	-1.71273	-0.531169
25000418	chr1:25000418:C:T	3.19585e-12	-2.77212e-10	-1.22852
25000582	chr1:25000582:G:A	2.61142e-12	-2.77212e-10	-1.43048
25000986	chr1:25000986:G:C	2.79942e-12	-2.77212e-10	-1.36096
25001073	chr1:25001073:T:C	2.70443e-12	-2.77212e-10	-1.39548
25001162	chr1:25001162:C:T	8.60723e-13	-1.99492	-0.545438
25001424	chr1:25001424:G:A	3.70579e-12	-2.77212e-10	-1.08048
25001518	chr1:25001518:G:A	4.30276e-13	-1.82527	-1.40843
25001816	chr1:25001816:A:C	4.50674e-13	-1.94029	-1.2471
25001856	chr1:25001856:C:T	6.83974e-13	-1.81451	-0.955705
25001997	chr1:25001997:TAA:T	3.61877e-12	-2.77212e-10	-1.10424
25002533	chr1:25002533:CAT:C	1.02278e-12	-1.75757	-0.610278
25002604	chr1:25002604:ATATAT:A	1.12592e-11	-1.98504	2.01584
25002629	chr1:25002629:T:C	2.95905e-12	-2.77212e-10	-1.30551
25002709	chr1:25002709:ATATAT:A	5.39174e-12	-2.77212e-10	-0.705507
25003056	chr1:25003056:C:G	1.67335e-11	-2.77212e-10	0.427037
25003186	chr1:25003186:G:C	2.77154e-12	-2.77212e-10	-1.37097
25003231	chr1:25003231:C:G	4.81356e-13	-1.92117	-1.20036
25003261	chr1:25003261:G:A	1.12045e-12	-1.57851	-0.698134
25003287	chr1:25003287:T:C	4.9094e-13	-1.66614	-1.43567
25003328	chr1:25003328:A:T	9.15141e-12	-2.77212e-10	-0.176468
25003492	chr1:25003492:A:G	8.27505e-13	-1.68729	-0.892427
25003500	chr1:25003500:T:C	4.6636e-13	-1.93716	-1.21601
25003968	chr1:25003968:G:A	7.83397e-13	-1.59618	-1.03831
25004102	chr1:25004102:C:T	1.60357e-11	-2.77212e-10	0.38444
25004403	chr1:25004403:G:A	3.67898e-12	-2.77212e-10	-1.08774
25004463	chr1:25004463:T:C	4.94849e-13	-1.65914	-1.43474
25004977	chr1:25004977:A:G	9.06554e-13	-1.92944	-0.55904
25005094	chr1:25005094:A:G	3.49902e-13	-2.0055	-1.43498
25005302	chr1:25005302:T:C	1.74357e-12	-1.78409	-0.0503501
25005357	chr1:25005357:A:G	3.48821e-13	-2.00717	-1.4364
25005381	chr1:25005381:C:G	3.53115e-13	-2.00672	-1.42461
25005428	chr1:25005428:A:T	7.51213e-13	-2.00404	-0.672402
25005494	chr1:25005494:T:G	3.1553e-12	-2.77212e-10	-1.24129
25005511	chr1:25005511:T:C	4.17386e-12	-2.77212e-10	-0.961535
25005762	chr1:25005762:G:A	7.35628e-13	-2.0036	-0.693802
25006571	chr1:25006571:T:C	2.09362e-12	-1.80509	0.15361
25006630	chr1:25006630:A:G	3.30859e-12	-1.7701	0.576245
25006643	chr1:25006643:A:G	5.41866e-12	-1.8396	1.13907
25006773	chr1:25006773:G:A	6.43686e-13	-1.74539	-1.08553
25006938	chr1:25006938:T:C	6.21147e-13	-1.54796	-1.3186
25007125	chr1:25007125:C:T	3.8097e-12	-2.77212e-10	-1.05282
25007294	chr1:25007294:G:A	7.24308e-13	-1.99858	-0.71433
25007408	chr1:25007408:T:C	2.08966e-12	-2.00153	0.348161
25007601	chr1:25007601:C:T	3.01617e-12	-2.77212e-10	-1.28639
25007622	chr1:25007622:C:T	3.59952e-13	-1.99303	-1.41913
25007630	chr1:25007630:A:C	6.62543e-12	-2.77212e-10	-0.49946
25007869	chr1:25007869:G:A	3.26843e-12	-2.77212e-10	-1.20607
25008012	chr1:25008012:C:T	2.23554e-11	-2.77212e-10	0.716691
25008573	chr1:25008573:A:G	3.81169e-13	-1.98029	-1.3746
25009281	chr1:25009281:C:T	2.91291e-12	-2.77212e-10	-1.32122
25009761	chr1:25009761:C:T	3.89732e-12	-2.77212e-10	-1.03009
25009830	chr1:25009830:A:G	3.46826e-12	-2.77212e-10	-1.14672
25010163	chr1:25010163:A:G	3.73674e-13	-1.94118	-1.43357
25010350	chr1:25010350:G:T	8.16264e-12	-2.77212e-10	-0.290808
25010387	chr1:25010387:G:A	6.97218e-12	-2.77212e-10	-0.448448
25010495	chr1:25010495:G:A	7.15006e-12	-2.77212e-10	-0.423254
25010810	chr1:25010810:G:A	4.75917e-12	-2.77212e-10	-0.830302
25011096	chr1:25011096:G:A	3.65277e-13	-1.96258	-1.43489
25011125	chr1:25011125:A:C	2.81677e-12	-2.77212e-10	-1.35479
25011447	chr1:25011447:T:C	5.96087e-13	-2.00133	-0.906417
25011541	chr1:25011541:C:G	6.11976e-13	-1.70611	-1.17533
25011713	chr1:25011713:C:T	1.46251e-12	-2.01022	-4.1799e-10
25011776	chr1:25011776:T:C	7.76969e-12	-2.77212e-10	-0.340145
25012308	chr1:25012308:G:A	3.79668e-13	-1.98396	-1.37487
25012729	chr1:25012729:G:A	3.83674e-13	-1.9829	-1.36544
25012745	chr1:25012745:G:A	1.75422e-12	-1.82835	-4.1799e-10
25013051	chr1:25013051:A:G	1.40922e-12	-1.99717	-0.050168
25013547	chr1:25013547:C:T	4.88755e-12	-2.77212e-10	-0.803684
25013839	chr1:25013839:A:G	3.53585e-13	-1.9946	-1.43541
25013854	chr1:25013854:C:T	8.02328e-12	-2.77212e-10	-0.308027
25013897	chr1:25013897:G:A	8.18761e-12	-2.77212e-10	-0.287753
25014160	chr1:25014160:G:A	2.87258e-12	-2.77212e-10	-1.33517
25014808	chr1:25014808:C:T	5.68055e-12	-2.77212e-10	-0.653326
25014842	chr1:25014842:G:A	4.32807e-12	-2.77212e-10	-0.925254
25015765	chr1:25015765:T:A	4.90359e-13	-1.81659	-1.2864
25016076	chr1:25016076:T:C	6.69228e-13	-1.50247	-1.28954
25016138	chr1:25016138:G:A	8.08916e-11	-2.77212e-10	2.00274
25016163	chr1:25016163:A:G	4.24575e-13	-1.87805	-1.36899
25016372	chr1:25016372:G:C	2.9679e-12	-2.77212e-10	-1.30252
25016669	chr1:25016669:C:T	4.00597e-12	-2.77212e-10	-1.00259
25016928	chr1:25016928:C:T	5.66375e-13	-1.79753	-1.16134
25016955	chr1:25016955:C:G	5.13003e-13	-1.76019	-1.29765
25017004	chr1:25017004:G:A	4.75246e-13	-1.83009	-1.3042
25017053	chr1:25017053:T:C	6.94339e-13	-1.70252	-1.05265
25017191	chr1:25017191:T:C	4.11818e-12	-2.77212e-10	-0.974964
25017579	chr1:25017579:T:C	8.83276e-13	-1.62757	-0.88692
25017631	chr1:25017631:A:G	8.88046e-13	-1.62408	-0.885023
25017664	chr1:25017664:A:G	8.59038e-13	-1.69473	-0.847589
25017705	chr1:25017705:G:A	1.15581e-12	-1.69258	-0.553001
25017774	chr1:25017774:C:T	1.18008e-12	-1.70014	-0.524655
25018183	chr1:25018183:T:C	4.42153e-12	-2.77212e-10	-0.90389
25018325	chr1:25018325:G:A	4.47208e-12	-2.77212e-10	-0.892522
25018519	chr1:25018519:G:A	7.83095e-13	-1.80049	-0.834386
25018730	chr1:25018730:G:A	2.63444e-12	-2.77212e-10	-1.42171
25019463	chr1:25019463:A:G	7.8363e-13	-2.00971	-0.624489
25019475	chr1:25019475:A:G	2.60302e-12	-2.77212e-10	-1.4337
25019597	chr1:25019597:A:G	4.98239e-12	-2.77212e-10	-0.784465
25020324	chr1:25020324:A:T	3.4251e-12	-2.77212e-10	-1.15925
25020344	chr1:25020344:C:T	3.5946e-12	-2.77212e-10	-1.11094
25021086	chr1:25021086:C:T	5.51993e-13	-1.88526	-1.09934
25021220	chr1:25021220:G:A	5.6714e-13	-1.84577	-1.11175
25021268	chr1:25021268:C:T	4.10165e-12	-2.77212e-10	-0.978987
25021635	chr1:25021635:G:A	2.63363e-12	-2.77212e-10	-1.42201
25021835	chr1:25021835:A:G	3.4864e-12	-2.77212e-10	-1.14151
25022166	chr1:25022166:G:A	6.91769e-13	-1.72245	-1.03643
25022691	chr1:25022691:C:T	2.62813e-12	-2.77212e-10	-1.4241
25023123	chr1:25023123:A:G	1.50483e-12	-1.98169	-4.1799e-10
25023695	chr1:25023695:G:C	9.6741e-13	-1.23957	-1.18393
25023704	chr1:25023704:G:A	2.65415e-12	-2.77212e-10	-1.41425
25023965	chr1:25023965:T:C	3.58222e-12	-2.77212e-10	-1.11439
25024006	chr1:25024006:T:C	8.44816e-12	-0.730416	0.47399
25024097	chr1:25024097:C:G	4.77122e-12	-0.768816	-0.0589569
25024459	chr1:25024459:C:T	3.76464e-12	-2.77212e-10	-1.06472
25024597	chr1:25024597:T:C	3.8226e-12	-2.77212e-10	-1.04944
25024793	chr1:25024793:C:T	2.59875e-12	-2.77212e-10	-1.43534
25025090	chr1:25025090:G:A	9.34002e-13	-1.90184	-0.556811
25025123	chr1:25025123:A:G	2.6972e-12	-2.77212e-10	-1.39816
25025135	chr1:25025135:G:A	1.06772e-11	-0.0222641	-4.1799e-10
25025344	chr1:25025344:A:G	3.8093e-13	-1.94941	-1.40611
25025632	chr1:25025632:G:A	3.05406e-12	-2.77212e-10	-1.2739
25026092	chr1:25026092:C:T	2.80325e-12	-1.3596	-4.1799e-10
25026242	chr1:25026242:C:T	4.2127e-12	-2.77212e-10	-0.952272
25026701	chr1:25026701:A:G	8.85958e-13	-2.00264	-0.508817
25026744	chr1:25026744:T:A	3.54631e-13	-2.00729	-1.41976
25026765	chr1:25026765:T:C	8.28636e-13	-1.96194	-0.616413
25026970	chr1:25026970:C:A	4.38457e-13	-1.7951	-1.41977
25027063	chr1:25027063:T:G	3.28209e-12	-2.77212e-10	-1.20189
25027212	chr1:25027212:G:A	4.61763e-13	-1.7555	-1.40758
25027303	chr1:25027303:G:A	1.3787e-12	-1.09162	-0.977612
25027455	chr1:25027455:G:C	3.70257e-12	0.306504	-1.38785
25027529	chr1:25027529:A:G	3.75343e-13	-1.95604	-1.41425
25027587	chr1:25027587:A:C	3.32107e-12	-2.77212e-10	-1.19009
25027783	chr1:25027783:T:G	3.84497e-13	-1.92958	-1.41661
25027963	chr1:25027963:A:G	7.4334e-13	-1.25074	-1.43624
25027990	chr1:25027990:G:A	4.08243e-12	-2.77212e-10	-0.983684
25028004	chr1:25028004:C:T	3.07019e-12	-2.77212e-10	-1.26864
25028592	chr1:25028592:A:G	1.02209e-12	-1.7546	-0.613924
25028877	chr1:25028877:C:T	9.3591e-13	-1.82566	-0.630956
25028908	chr1:25028908:C:T	1.46404e-12	-2.00918	-4.1799e-10
25029000	chr1:25029000:A:G	4.66562e-12	-2.77212e-10	-0.850155
25029305	chr1:25029305:G:A	3.15546e-12	-2.77212e-10	-1.24124
25029367	chr1:25029367:C:T	4.47386e-13	-1.99272	-1.20199
25029439	chr1:25029439:G:A	4.60907e-13	-1.73744	-1.4275
25029483	chr1:25029483:C:T	3.71031e-12	-2.77212e-10	-1.07926
25029513	chr1:25029513:C:G	2.83515e-12	-2.77212e-10	-1.34828
25029579	chr1:25029579:A:T	3.71487e-12	-2.77212e-10	-1.07803
25029785	chr1:25029785:C:T	7.42232e-12	-2.77212e-10	-0.385883
25029880	chr1:25029880:G:A	3.53437e-12	-2.77212e-10	-1.12784
25029942	chr1:25029942:C:A	3.11128e-12	-2.77212e-10	-1.25534
25030213	chr1:25030213:G:C	4.14315e-13	-2.00728	-1.26422
25030228	chr1:25030228:A:G	4.17189e-13	-2.00785	-1.25674
25030434	chr1:25030434:T:C	1.7742e-11	-2.77212e-10	0.48556
25030562	chr1:25030562:C:T	2.82777e-12	-2.77212e-10	-1.35089
25030876	chr1:25030876:C:T	3.51978e-12	0.303219	-1.4352
25031522	chr1:25031522:G:A	7.50224e-13	-1.85877	-0.818984
25031720	chr1:25031720:G:A	4.37597e-13	-2.00157	-1.21526
25032095	chr1:25032095:C:T	3.23339e-12	-1.21684	-4.1799e-10
25032215	chr1:25032215:G:A	4.49939e-13	-1.99815	-1.19087
25033080	chr1:25033080:C:G	6.43307e-13	-1.73655	-1.09496
25033233	chr1:25033233:T:C	2.60157e-12	-2.77212e-10	-1.43426
25033438	chr1:25033438:T:C	1.06336e-11	0.0386388	-0.0649926
25033444	chr1:25033444:A:G	1.39669e-11	-2.77212e-10	0.246313
25033797	chr1:25033797:T:C	4.71276e-13	-1.89045	-1.25223
25033975	chr1:25033975:C:T	2.50361e-12	-1.47264	-4.1799e-10
25034470	chr1:25034470:C:T	4.2195e-13	-1.82175	-1.43149
25034624	chr1:25034624:A:T	1.9273e-11	0.56833	-4.1799e-10
25035233	chr1:25035233:C:T	5.04891e-13	-1.72469	-1.3491
25035286	chr1:25035286:A:G	1.03449e-12	-1.85391	-0.502562
25035399	chr1:25035399:GTA:G	5.22706e-12	-2.77212e-10	-0.736526
25035974	chr1:25035974:CACCACCATTATCATCAGCACTACCATA:C	3.64297e-13	-1.96373	-1.43643
25036165	chr1:25036165:A:G	4.5003e-12	-2.77212e-10	-0.886232
25036315	chr1:25036315:AC:A	3.21137e-12	-2.77212e-10	-1.22368
25036367	chr1:25036367:C:T	5.89633e-12	-1.65688	1.04083
25036970	chr1:25036970:T:C	2.11703e-11	-2.77212e-10	0.662226
25037021	chr1:25037021:A:G	2.26063e-12	-1.53964	-0.0350884
25037032	chr1:25037032:C:T	4.03228e-13	-1.91295	-1.38568
25037165	chr1:25037165:G:A	1.90813e-12	-1.99669	0.252439
25037197	chr1:25037197:T:G	2.82707e-12	-2.77212e-10	-1.35114
25037216	chr1:25037216:A:C	7.16962e-13	-2.00948	-0.713626
25037227	chr1:25037227:G:T	4.46898e-13	-1.9652	-1.2306
25037444	chr1:25037444:C:A	3.35809e-12	-2.77212e-10	-1.179
25037769	chr1:25037769:A:C	5.73999e-13	-1.77101	-1.17449
25038070	chr1:25038070:A:G	2.65338e-12	-2.77212e-10	-1.41454
25038145	chr1:25038145:A:G	4.3192e-13	-1.96382	-1.26607
25038161	chr1:25038161:T:C	4.45146e-13	-1.98354	-1.21619
25038864	chr1:25038864:C:A	5.57187e-13	-1.87918	-1.09605
25038874	chr1:25038874:C:T	4.97006e-13	-1.75545	-1.33408
25039556	chr1:25039556:T:A	1.87914e-12	-2.00205	0.242491
25039669	chr1:25039669:G:A	1.87315e-11	-2.77212e-10	0.53983
25039691	chr1:25039691:A:G	5.68864e-13	-1.78592	-1.16857
25039727	chr1:25039727:C:T	1.65202e-11	0.414209	-4.1799e-10
25040013	chr1:25040013:G:A	3.11533e-12	-2.77212e-10	-1.25404
25040149	chr1:25040149:A:G	5.62655e-13	-1.82095	-1.14452
25040496	chr1:25040496:C:T	1.17163e-12	-1.94951	-0.282473
25040525	chr1:25040525:T:C	5.15778e-13	-1.67614	-1.37632
25040595	chr1:25040595:G:A	1.32384e-11	-2.77212e-10	0.192747
25041010	chr1:25041010:T:C	2.20742e-12	-1.59855	-4.1799e-10
25041246	chr1:25041246:C:T	7.43861e-13	-1.74218	-0.944095
25041739	chr1:25041739:C:T	6.02309e-13	-1.79501	-1.10235
25042026	chr1:25042026:G:A	2.60021e-12	-2.77212e-10	-1.43478
25042277	chr1:25042277:T:C	5.3014e-13	-1.65982	-1.36517
25042323	chr1:25042323:A:G	1.87345e-11	-2.77212e-10	0.539992
25042747	chr1:25042747:T:C	6.0614e-13	-1.89012	-1.0009
25042976	chr1:25042976:C:A	2.62979e-12	-2.77212e-10	-1.42347
25043013	chr1:25043013:A:G	5.28395e-13	-1.87344	-1.15485
25043085	chr1:25043085:G:A	5.64983e-13	-1.84155	-1.11979
25043171	chr1:25043171:G:A	2.98984e-12	-2.77212e-10	-1.29516
25043353	chr1:25043353:G:T	4.37999e-13	-1.7997	-1.41621
25043394	chr1:25043394:C:G	5.37351e-12	-2.77212e-10	-0.708895
25043608	chr1:25043608:A:G	4.65678e-13	-1.97035	-1.18429
25043702	chr1:25043702:C:G	5.34519e-13	-1.99108	-1.02568
25044030	chr1:25044030:T:C	5.55004e-13	-1.91486	-1.0643
25044176	chr1:25044176:C:T	1.0723e-11	-2.77212e-10	-0.0179816
25044377	chr1:25044377:C:T	5.54689e-13	-1.92605	-1.05367
25044420	chr1:25044420:G:A	5.28732e-12	-2.77212e-10	-0.725064
25044461	chr1:25044461:C:T	2.9612e-12	-2.77212e-10	-1.30478
25044586	chr1:25044586:C:G	3.88674e-13	-1.9457	-1.38969
25044591	chr1:25044591:C:T	1.15073e-11	0.863808	-0.811204
25044725	chr1:25044725:A:G	5.42903e-13	-1.91478	-1.08642
25044791	chr1:25044791:C:T	1.24196e-12	-1.96871	-0.20497
25045102	chr1:25045102:G:A	3.13497e-12	-2.77212e-10	-1.24775
25045129	chr1:25045129:G:C	5.65734e-13	-1.91113	-1.04887
25045170	chr1:25045170:G:A	3.24334e-12	-2.77212e-10	-1.21377
25045302	chr1:25045302:G:A	7.69794e-13	-1.81178	-0.840228
25045358	chr1:25045358:C:T	5.47086e-12	-2.77212e-10	-0.690939
25045421	chr1:25045421:A:G	5.62226e-13	-1.89502	-1.0712
25045425	chr1:25045425:C:T	4.80925e-13	-1.69684	-1.42558
25045443	chr1:25045443:G:GC	2.94686e-12	-2.77212e-10	-1.30964
25045449	chr1:25045449:G:A	5.63334e-13	-1.91351	-1.05074
25045677	chr1:25045677:G:A	1.07365e-11	-2.77212e-10	-0.0167254
25045847	chr1:25045847:C:T	3.20566e-12	-2.77212e-10	-1.22546
25045887	chr1:25045887:A:G	6.27856e-13	-1.90639	-0.949429
25046089	chr1:25046089:G:A	6.8698e-13	-1.82697	-0.938853
25046098	chr1:25046098:G:T	1.44488e-12	-1.81556	-0.20679
25046316	chr1:25046316:G:A	1.28075e-12	-1.77222	-0.370717
25046325	chr1:25046325:C:A	3.14315e-12	-2.77212e-10	-1.24515
25046390	chr1:25046390:C:T	8.99523e-12	-2.77212e-10	-0.19368
25046524	chr1:25046524:G:A	1.59474e-12	-1.70794	-0.215721
25046576	chr1:25046576:G:C	2.95473e-12	-2.77212e-10	-1.30697
25046736	chr1:25046736:A:G	2.60282e-12	-2.77212e-10	-1.43378
25046761	chr1:25046761:T:A	2.95886e-12	-2.77212e-10	-1.30557
25047032	chr1:25047032:C:T	3.61658e-12	-2.77212e-10	-1.10485
25047124	chr1:25047124:C:A	2.65825e-12	-2.77212e-10	-1.41271
25047267	chr1:25047267:C:T	3.12361e-12	-2.77212e-10	-1.25139
25047498	chr1:25047498:G:A	2.66332e-12	-2.77212e-10	-1.4108
25047689	chr1:25047689:T:C	1.1898e-12	-0.780601	-1.43599
25047756	chr1:25047756:G:C	5.11327e-12	0.649459	-1.408
25047853	chr1:25047853:G:T	2.66856e-12	-2.77212e-10	-1.40884
25047930	chr1:25047930:A:G	2.59594e-12	-2.77212e-10	-1.43643
25047945	chr1:25047945:C:A	3.84716e-12	-2.77212e-10	-1.04304
25048095	chr1:25048095:C:G	6.07731e-13	-1.52351	-1.36489
25048166	chr1:25048166:C:T	1.25135e-11	0.937338	-0.800907
25048229	chr1:25048229:C:T	8.59753e-12	-2.77212e-10	-0.2389
25048317	chr1:25048317:A:T	1.39591e-11	0.978881	-0.733121
25048346	chr1:25048346:A:G	4.86258e-13	-1.99017	-1.12122
25048378	chr1:25048378:A:G	3.78508e-13	-1.97116	-1.39073
25048381	chr1:25048381:G:A	3.30986e-12	-2.77212e-10	-1.19347
25048459	chr1:25048459:A:G	1.56999e-12	-1.93931	-4.1799e-10
25048803	chr1:25048803:C:T	8.56456e-12	-2.77212e-10	-0.242743
25048880	chr1:25048880:G:A	8.61312e-12	-2.77212e-10	-0.237088
25048977	chr1:25048977:G:A	1.10261e-12	-1.43696	-0.855727
25049092	chr1:25049092:G:A	5.05177e-13	-1.99414	-1.07908
25049118	chr1:25049118:A:G	3.21838e-12	-2.77212e-10	-1.2215
25049135	chr1:25049135:G:T	3.12914e-12	-2.77212e-10	-1.24962
25049348	chr1:25049348:G:A	2.90668e-12	-2.77212e-10	-1.32336
25049521	chr1:25049521:TGCCTTG:T	2.87523e-12	-2.77212e-10	-1.33424
25049602	chr1:25049602:G:C	3.02118e-12	-2.77212e-10	-1.28473
25049606	chr1:25049606:G:A	1.68767e-11	1.08106	-0.645504
25050057	chr1:25050057:T:C	3.73302e-13	-1.93949	-1.43625
25050132	chr1:25050132:G:A	1.53874e-11	1.06695	-0.723778
25050275	chr1:25050275:T:C	3.8808e-13	-1.95435	-1.38257
25050535	chr1:25050535:G:A	4.17365e-13	-1.97436	-1.28981
25050918	chr1:25050918:C:T	8.55636e-12	-2.77212e-10	-0.2437
25051100	chr1:25051100:CATT:C	4.04985e-12	-2.77212e-10	-0.991696
25051417	chr1:25051417:C:A	6.40679e-12	0.189553	-0.72257
25051656	chr1:25051656:C:A	3.38134e-12	-2.77212e-10	-1.1721
25051774	chr1:25051774:G:A	7.93633e-13	-1.31572	-1.30579
25051853	chr1:25051853:A:G	3.14843e-12	0.191002	-1.43447
25051867	chr1:25051867:A:G	8.64136e-13	-1.30366	-1.23274
25051953	chr1:25051953:A:G	7.51293e-13	-1.32916	-1.34717
25051988	chr1:25051988:G:A	4.3517e-13	-1.82769	-1.39471
25052022	chr1:25052022:C:T	4.90921e-13	-1.78123	-1.32062
25052177	chr1:25052177:G:A	6.62195e-13	-1.66449	-1.13808
25052229	chr1:25052229:C:T	2.52401e-12	-1.30049	-0.164035
25052353	chr1:25052353:C:T	1.66314e-12	-1.88167	-4.1799e-10
25052672	chr1:25052672:C:T	4.61153e-12	0.307382	-1.1692
25052828	chr1:25052828:A:C	9.73986e-13	-1.27603	-1.1407
25052867	chr1:25052867:C:T	4.13695e-12	-2.77212e-10	-0.970417
25052869	chr1:25052869:A:G	1.20368e-12	-0.902532	-1.30246
25052993	chr1:25052993:C:G	9.44953e-12	0.773366	-0.917777
25053050	chr1:25053050:AC:A	8.5369e-12	-2.77212e-10	-0.245977
25053377	chr1:25053377:T:C	2.72469e-12	-2.77212e-10	-1.38802
25053532	chr1:25053532:C:T	4.15877e-13	-1.8717	-1.39604
25053533	chr1:25053533:C:T	1.87064e-12	-1.7641	-4.1799e-10
25053589	chr1:25053589:G:A	2.72539e-12	-2.77212e-10	-1.38776
25053648	chr1:25053648:G:A	4.21933e-13	-1.86043	-1.39286
25053790	chr1:25053790:C:T	2.72469e-12	-2.77212e-10	-1.38802
25053963	chr1:25053963:A:G	4.08965e-12	-2.77212e-10	-0.981915
25054572	chr1:25054572:T:C	5.17427e-13	-1.95872	-1.09054
25054590	chr1:25054590:A:G	4.24268e-13	-1.81787	-1.4299
25054770	chr1:25054770:G:C	5.42782e-12	-2.77212e-10	-0.698837
25054820	chr1:25054820:G:A	4.13897e-13	-1.8385	-1.43401
25054894	chr1:25054894:C:G	1.75132e-12	-1.53325	-0.296753
25055056	chr1:25055056:G:A	2.81268e-12	-2.77212e-10	-1.35624
25055136	chr1:25055136:T:A	1.36471e-11	-2.77212e-10	0.223154
25055158	chr1:25055158:G:A	6.12344e-12	-2.77212e-10	-0.578251
25055184	chr1:25055184:C:G	3.56691e-13	-1.99146	-1.4298
25055348	chr1:25055348:C:T	2.89537e-12	-2.77212e-10	-1.32726
25055363	chr1:25055363:G:A	2.72226e-12	-2.77212e-10	-1.38891
25055592	chr1:25055592:G:A	2.7688e-12	-2.77212e-10	-1.37196
25055649	chr1:25055649:T:G	2.8845e-12	-2.77212e-10	-1.33102
25055722	chr1:25055722:G:A	6.1417e-12	-2.77212e-10	-0.575274
25055747	chr1:25055747:C:G	3.76384e-12	0.371111	-1.43605
25055876	chr1:25055876:C:T	5.66406e-12	-2.77212e-10	-0.656234
25056065	chr1:25056065:G:A	2.0668e-11	0.490324	0.14789
25056482	chr1:25056482:G:C	2.75211e-12	-2.77212e-10	-1.37801
25056601	chr1:25056601:C:T	2.90501e-12	-2.77212e-10	-1.32394
25056639	chr1:25056639:G:A	2.90501e-12	-2.77212e-10	-1.32394
25056921	chr1:25056921:A:G	2.66852e-12	-2.77212e-10	-1.40885
25057043	chr1:25057043:T:C	3.35998e-12	-2.77212e-10	-1.17844
25057736	chr1:25057736:T:C	5.64387e-12	-2.77212e-10	-0.659804
25058024	chr1:25058024:G:A	2.60036e-12	-2.77212e-10	-1.43472
25058042	chr1:25058042:T:G	4.17271e-13	-2.00791	-1.25649
25058070	chr1:25058070:AG:A	3.11824e-12	-2.77212e-10	-1.25311
25058213	chr1:25058213:A:G	5.8222e-12	-2.77212e-10	-0.628696
25058468	chr1:25058468:G:A	2.62453e-12	-2.77212e-10	-1.42547
25058540	chr1:25058540:G:A	7.23295e-12	-2.77212e-10	-0.411728
25058661	chr1:25058661:T:C	3.57632e-12	-2.77212e-10	-1.11604
25058695	chr1:25058695:C:T	8.95573e-13	-1.29709	-1.20358
25058883	chr1:25058883:C:T	2.6196e-12	-2.77212e-10	-1.42735
25059024	chr1:25059024:C:T	5.7977e-12	-2.77212e-10	-0.632913
25059045	chr1:25059045:C:T	2.69987e-12	-0.644551	-0.752619
25060114	chr1:25060114:A:G	6.77659e-12	-2.77212e-10	-0.476902
25060180	chr1:25060180:C:T	1.30286e-12	-1.43272	-0.693091
25060246	chr1:25060246:C:T	3.363e-12	-0.253462	-0.924079
25060252	chr1:25060252:T:G	5.628e-12	-2.77212e-10	-0.662621
25060608	chr1:25060608:G:A	1.11217e-12	-0.884096	-1.39997
25060920	chr1:25060920:G:A	1.42206e-12	-0.89279	-1.14548
25061797	chr1:25061797:G:T	2.92798e-12	-2.77212e-10	-1.31606
25062145	chr1:25062145:G:A	1.17066e-11	-2.77212e-10	0.0697815
25062212	chr1:25062212:G:A	3.63089e-12	-2.77212e-10	-1.1009
25062427	chr1:25062427:A:T	1.83286e-12	-0.387838	-1.39666
25062524	chr1:25062524:C:T	3.07411e-12	-2.77212e-10	-1.26736
25062621	chr1:25062621:TA:T	3.34038e-12	-2.77212e-10	-1.18429
25062654	chr1:25062654:G:A	7.1882e-12	-2.77212e-10	-0.417934
25062954	chr1:25062954:G:A	2.59867e-12	-2.77212e-10	-1.43538
25063539	chr1:25063539:A:AAAAAAT	2.60739e-12	-2.77212e-10	-1.43203
25063875	chr1:25063875:A:G	5.042e-12	-2.77212e-10	-0.772573
25063976	chr1:25063976:T:C	2.89164e-11	-2.77212e-10	0.974032
25064154	chr1:25064154:G:C	2.60132e-12	-2.77212e-10	-1.43435
25064221	chr1:25064221:C:T	2.91972e-12	-2.77212e-10	-1.31889
25064492	chr1:25064492:T:C	3.78617e-12	-2.77212e-10	-1.05902
25065113	chr1:25065113:C:T	6.4656e-13	-1.81399	-1.01247
25065138	chr1:25065138:G:T	2.39127e-12	-0.836882	-0.681668
25065179	chr1:25065179:CCA:C	8.0185e-13	-1.63402	-0.977193
25065578	chr1:25065578:C:T	3.75672e-12	-2.77212e-10	-1.06683
25065617	chr1:25065617:G:A	2.63771e-12	-2.77212e-10	-1.42046
25065726	chr1:25065726:C:A	2.79765e-12	-2.77212e-10	-1.3616
25065821	chr1:25065821:C:T	6.40313e-12	-2.77212e-10	-0.533587
25065834	chr1:25065834:CG:C	1.07972e-11	-2.77212e-10	-0.011088
25065836	chr1:25065836:G:A	3.68972e-12	-0.281724	-0.8031
25065873	chr1:25065873:G:A	6.06802e-13	-1.85991	-1.03002
25065875	chr1:25065875:C:A	3.21201e-12	-2.77212e-10	-1.22348
25066481	chr1:25066481:G:A	2.86257e-12	-2.77212e-10	-1.33866
25066513	chr1:25066513:G:A	9.98956e-13	-0.970692	-1.42073
25067055	chr1:25067055:A:G	4.95038e-12	-0.204553	-0.586357
25067124	chr1:25067124:C:T	4.14338e-12	-2.77212e-10	-0.968864
25067256	chr1:25067256:T:C	2.87568e-12	-2.77212e-10	-1.33409
25067309	chr1:25067309:C:G	4.01852e-12	-2.77212e-10	-0.999462
25067722	chr1:25067722:T:C	3.32896e-12	-2.77212e-10	-1.18771
25068260	chr1:25068260:C:T	1.85516e-12	-0.696138	-1.07627
25068427	chr1:25068427:A:G	7.74762e-12	-2.77212e-10	-0.342989
25068642	chr1:25068642:G:A	7.37311e-13	-1.71007	-0.985051
25068718	chr1:25068718:G:A	1.37441e-12	-1.98502	-0.087331
25068781	chr1:25068781:C:T	6.72123e-13	-1.83379	-0.953898
25068782	chr1:25068782:A:G	1.38409e-12	-1.98262	-0.0827148
25068849	chr1:25068849:G:T	1.34727e-12	-1.98407	-0.108223
25068853	chr1:25068853:T:G	7.74898e-13	-1.84301	-0.802393
25068860	chr1:25068860:A:G	6.50026e-13	-1.83234	-0.988775
25068898	chr1:25068898:A:T	1.44792e-12	-1.96187	-0.0583827
25069125	chr1:25069125:G:A	2.60637e-12	-2.77212e-10	-1.43242
25069145	chr1:25069145:T:C	3.92654e-11	-2.77212e-10	1.27997
25069168	chr1:25069168:T:G	4.56251e-12	-2.77212e-10	-0.872503
25069247	chr1:25069247:G:A	1.38465e-12	-0.636788	-1.42814
25069254	chr1:25069254:G:C	5.22263e-12	-2.77212e-10	-0.737374
25069268	chr1:25069268:G:A	5.08375e-13	-1.91502	-1.1519
25069388	chr1:25069388:G:A	7.13311e-13	-1.866	-0.862217
25069431	chr1:25069431:C:A	1.42971e-12	-0.60023	-1.43268
25069459	chr1:25069459:T:A	1.80954e-12	-0.587475	-1.20983
25069820	chr1:25069820:G:A	6.41852e-13	-2.00673	-0.827037
25070041	chr1:25070041:C:T	4.03632e-12	-2.77212e-10	-0.995041
25070278	chr1:25070278:G:A	1.72962e-12	-1.84247	-4.1799e-10
25070342	chr1:25070342:C:T	6.61174e-13	-1.91282	-0.891292
25070407	chr1:25070407:C:A	1.47119e-12	-0.608748	-1.39555
25070414	chr1:25070414:A:G	7.26561e-13	-1.81838	-0.891433
25070775	chr1:25070775:G:A	1.5178e-12	-0.573868	-1.39925
25070794	chr1:25070794:T:G	2.84908e-12	-2.77212e-10	-1.34338
25070931	chr1:25070931:T:C	2.63197e-12	-2.77212e-10	-1.42264
25070975	chr1:25070975:T:A	1.05014e-12	-1.5553	-0.786145
25070981	chr1:25070981:C:A	7.49587e-13	-1.32547	-1.35313
25071016	chr1:25071016:C:T	3.92727e-12	-2.77212e-10	-1.02243
25071039	chr1:25071039:C:CTG	5.58663e-13	-1.69315	-1.27943
25071121	chr1:25071121:C:T	4.3709e-13	-1.92489	-1.2931
25071216	chr1:25071216:G:A	5.16378e-13	-1.76324	-1.28805
25071223	chr1:25071223:T:G	5.23293e-13	-1.77371	-1.26428
25071476	chr1:25071476:C:T	5.41692e-13	-1.78384	-1.21959
25071551	chr1:25071551:G:A	2.59843e-12	-2.77212e-10	-1.43547
25071584	chr1:25071584:T:C	5.14161e-13	-1.79343	-1.26217
25071602	chr1:25071602:G:A	4.94303e-13	-1.66182	-1.43316
25071609	chr1:25071609:A:G	6.18646e-11	-2.77212e-10	1.73457
25071648	chr1:25071648:A:C	5.20233e-13	-1.74414	-1.29971
25071683	chr1:25071683:A:C	8.50942e-13	-1.75971	-0.79208
25071715	chr1:25071715:G:A	4.99677e-13	-1.81654	-1.26762
25071881	chr1:25071881:G:A	4.96547e-13	-1.65512	-1.43534
25071987	chr1:25071987:G:A	1.31e-12	-0.736566	-1.38378
25072054	chr1:25072054:C:T	2.92724e-12	-1.31631	-4.1799e-10
25072197	chr1:25072197:C:A	1.379e-12	-0.665559	-1.40346
25072412	chr1:25072412:G:T	1.65992e-12	-0.514132	-1.36948
25072598	chr1:25072598:G:A	4.75738e-13	-1.73201	-1.40125
25072746	chr1:25072746:C:T	4.62793e-12	-2.77212e-10	-0.858266
25072844	chr1:25072844:A:G	6.8632e-12	-2.77212e-10	-0.464201
25072908	chr1:25072908:G:A	3.48124e-12	-2.77212e-10	-1.14299
25072983	chr1:25072983:C:T	1.20292e-12	-0.972462	-1.23316
25073178	chr1:25073178:C:T	1.21954e-11	1.50744	-1.39675
25073494	chr1:25073494:T:C	5.11363e-12	-2.77212e-10	-0.758466
25073778	chr1:25073778:T:C	2.61006e-12	-2.77212e-10	-1.431
25074101	chr1:25074101:G:A	1.81928e-12	-1.26953	-0.522406
25074136	chr1:25074136:G:A	3.13017e-12	-0.757593	-0.491694
25074184	chr1:25074184:G:T	4.6373e-12	-0.941082	0.0848393
25074199	chr1:25074199:C:T	3.75488e-12	-2.77212e-10	-1.06732
25074401	chr1:25074401:T:C	4.02022e-12	-2.77212e-10	-0.999039
25074559	chr1:25074559:C:T	2.72635e-12	-2.77212e-10	-1.38741
25074679	chr1:25074679:C:T	4.27273e-12	-2.77212e-10	-0.938122
25074701	chr1:25074701:C:T	2.68218e-12	-2.77212e-10	-1.40375
25074704	chr1:25074704:G:C	2.60292e-12	-2.77212e-10	-1.43374
25074946	chr1:25074946:G:A	7.94864e-12	-0.958285	0.640911
25075001	chr1:25075001:C:A	7.18971e-13	-1.45301	-1.2673
25075008	chr1:25075008:A:G	2.70304e-12	-2.77212e-10	-1.396
25075035	chr1:25075035:C:T	3.08877e-12	-2.77212e-10	-1.2626
25075088	chr1:25075088:T:C	2.62492e-12	-2.77212e-10	-1.42533
25075143	chr1:25075143:GT:G	8.79813e-12	-0.903412	0.687576
25075235	chr1:25075235:C:A	6.79749e-13	-1.54131	-1.2351
25075269	chr1:25075269:T:C	1.66043e-12	-2.00952	0.126221
25075294	chr1:25075294:A:G	1.74102e-12	-1.99707	0.161169
25075359	chr1:25075359:A:G	8.16429e-12	-0.962026	0.671421
25075427	chr1:25075427:C:T	2.96227e-12	-0.786283	-0.518136
25075527	chr1:25075527:G:A	9.48045e-12	-0.895838	0.754694
25075613	chr1:25075613:C:T	7.09434e-13	-1.4619	-1.27176
25075699	chr1:25075699:A:C	3.4147e-12	-2.77212e-10	-1.16229
25075848	chr1:25075848:C:T	1.09504e-12	-1.21862	-1.08096
25076085	chr1:25076085:G:A	6.79936e-12	-0.473546	-4.1799e-10
25076120	chr1:25076120:A:G	1.82646e-12	-2.00352	0.215527
25076133	chr1:25076133:C:T	2.95248e-12	-1.73175	0.424016
25076389	chr1:25076389:A:T	5.97765e-13	-1.84583	-1.0591
25076700	chr1:25076700:G:A	2.7412e-12	-1.71698	0.334996
25076722	chr1:25076722:A:C	9.40984e-12	-2.77212e-10	-0.148619
25076914	chr1:25076914:C:T	1.24757e-12	-1.99522	-0.173954
25076966	chr1:25076966:TAAAC:T	6.62502e-13	-1.53824	-1.26386
25076982	chr1:25076982:G:A	2.83086e-12	-2.77212e-10	-1.34979
25077215	chr1:25077215:A:C	2.59658e-12	-2.77212e-10	-1.43618
25077292	chr1:25077292:G:T	6.21741e-13	-1.58858	-1.27703
25077394	chr1:25077394:T:C	5.92325e-13	-1.84514	-1.06894
25077439	chr1:25077439:G:A	5.90455e-13	-1.81379	-1.10345
25077517	chr1:25077517:A:T	6.14761e-13	-1.81127	-1.06563
25077539	chr1:25077539:G:A	6.28175e-13	-1.82153	-1.03378
25077607	chr1:25077607:G:A	2.12812e-12	-1.98798	0.35284
25077618	chr1:25077618:C:T	8.67848e-13	-1.99552	-0.536591
25077957	chr1:25077957:G:A	8.7358e-13	-1.40615	-1.11938
25078039	chr1:25078039:T:C	2.91444e-12	-1.3207	-4.1799e-10
25078496	chr1:25078496:A:G	3.09279e-12	-2.77212e-10	-1.2613
25078521	chr1:25078521:G:A	3.98843e-13	-1.87945	-1.43011
25078615	chr1:25078615:C:T	6.1552e-13	-1.81421	-1.06145
25078746	chr1:25078746:G:T	1.50279e-12	-1.98305	-4.1799e-10
25078761	chr1:25078761:C:T	4.02079e-13	-1.87201	-1.42947
25078895	chr1:25078895:T:C	6.3723e-12	-2.77212e-10	-0.538415
25078948	chr1:25078948:G:A	4.142e-12	-2.77212e-10	-0.969196
25079183	chr1:25079183:G:A	3.16581e-12	-2.77212e-10	-1.23797
25079188	chr1:25079188:A:G	3.99126e-12	-2.77212e-10	-1.00627
25079217	chr1:25079217:C:T	1.8561e-12	-0.766218	-1.00568
25079318	chr1:25079318:T:A	6.29578e-13	-1.87525	-0.977829
25079652	chr1:25079652:T:C	3.62195e-12	-2.77212e-10	-1.10336
25079716	chr1:25079716:C:T	3.16443e-12	-2.77212e-10	-1.2384
25079968	chr1:25079968:A:T	4.4144e-12	-2.77212e-10	-0.905504
25080078	chr1:25080078:C:T	6.93207e-13	-1.51571	-1.24109
25080156	chr1:25080156:A:G	7.52542e-13	-1.24226	-1.43242
25080257	chr1:25080257:T:C	4.42397e-12	-2.77212e-10	-0.903338
25080310	chr1:25080310:T:C	2.9031e-12	-2.77212e-10	-1.32459
25080366	chr1:25080366:C:T	1.88036e-12	-0.765334	-0.993577
25080515	chr1:25080515:C:G	6.60192e-13	-1.58354	-1.22205
25080830	chr1:25080830:T:A	7.23145e-13	-1.50776	-1.20676
25080843	chr1:25080843:A:G	7.45336e-13	-1.49886	-1.18544
25080869	chr1:25080869:C:T	1.37918e-11	-2.77212e-10	0.2337
25081363	chr1:25081363:G:T	1.75874e-12	-0.820013	-1.00576
25081442	chr1:25081442:C:G	3.99956e-13	-1.87208	-1.43469
25081620	chr1:25081620:G:C	2.85525e-12	-2.77212e-10	-1.34122
25081726	chr1:25081726:G:A	1.23733e-11	-2.77212e-10	0.125163
25081741	chr1:25081741:A:G	1.05773e-11	-2.77212e-10	-0.0316635
25081841	chr1:25081841:G:A	3.89563e-12	-2.77212e-10	-1.03052
25081942	chr1:25081942:G:T	6.68761e-13	-1.85597	-0.936734
25082028	chr1:25082028:G:A	6.43448e-13	-1.80718	-1.0241
25082177	chr1:25082177:C:T	1.08676e-12	-1.17875	-1.12842
25082194	chr1:25082194:G:T	4.34897e-13	-1.80636	-1.41666
25082220	chr1:25082220:C:T	2.73718e-12	-2.77212e-10	-1.38345
25082282	chr1:25082282:C:T	2.08764e-12	-1.65434	-4.1799e-10
25082293	chr1:25082293:G:A	1.17422e-11	-2.77212e-10	0.0728098
25082304	chr1:25082304:A:T	3.29328e-12	-2.77212e-10	-1.19849
25082452	chr1:25082452:C:T	6.72786e-13	-1.94185	-0.844854
25082508	chr1:25082508:C:A	5.98337e-12	-2.77212e-10	-0.601391
25082554	chr1:25082554:C:T	1.56525e-12	-1.94233	-4.1799e-10
25082572	chr1:25082572:A:G	5.59812e-13	-1.87338	-1.09715
25082663	chr1:25082663:G:A	3.23329e-12	-2.77212e-10	-1.21687
25082677	chr1:25082677:C:T	2.71854e-12	-2.77212e-10	-1.39028
25082765	chr1:25082765:A:G	2.42718e-12	-0.410726	-1.09292
25082814	chr1:25082814:C:T	2.60626e-12	-2.77212e-10	-1.43246
25082828	chr1:25082828:G:A	3.38669e-12	-2.77212e-10	-1.17052
25082851	chr1:25082851:G:A	4.86568e-12	-2.77212e-10	-0.808169
25082951	chr1:25082951:G:A	1.55466e-12	-0.85952	-1.0896
25083104	chr1:25083104:T:C	2.7904e-12	-2.77212e-10	-1.36419
25083109	chr1:25083109:C:A	2.74979e-12	-2.77212e-10	-1.37885
25083116	chr1:25083116:A:G	5.31397e-13	-1.90171	-1.12091
25083151	chr1:25083151:G:A	4.33612e-13	-1.94398	-1.282
25083374	chr1:25083374:G:A	3.61122e-12	-2.77212e-10	-1.10633
25083816	chr1:25083816:C:T	3.96675e-12	-2.77212e-10	-1.01243
25084439	chr1:25084439:A:G	1.10279e-11	-2.77212e-10	0.0100565
25084862	chr1:25084862:C:T	3.10292e-12	-2.77212e-10	-1.25803
25085299	chr1:25085299:C:T	1.73512e-12	-2.0102	0.170906
25085449	chr1:25085449:T:C	1.22015e-11	-2.77212e-10	0.111187
25085652	chr1:25085652:A:G	2.81333e-12	-2.77212e-10	-1.35601
25085653	chr1:25085653:T:C	3.3134e-12	-2.77212e-10	-1.1924
25085659	chr1:25085659:C:T	1.12842e-11	-2.77212e-10	0.0330297
25085905	chr1:25085905:G:A	4.0155e-12	-2.77212e-10	-1.00021
25086680	chr1:25086680:A:G	4.45005e-13	-1.88238	-1.31766
25086786	chr1:25086786:T:C	3.36305e-12	-2.77212e-10	-1.17753
25086932	chr1:25086932:G:A	1.49014e-12	-1.99151	-4.1799e-10
25086951	chr1:25086951:G:A	3.2513e-12	-2.77212e-10	-1.21132
25086975	chr1:25086975:G:A	4.44393e-13	-1.89187	-1.30955
25086999	chr1:25086999:A:G	3.37629e-12	-2.77212e-10	-1.1736
25087008	chr1:25087008:C:T	3.37212e-12	-2.77212e-10	-1.17483
25087029	chr1:25087029:G:T	1.65983e-12	-1.88366	-4.1799e-10
25087046	chr1:25087046:G:C	1.82681e-12	-1.7878	-4.1799e-10
25087818	chr1:25087818:G:A	4.85869e-12	-2.77212e-10	-0.809607
25088270	chr1:25088270:G:A	3.9377e-13	-1.94798	-1.37439
25088339	chr1:25088339:T:C	6.11661e-12	-2.77212e-10	-0.579367
25088371	chr1:25088371:G:A	2.94323e-12	-2.77212e-10	-1.31087
25088516	chr1:25088516:C:T	1.88714e-12	-1.75531	-4.1799e-10
25088691	chr1:25088691:G:C	3.25953e-12	0.0030118	-1.2118
25088768	chr1:25088768:A:G	1.24529e-11	-2.77212e-10	0.131577
25088898	chr1:25088898:T:C	6.04439e-12	-2.77212e-10	-0.591245
25089012	chr1:25089012:A:G	2.20193e-12	-2.00423	0.403183
25089032	chr1:25089032:C:T	3.88905e-13	-1.98495	-1.34985
25089092	chr1:25089092:A:T	3.95096e-13	-1.92675	-1.39226
25089191	chr1:25089191:T:C	2.12717e-12	-2.00805	0.372468
25089592	chr1:25089592:G:C	4.43599e-13	-1.77012	-1.43309
25090541	chr1:25090541:AC:A	6.03387e-13	-1.54656	-1.34901
25090652	chr1:25090652:G:A	3.33344e-12	-2.77212e-10	-1.18637
25090813	chr1:25090813:C:T	2.62781e-12	-2.77212e-10	-1.42422
25090868	chr1:25090868:G:A	1.58281e-12	-0.522456	-1.40872
25091519	chr1:25091519:G:A	9.13081e-13	-1.96093	-0.520372
25091800	chr1:25091800:G:A	1.30703e-12	-1.29507	-0.827552
25092060	chr1:25092060:A:G	1.13071e-11	-2.77212e-10	0.0350571
25092312	chr1:25092312:C:T	3.47639e-12	-2.77212e-10	-1.14438
25092912	chr1:25092912:A:G	1.80286e-12	-1.94604	0.145043
25093126	chr1:25093126:G:A	8.99702e-12	-2.77212e-10	-0.193482
25093274	chr1:25093274:G:A	4.65392e-13	-1.79141	-1.36384
25093943	chr1:25093943:A:G	4.79607e-13	-1.73928	-1.38589
25094095	chr1:25094095:A:G	5.61337e-12	-2.77212e-10	-0.665223
25094410	chr1:25094410:C:T	1.10555e-11	-2.77212e-10	0.012551
25094616	chr1:25094616:A:G	4.7554e-13	-1.70658	-1.4271
25094914	chr1:25094914:TTCCTTATATCATTTCACAGATACTC:T	2.78903e-12	-2.77212e-10	-1.36468
25095041	chr1:25095041:T:C	8.22382e-12	-2.77212e-10	-0.283341
25095150	chr1:25095150:G:A	2.63114e-12	-2.77212e-10	-1.42296
25095286	chr1:25095286:C:T	1.58037e-12	-0.500711	-1.432
25095448	chr1:25095448:T:C	3.40974e-12	-2.77212e-10	-1.16374
25095499	chr1:25095499:T:C	4.96022e-13	-1.80117	-1.29034
25096012	chr1:25096012:C:A	1.46355e-12	-0.587891	-1.42162
25096136	chr1:25096136:G:A	3.34964e-12	-2.77212e-10	-1.18152
25096225	chr1:25096225:T:C	9.87992e-12	-2.77212e-10	-0.099871
25096335	chr1:25096335:T:C	7.66673e-12	-2.77212e-10	-0.353485
25096616	chr1:25096616:G:A	5.19236e-12	-2.77212e-10	-0.743187
25096844	chr1:25096844:A:G	4.9962e-13	-1.92709	-1.15719
25097067	chr1:25097067:A:G	7.2683e-13	-1.97591	-0.733533
25097185	chr1:25097185:G:A	5.21421e-13	-1.88559	-1.15598
25097344	chr1:25097344:G:A	3.39892e-12	-2.77212e-10	-1.16692
25097456	chr1:25097456:A:G	1.50442e-12	-1.98197	-4.1799e-10
25097605	chr1:25097605:A:G	2.9114e-12	-2.77212e-10	-1.32174
25097814	chr1:25097814:G:T	6.6178e-12	-2.77212e-10	-0.500613
25098030	chr1:25098030:A:G	3.12224e-12	-2.77212e-10	-1.25182
25098171	chr1:25098171:TGGGCTGTGGCA:T	3.63734e-12	-0.0291082	-1.07001
25098618	chr1:25098618:A:T	1.81727e-12	-1.79304	-4.1799e-10
25098681	chr1:25098681:G:C	1.99845e-12	-0.757007	-0.940998
25098758	chr1:25098758:AGT:A	1.61795e-12	-1.90922	-4.1799e-10
25098809	chr1:25098809:A:T	2.07564e-12	-0.443443	-1.21666
25098823	chr1:25098823:G:A	4.46245e-12	-2.77212e-10	-0.894676
25099138	chr1:25099138:A:G	3.63033e-13	-1.98259	-1.42105
25099626	chr1:25099626:C:T	2.67665e-12	-2.77212e-10	-1.40581
25100140	chr1:25100140:A:G	6.92381e-11	0.613867	1.23331
25100276	chr1:25100276:G:A	6.34491e-12	-2.77212e-10	-0.542722
25100345	chr1:25100345:C:A	2.94327e-12	-2.77212e-10	-1.31086
25100663	chr1:25100663:C:T	1.51343e-11	-2.77212e-10	0.326591
25100710	chr1:25100710:T:C	5.52322e-12	-0.250538	-0.430875
25100726	chr1:25100726:G:A	5.1279e-12	-0.305487	-0.450191
25101031	chr1:25101031:G:A	4.23838e-11	0.240813	1.11558
25101350	chr1:25101350:AAATT:A	2.77732e-12	-2.77212e-10	-1.36889
25101413	chr1:25101413:CCT:C	4.18607e-12	-0.469897	-0.488716
25101483	chr1:25101483:A:G	3.98788e-12	-2.77212e-10	-1.00711
25102067	chr1:25102067:G:A	2.7615e-12	-2.77212e-10	-1.3746
25102207	chr1:25102207:A:G	6.32717e-12	-2.77212e-10	-0.545523
25102283	chr1:25102283:C:T	1.7303e-12	-1.84208	-4.1799e-10
25102418	chr1:25102418:G:A	1.54933e-12	-1.95255	-4.1799e-10
25102481	chr1:25102481:C:G	3.7717e-12	-1.06285	-4.1799e-10
25102982	chr1:25102982:T:C	2.9268e-12	-0.165428	-1.15104
25103727	chr1:25103727:A:T	4.53922e-13	-1.90902	-1.27118
25103991	chr1:25103991:C:CTT	5.62248e-12	-2.77212e-10	-0.663602
25104002	chr1:25104002:GT:G	5.68839e-12	-2.77212e-10	-0.651948
25104205	chr1:25104205:C:T	2.97452e-12	-2.77212e-10	-1.30029
25104944	chr1:25104944:A:G	3.83738e-13	-1.97471	-1.37346
25105028	chr1:25105028:T:C	3.22547e-12	-2.77212e-10	-1.2193
25105234	chr1:25105234:C:T	1.08839e-11	1.33995	-1.34304
25105810	chr1:25105810:G:T	2.61333e-12	-2.77212e-10	-1.42975
25105928	chr1:25105928:T:C	2.60815e-12	-2.77212e-10	-1.43173
25105950	chr1:25105950:G:A	3.7698e-11	1.23923	-4.1799e-10
25106152	chr1:25106152:A:G	7.51523e-12	-2.77212e-10	-0.373444
25106192	chr1:25106192:T:C	2.59935e-12	-2.77212e-10	-1.43511
25106548	chr1:25106548:T:C	1.39492e-11	0.898632	-0.653587
25106737	chr1:25106737:C:T	1.61075e-12	-1.91367	-4.1799e-10
25107041	chr1:25107041:G:A	8.43711e-12	-2.77212e-10	-0.257735
25107127	chr1:25107127:A:G	2.80316e-12	-2.77212e-10	-1.35963
25107240	chr1:25107240:C:T	6.70799e-12	-2.77212e-10	-0.487075
25107282	chr1:25107282:C:G	4.84202e-12	0.526209	-1.33925
25107381	chr1:25107381:G:A	4.65939e-13	-1.83488	-1.3192
25107388	chr1:25107388:A:G	4.03316e-12	0.145683	-1.14151
25107428	chr1:25107428:C:G	2.65369e-12	-2.77212e-10	-1.41442
25107647	chr1:25107647:C:G	9.05591e-12	0.921339	-1.1083
25107652	chr1:25107652:G:C	8.5427e-12	-2.77212e-10	-0.245298
25107751	chr1:25107751:T:C	4.31853e-12	0.398023	-1.32548
25108411	chr1:25108411:T:G	1.28959e-11	0.733533	-0.567
25109071	chr1:25109071:T:G	6.32894e-12	-2.77212e-10	-0.545243
25109257	chr1:25109257:T:C	3.53359e-13	-2.00909	-1.42156
25109398	chr1:25109398:T:G	1.23906e-11	-2.77212e-10	0.126562
25110567	chr1:25110567:G:C	2.41919e-12	-1.50694	-4.1799e-10
25110602	chr1:25110602:T:C	8.54924e-12	-2.77212e-10	-0.244533
25110676	chr1:25110676:A:C	8.93001e-12	0.491992	-0.69295
25111204	chr1:25111204:C:T	1.27468e-11	-2.77212e-10	0.154905
25111305	chr1:25111305:A:G	2.16893e-11	-2.77212e-10	0.686446
25111566	chr1:25111566:C:A	6.30891e-12	-2.77212e-10	-0.548412
25111572	chr1:25111572:T:C	2.26072e-11	-2.77212e-10	0.727892
25111691	chr1:25111691:G:A	2.57301e-12	-0.511201	-0.934099
25112010	chr1:25112010:G:A	5.69396e-12	-0.229078	-0.421892
25112416	chr1:25112416:G:C	1.93096e-12	-0.72825	-1.00411
25112451	chr1:25112451:G:A	8.49851e-12	-2.77212e-10	-0.250484
25112543	chr1:25112543:C:A	9.5791e-12	-2.77212e-10	-0.130792
25112720	chr1:25112720:C:T	4.63545e-12	-2.77212e-10	-0.856641
25112909	chr1:25112909:T:C	2.63466e-12	-2.77212e-10	-1.42162
25112922	chr1:25112922:C:A	8.27362e-12	-2.77212e-10	-0.277303
25112958	chr1:25112958:A:G	1.86631e-12	-1.95322	0.186809
25113077	chr1:25113077:C:T	4.00041e-13	-1.98643	-1.32013
25113085	chr1:25113085:C:T	5.61474e-13	-1.65379	-1.31377
25113092	chr1:25113092:C:T	7.20172e-12	-2.77212e-10	-0.416055
25113342	chr1:25113342:T:C	1.03128e-11	0.634251	-0.691241
25113388	chr1:25113388:G:A	9.02489e-12	-0.190388	-4.1799e-10
25113494	chr1:25113494:G:A	2.92988e-11	-2.77212e-10	0.987173
25113532	chr1:25113532:C:T	6.61899e-12	-2.77212e-10	-0.500432
25114205	chr1:25114205:T:G	1.46616e-12	-2.00773	-4.1799e-10
25114210	chr1:25114210:C:T	5.96463e-12	-2.77212e-10	-0.604529
25114225	chr1:25114225:A:C	1.40313e-11	-2.77212e-10	0.250918
25114323	chr1:25114323:T:C	6.03045e-12	-2.77212e-10	-0.593554
25114525	chr1:25114525:C:G	3.84528e-13	-1.93955	-1.40656
25114757	chr1:25114757:C:T	5.96463e-12	-2.77212e-10	-0.604529
25114816	chr1:25114816:G:A	3.78457e-13	-1.93499	-1.42704
25114882	chr1:25114882:C:T	3.18332e-12	-2.77212e-10	-1.23245
25114895	chr1:25114895:C:T	6.0864e-12	-2.77212e-10	-0.584318
25115041	chr1:25115041:C:T	5.94823e-12	-2.77212e-10	-0.607281
25115071	chr1:25115071:G:A	5.96989e-12	-2.77212e-10	-0.603647
25115076	chr1:25115076:C:T	1.21572e-12	-0.775238	-1.4198
25115188	chr1:25115188:G:A	5.921e-12	-2.77212e-10	-0.61187
25115260	chr1:25115260:G:A	3.83207e-13	-1.9218	-1.42775
25115263	chr1:25115263:A:G	7.63772e-13	-1.50649	-1.15337
25115336	chr1:25115336:T:C	3.78743e-13	-1.93215	-1.42913
25115519	chr1:25115519:A:T	5.9937e-12	0.513665	-1.11333
25115558	chr1:25115558:C:T	3.84044e-13	-1.92073	-1.42664
25116217	chr1:25116217:G:A	1.05765e-11	-2.77212e-10	-0.031738
25116385	chr1:25116385:G:A	5.428e-12	-0.698804	-4.1799e-10
25116545	chr1:25116545:C:T	3.74624e-13	-1.94008	-1.43213
25116558	chr1:25116558:T:C	5.17632e-13	-1.6462	-1.40266
25116561	chr1:25116561:G:A	3.77991e-13	-1.93044	-1.43282
25116622	chr1:25116622:G:A	3.79089e-13	-1.93077	-1.42958
25116745	chr1:25116745:G:C	3.02763e-12	-2.77212e-10	-1.28259
25116870	chr1:25116870:G:C	3.86287e-13	-1.98581	-1.35574
25117106	chr1:25117106:C:T	7.60316e-13	-1.97728	-0.687118
25117116	chr1:25117116:T:A	5.62288e-12	-2.77212e-10	-0.663531
25117551	chr1:25117551:T:C	3.21839e-12	-0.0249666	-1.19653
25117788	chr1:25117788:T:C	2.75493e-12	-2.77212e-10	-1.37698
25118323	chr1:25118323:C:T	3.47466e-12	0.0342505	-1.17913
25118369	chr1:25118369:T:C	6.62529e-12	-0.558333	0.0588517
25118736	chr1:25118736:T:C	3.91638e-13	-1.98829	-1.3395
25119000	chr1:25119000:CT:C	3.51792e-12	-2.77212e-10	-1.13251
25119019	chr1:25119019:T:C	6.84527e-13	-1.5418	-1.22761
25119347	chr1:25119347:G:A	3.67957e-13	-1.95418	-1.43598
25119709	chr1:25119709:C:T	2.80526e-12	-1.35888	-4.1799e-10
25119766	chr1:25119766:C:T	2.7116e-12	-2.77212e-10	-1.39283
25119845	chr1:25119845:A:G	9.65087e-12	-2.77212e-10	-0.123327
25119871	chr1:25119871:G:A	6.14245e-12	-2.77212e-10	-0.575151
25120131	chr1:25120131:A:ATC	3.84094e-13	-1.92975	-1.4175
25120397	chr1:25120397:G:A	2.92801e-12	-2.77212e-10	-1.31605
25120634	chr1:25120634:G:A	3.89279e-12	-2.77212e-10	-1.03125
25120898	chr1:25120898:A:G	8.10238e-12	1.129	-1.42721
25120931	chr1:25120931:T:C	3.70677e-13	-1.96895	-1.41385
25121334	chr1:25121334:C:A	3.85373e-13	-1.92386	-1.42006
25121516	chr1:25121516:C:T	2.86519e-12	-2.77212e-10	-1.33774
25121883	chr1:25121883:T:C	5.83712e-13	-1.58771	-1.34101
25121993	chr1:25121993:G:A	1.63205e-12	-1.90054	-4.1799e-10
25122533	chr1:25122533:G:A	3.88434e-13	-1.91434	-1.42166
25122620	chr1:25122620:AAC:A	1.49225e-11	1.7436	-1.43111
25122792	chr1:25122792:A:C	3.84646e-13	-1.91597	-1.42983
25122919	chr1:25122919:G:A	4.98361e-12	0.426837	-1.21106
25123290	chr1:25123290:C:T	2.61812e-12	-2.77212e-10	-1.42792
25124133	chr1:25124133:GGTC:CGTC	2.79719e-12	-2.77212e-10	-1.36176
25124136	chr1:25124136:C:G	8.85679e-13	-1.70786	-0.803914
25124437	chr1:25124437:C:T	3.62538e-12	-2.77212e-10	-1.10242
25124577	chr1:25124577:A:G	2.67913e-12	-2.77212e-10	-1.40488
25124619	chr1:25124619:A:G	4.24325e-12	-2.77212e-10	-0.945045
25124759	chr1:25124759:G:A	1.88216e-11	0.544628	-4.1799e-10
25125133	chr1:25125133:C:T	4.24948e-12	-2.77212e-10	-0.943578
25125876	chr1:25125876:A:G	3.48876e-13	-2.00976	-1.43366
25125946	chr1:25125946:C:T	3.49371e-12	-2.77212e-10	-1.13941
25126180	chr1:25126180:G:A	1.68126e-12	-0.468819	-1.40201
25126439	chr1:25126439:T:C	4.23879e-12	-2.77212e-10	-0.946097
25126522	chr1:25126522:C:T	2.62733e-12	-2.77212e-10	-1.42441
25126674	chr1:25126674:T:G	1.58534e-12	-1.92957	-4.1799e-10
25126718	chr1:25126718:T:C	1.34921e-11	-2.77212e-10	0.211731
25126721	chr1:25126721:A:C	4.30581e-12	-2.77212e-10	-0.93041
25126962	chr1:25126962:C:T	7.32268e-12	1.02414	-1.42354
25127012	chr1:25127012:C:T	6.69161e-12	-2.77212e-10	-0.48952
25127372	chr1:25127372:C:T	8.63528e-12	1.17525	-1.40977
25127487	chr1:25127487:G:A	1.05322e-11	-2.77212e-10	-0.035936
25127517	chr1:25127517:A:ATTAAT	7.50449e-12	-2.77212e-10	-0.374874
25127580	chr1:25127580:T:C	4.37968e-12	-2.77212e-10	-0.913399
25128455	chr1:25128455:G:T	3.63096e-13	-2.00415	-1.39932
25128560	chr1:25128560:GGCGGGT:G	3.38272e-12	-2.77212e-10	-1.1717
25128619	chr1:25128619:C:T	3.51213e-12	-2.77212e-10	-1.13415
25128742	chr1:25128742:C:T	1.45359e-12	-1.32959	-0.68675
25129034	chr1:25129034:A:G	1.85986e-12	-0.955484	-0.814389
25129044	chr1:25129044:G:A	6.4624e-13	-1.77285	-1.05411
25129055	chr1:25129055:G:A	5.50017e-12	-2.77212e-10	-0.685596
25129222	chr1:25129222:G:T	2.61572e-12	-2.77212e-10	-1.42884
25129538	chr1:25129538:G:A	2.99741e-12	-2.77212e-10	-1.29263
25129543	chr1:25129543:T:C	4.27018e-12	-2.77212e-10	-0.93872
25129620	chr1:25129620:T:C	1.62193e-12	-0.923481	-0.983275
25129910	chr1:25129910:G:A	3.523e-12	-2.77212e-10	-1.13106
25130182	chr1:25130182:A:G	3.51356e-12	-2.77212e-10	-1.13375
25130547	chr1:25130547:A:G	1.4634e-12	-0.586915	-1.4227
25130553	chr1:25130553:CT:C	2.80881e-12	-2.77212e-10	-1.35761
25130566	chr1:25130566:C:T	2.8398e-12	-2.77212e-10	-1.34664
25130655	chr1:25130655:C:T	2.02104e-12	-1.68676	-4.1799e-10
25130790	chr1:25130790:T:C	4.24184e-12	-2.77212e-10	-0.945378
25130907	chr1:25130907:C:T	7.62885e-12	-2.77212e-10	-0.358438
25130982	chr1:25130982:T:A	2.60268e-12	-2.77212e-10	-1.43384
25131028	chr1:25131028:C:T	1.20815e-11	-2.77212e-10	0.101302
25131289	chr1:25131289:GGGTGTCAGGCAGTCCT:G	2.83767e-12	-2.77212e-10	-1.34739
25131924	chr1:25131924:G:A	3.05349e-12	-2.77212e-10	-1.27409
25132179	chr1:25132179:G:A	1.36809e-12	-0.720924	-1.35604
25132381	chr1:25132381:T:A	7.65235e-12	-2.77212e-10	-0.355362
25132460	chr1:25132460:A:G	1.43243e-12	-0.657238	-1.37376
25132894	chr1:25132894:A:G	3.38775e-12	-1.17021	-4.1799e-10
25132941	chr1:25132941:T:C	3.31334e-12	-0.314165	-0.878254
25132994	chr1:25132994:T:G	3.77172e-13	-1.9804	-1.38503
25133052	chr1:25133052:C:G	1.02402e-11	-2.77212e-10	-0.064056
25133253	chr1:25133253:C:T	1.2479e-11	0.283646	-0.149973
25133480	chr1:25133480:G:A	6.83685e-12	-2.77212e-10	-0.468048
25134389	chr1:25134389:T:C	8.17113e-13	-1.20524	-1.38711
25134510	chr1:25134510:A:C	7.81148e-12	-2.77212e-10	-0.33478
25134587	chr1:25134587:T:C	6.12674e-12	0.789305	-1.36702
25135432	chr1:25135432:T:C	2.06283e-12	-0.461451	-1.20485
25135588	chr1:25135588:A:G	2.2374e-12	-0.412715	-1.17235
25135678	chr1:25135678:T:C	1.53866e-12	-0.603367	-1.3561
25136397	chr1:25136397:C:A	8.31373e-12	-2.77212e-10	-0.272467
25136511	chr1:25136511:G:A	1.50264e-12	-1.98315	-4.1799e-10
25136611	chr1:25136611:A:T	3.28885e-12	-2.77212e-10	-1.19984
25136651	chr1:25136651:T:A	2.73009e-12	-0.291776	-1.09426
25136718	chr1:25136718:T:C	3.34014e-12	-2.77212e-10	-1.18436
25137010	chr1:25137010:C:A	1.89927e-10	1.29009	1.56617
25137145	chr1:25137145:G:C	1.95036e-10	1.37994	1.50287
25137355	chr1:25137355:A:G	1.17306e-11	-2.77212e-10	0.0718274
25137509	chr1:25137509:C:T	3.87654e-12	-2.77212e-10	-1.03543
25137642	chr1:25137642:T:A	1.47316e-12	-2.00296	-4.1799e-10
25137907	chr1:25137907:T:G	1.17646e-11	-2.77212e-10	0.0747211
25137935	chr1:25137935:C:T	1.28558e-12	-0.846931	-1.29223
25138117	chr1:25138117:T:C	3.21653e-12	-2.77212e-10	-1.22207
25138218	chr1:25138218:CATT:C	3.71363e-12	-2.77212e-10	-1.07837
25138329	chr1:25138329:T:C	3.34959e-12	-2.77212e-10	-1.18154
25138340	chr1:25138340:C:T	3.36705e-12	-2.77212e-10	-1.17634
25138435	chr1:25138435:C:T	1.90284e-12	-1.74703	-4.1799e-10
25138484	chr1:25138484:G:C	7.61557e-12	-2.77212e-10	-0.36018
25139149	chr1:25139149:G:A	3.13092e-12	-2.77212e-10	-1.24905
25139162	chr1:25139162:C:A	1.53616e-11	-2.77212e-10	0.341496
25139375	chr1:25139375:T:C	7.22103e-12	-2.77212e-10	-0.413378
25139468	chr1:25139468:G:A	5.50677e-12	-2.77212e-10	-0.684396
25139603	chr1:25139603:T:C	1.46249e-12	-2.01023	-4.1799e-10
25139715	chr1:25139715:TTG:T	3.19048e-12	-2.77212e-10	-1.2302
25140092	chr1:25140092:T:G	1.5875e-12	-0.583923	-1.34429
25140202	chr1:25140202:A:G	2.34019e-12	-0.388206	-1.15194
25140485	chr1:25140485:G:A	3.20796e-12	-2.77212e-10	-1.22474
25140670	chr1:25140670:G:A	1.27756e-12	-0.842933	-1.30249
25140681	chr1:25140681:T:G	1.71589e-12	-1.85044	-4.1799e-10
25140856	chr1:25140856:G:A	2.80825e-12	-2.77212e-10	-1.35782
25141383	chr1:25141383:A:G	1.81861e-12	-0.454605	-1.3377
25141590	chr1:25141590:A:G	2.60333e-12	-2.77212e-10	-1.43358
25141703	chr1:25141703:T:C	5.39255e-12	-2.77212e-10	-0.705357
25141755	chr1:25141755:C:G	7.82229e-12	-0.403903	0.0705057
25141804	chr1:25141804:G:A	3.93346e-12	-2.77212e-10	-1.02086
25141907	chr1:25141907:C:T	8.18418e-13	-1.36495	-1.22581
25141948	chr1:25141948:G:C	7.1972e-12	0.0465255	-0.463209
25142235	chr1:25142235:T:C	2.6058e-12	-2.77212e-10	-1.43264
25142354	chr1:25142354:C:A	2.6199e-12	-2.77212e-10	-1.42724
25142611	chr1:25142611:C:T	5.8259e-12	-2.77212e-10	-0.628061
25142933	chr1:25142933:G:A	2.94768e-12	-2.77212e-10	-1.30936
25143064	chr1:25143064:G:A	2.60447e-12	-2.77212e-10	-1.43315
25143294	chr1:25143294:T:C	4.72183e-12	-2.77212e-10	-0.838179
25143422	chr1:25143422:G:A	8.04371e-13	-1.88606	-0.722014
25143751	chr1:25143751:G:A	1.46929e-12	-2.0056	-4.1799e-10
25143910	chr1:25143910:G:A	1.2283e-12	-0.957372	-1.22737
25144112	chr1:25144112:C:T	3.09291e-12	-2.77212e-10	-1.26126
25144417	chr1:25144417:A:G	5.995e-12	-2.77212e-10	-0.59945
25145026	chr1:25145026:G:A	4.98891e-13	-1.99137	-1.09437
25145212	chr1:25145212:G:A	4.22382e-13	-1.95409	-1.29813
25145298	chr1:25145298:A:C	1.40033e-12	-0.778549	-1.27512
25145300	chr1:25145300:A:C	4.06869e-13	-1.96427	-1.32537
25145324	chr1:25145324:A:C	4.077e-13	-1.85599	-1.43161
25145480	chr1:25145480:G:A	3.70127e-13	-2.00093	-1.38336
25146047	chr1:25146047:G:A	6.03799e-13	-1.50424	-1.39065
25146457	chr1:25146457:G:A	2.60304e-12	-2.77212e-10	-1.4337
25146544	chr1:25146544:G:A	2.6364e-12	-2.77212e-10	-1.42096
25147049	chr1:25147049:G:GC	3.97993e-13	-2.00223	-1.30946
25147051	chr1:25147051:AGG:A	3.93954e-13	-2.00253	-1.31937
25147099	chr1:25147099:T:C	2.59743e-12	-2.77212e-10	-1.43585
25147547	chr1:25147547:G:T	2.71645e-12	-2.77212e-10	-1.39105
25148105	chr1:25148105:G:A	1.1256e-11	1.31264	-1.28211
25148128	chr1:25148128:A:G	2.80301e-12	-2.77212e-10	-1.35968
25148535	chr1:25148535:T:G	3.77808e-13	-2.01002	-1.35373
25148704	chr1:25148704:A:G	4.49159e-13	-1.91101	-1.27974
25148796	chr1:25148796:G:A	1.16012e-11	-2.77212e-10	0.0607332
25148854	chr1:25148854:A:G	3.54335e-13	-2.00206	-1.42583
25148927	chr1:25148927:T:C	4.24369e-13	-2.01014	-1.23739
25148951	chr1:25148951:C:T	3.23194e-12	-2.77212e-10	-1.21729
25149102	chr1:25149102:A:G	1.15954e-11	-2.77212e-10	0.0602333
25149695	chr1:25149695:C:T	7.7631e-12	-2.77212e-10	-0.340993
25149743	chr1:25149743:G:A	2.36104e-11	-2.77212e-10	0.771313
25149828	chr1:25149828:ATTCACTC:A	3.43432e-12	-2.77212e-10	-1.15656
25150294	chr1:25150294:T:C	1.88848e-12	-1.7546	-4.1799e-10
25150465	chr1:25150465:G:A	1.14003e-11	-2.77212e-10	0.0432642
25150595	chr1:25150595:C:T	1.65674e-12	-1.88552	-4.1799e-10
25150639	chr1:25150639:A:C	3.29802e-11	1.10553	-4.1799e-10
25150657	chr1:25150657:T:C	2.873e-12	-2.77212e-10	-1.33502
25150900	chr1:25150900:G:T	1.00644e-11	-2.77212e-10	-0.0813711
25151111	chr1:25151111:A:G	4.28342e-13	-1.99584	-1.24236
25151241	chr1:25151241:A:T	1.15388e-11	-2.77212e-10	0.0553437
25151242	chr1:25151242:C:CTT	1.15134e-11	-2.77212e-10	0.0531372
25151244	chr1:25151244:G:T	1.14789e-11	-2.77212e-10	0.0501369
25151263	chr1:25151263:A:G	4.25042e-13	-1.99163	-1.25431
25151513	chr1:25151513:A:G	1.00467e-11	-2.77212e-10	-0.0831316
25151536	chr1:25151536:A:G	3.56233e-13	-2.00183	-1.42071
25151759	chr1:25151759:T:C	9.54007e-13	-1.04866	-1.3888
25152153	chr1:25152153:C:T	3.70353e-13	-2.00943	-1.37424
25152321	chr1:25152321:A:T	2.63255e-12	-2.77212e-10	-1.42242
25152375	chr1:25152375:C:T	1.16735e-11	-2.77212e-10	0.0669441
25152772	chr1:25152772:A:G	1.33301e-12	-1.8283	-0.27463
25153183	chr1:25153183:G:C	3.10084e-12	-2.77212e-10	-1.2587
25153789	chr1:25153789:G:C	3.4937e-13	-2.0097	-1.4323
25154096	chr1:25154096:T:C	3.5056e-13	-2.006	-1.4326
25154347	chr1:25154347:A:C	3.49904e-12	-2.77212e-10	-1.13789
25154550	chr1:25154550:G:A	3.49914e-13	-2.00734	-1.4331
25154873	chr1:25154873:A:G	4.47169e-13	-1.98415	-1.21104
25155309	chr1:25155309:C:T	4.82375e-13	-1.75392	-1.36548
25155518	chr1:25155518:G:A	2.80224e-12	-2.77212e-10	-1.35996
25155655	chr1:25155655:C:T	5.52596e-13	-1.77768	-1.20582
25155705	chr1:25155705:G:A	3.91325e-13	-1.89942	-1.42917
25155758	chr1:25155758:T:C	3.49479e-13	-2.00753	-1.43416
25155941	chr1:25155941:C:T	2.84673e-12	-2.77212e-10	-1.3442
25156298	chr1:25156298:A:G	2.67009e-12	-2.77212e-10	-1.40826
25156421	chr1:25156421:AG:A	2.59681e-12	-2.77212e-10	-1.43609
25156437	chr1:25156437:A:G	2.59703e-12	-2.77212e-10	-1.43601
25156645	chr1:25156645:C:G	3.48847e-13	-2.00854	-1.43496
25156749	chr1:25156749:G:A	3.83945e-12	-2.77212e-10	-1.04505
25156898	chr1:25156898:C:T	2.59725e-12	-2.77212e-10	-1.43592
25156899	chr1:25156899:A:G	3.55836e-13	-2.0095	-1.41416
25156915	chr1:25156915:G:A	7.35967e-12	-2.77212e-10	-0.39436
25156950	chr1:25156950:T:C	2.59618e-12	-2.77212e-10	-1.43634
25157001	chr1:25157001:T:C	2.97216e-12	-2.77212e-10	-1.30109
25157060	chr1:25157060:G:A	4.60898e-12	-2.77212e-10	-0.86237
25157103	chr1:25157103:G:A	3.24281e-12	-2.77212e-10	-1.21394
25157524	chr1:25157524:A:G	2.99564e-12	-2.77212e-10	-1.29322
25157774	chr1:25157774:T:C	5.45862e-12	-2.77212e-10	-0.693179
25157977	chr1:25157977:A:G	2.67137e-12	-2.77212e-10	-1.40778
25158511	chr1:25158511:A:G	2.60039e-12	-2.77212e-10	-1.43471
25158872	chr1:25158872:C:A	1.1641e-11	-2.77212e-10	0.0641549
25159019	chr1:25159019:T:C	2.80174e-12	-2.77212e-10	-1.36013
25159473	chr1:25159473:G:A	2.59677e-12	-2.77212e-10	-1.43611
25159712	chr1:25159712:G:A	3.50769e-13	-2.00174	-1.43626
25159808	chr1:25159808:A:G	3.54164e-13	-1.99488	-1.43349
25160356	chr1:25160356:G:A	3.37413e-12	-2.77212e-10	-1.17424
25160551	chr1:25160551:A:G	3.50988e-13	-2.00654	-1.43084
25160688	chr1:25160688:G:A	3.5241e-13	-2.00289	-1.43044
25160757	chr1:25160757:G:A	2.35429e-11	-2.77212e-10	0.768449
25161178	chr1:25161178:C:T	2.67394e-12	-2.77212e-10	-1.40682
25161223	chr1:25161223:C:T	1.16208e-11	-2.77212e-10	0.0624255
25161350	chr1:25161350:G:A	3.51971e-13	-2.00025	-1.43434
25161373	chr1:25161373:A:T	3.85994e-13	-1.9956	-1.34671
25161377	chr1:25161377:C:T	3.81034e-13	-2.00201	-1.35324
25161398	chr1:25161398:G:A	1.47006e-12	-2.01026	0.00519082
25161922	chr1:25161922:A:T	3.50286e-13	-2.00339	-1.43599
25161934	chr1:25161934:ACATT:A	3.52125e-13	-1.99864	-1.4355
25162300	chr1:25162300:G:A	3.51542e-13	-2.00019	-1.43561
25162373	chr1:25162373:A:G	4.46372e-13	-1.96982	-1.22716
25162382	chr1:25162382:C:T	2.94506e-12	-2.77212e-10	-1.31025
25162411	chr1:25162411:G:A	2.02159e-12	-1.68649	-4.1799e-10
25162441	chr1:25162441:A:G	2.10061e-12	-1.64815	-4.1799e-10
25162547	chr1:25162547:A:G	5.72891e-13	-1.829	-1.11844
25162779	chr1:25162779:C:T	2.83286e-12	-2.77212e-10	-1.34909
25162990	chr1:25162990:C:T	4.52737e-13	-1.96037	-1.22245
25163444	chr1:25163444:G:A	2.0958e-12	-0.373501	-1.27694
25163709	chr1:25163709:G:A	4.17655e-13	-1.83679	-1.42668
25163944	chr1:25163944:T:G	3.12995e-12	-2.77212e-10	-1.24936
25164162	chr1:25164162:A:G	3.06915e-12	-2.77212e-10	-1.26898
25164195	chr1:25164195:C:T	2.75849e-12	-2.77212e-10	-1.37569
25165080	chr1:25165080:C:A	4.67505e-13	-1.8143	-1.33642
25165179	chr1:25165179:G:A	4.98684e-13	-1.76202	-1.32414
25165215	chr1:25165215:T:C	3.11899e-12	-2.77212e-10	-1.25286
25165219	chr1:25165219:T:C	7.75049e-13	-1.33104	-1.31417
25165829	chr1:25165829:T:C	7.00243e-12	-0.444118	-4.1799e-10
25166021	chr1:25166021:C:T	4.57664e-13	-1.81467	-1.35732
25166190	chr1:25166190:A:C	1.46245e-12	-2.01026	-4.1799e-10
25166408	chr1:25166408:T:A	5.00139e-13	-1.73423	-1.34901
25166425	chr1:25166425:T:A	5.07124e-13	-1.74163	-1.32774
25166526	chr1:25166526:A:G	5.49972e-13	-1.94094	-1.04733
25166600	chr1:25166600:A:C	7.19549e-13	-1.59756	-1.12195
25167099	chr1:25167099:G:A	4.0212e-12	-2.77212e-10	-0.998794
25167485	chr1:25167485:T:A	9.16452e-13	-1.24735	-1.23027
25167956	chr1:25167956:G:A	3.52467e-12	-2.77212e-10	-1.13059
25168013	chr1:25168013:G:C	7.34824e-13	-1.35108	-1.34742
25168567	chr1:25168567:T:C	4.91747e-13	-1.8287	-1.27147
25168789	chr1:25168789:T:C	6.75687e-13	-1.96169	-0.820714
25169730	chr1:25169730:G:A	1.89749e-11	-2.77212e-10	0.552739
25171301	chr1:25171301:T:A	6.24924e-13	-1.43433	-1.42617
25171392	chr1:25171392:C:T	4.78502e-12	-0.824885	-4.1799e-10
25171451	chr1:25171451:C:T	5.99044e-12	-2.77212e-10	-0.60021
25171495	chr1:25171495:A:G	3.14393e-12	-2.77212e-10	-1.2449
25171583	chr1:25171583:C:T	7.37817e-12	-2.77212e-10	-0.39185
25172019	chr1:25172019:G:A	2.88375e-12	-2.77212e-10	-1.33129
25172069	chr1:25172069:G:A	3.04738e-12	-2.77212e-10	-1.27609
25172159	chr1:25172159:G:A	3.27174e-12	0.0723793	-1.27743
25172435	chr1:25172435:A:G	1.46314e-11	-2.77212e-10	0.292797
25172539	chr1:25172539:G:A	3.59082e-12	0.121573	-1.23357
25172845	chr1:25172845:G:T	3.05671e-12	-2.77212e-10	-1.27304
25172865	chr1:25172865:A:G	2.8803e-12	-2.77212e-10	-1.33248
25172912	chr1:25172912:C:T	3.05663e-12	-2.77212e-10	-1.27306
25173273	chr1:25173273:G:A	2.87403e-12	-2.77212e-10	-1.33466
25173711	chr1:25173711:A:T	6.40667e-13	-1.45502	-1.3806
25173813	chr1:25173813:G:A	2.14434e-12	-0.363791	-1.26375
25174127	chr1:25174127:G:T	2.66139e-12	-1.41153	-4.1799e-10
25174549	chr1:25174549:G:A	2.60171e-12	-2.77212e-10	-1.4342
25174993	chr1:25174993:C:T	6.84844e-12	-0.466354	-4.1799e-10
25176408	chr1:25176408:C:T	7.03715e-13	-1.71195	-1.02981
25176409	chr1:25176409:G:A	2.86627e-12	-2.77212e-10	-1.33736
25176831	chr1:25176831:C:T	4.38946e-13	-1.77736	-1.43639
25177716	chr1:25177716:T:C	1.55685e-12	-1.94771	-4.1799e-10
25177816	chr1:25177816:T:A	2.59673e-12	-2.77212e-10	-1.43612
25177977	chr1:25177977:T:C	4.51064e-13	-1.78607	-1.40045
25177987	chr1:25177987:G:A	8.13146e-13	-1.35111	-1.24611
25178027	chr1:25178027:G:A	2.7057e-12	-2.77212e-10	-1.39501
25178082	chr1:25178082:CCTCGT:C	8.03097e-13	-1.36352	-1.24614
25178384	chr1:25178384:G:A	3.49015e-12	-2.77212e-10	-1.14043
25178581	chr1:25178581:A:G	2.35149e-11	1.51575	-0.748496
25179065	chr1:25179065:G:A	1.75277e-12	-1.82918	-4.1799e-10
25180958	chr1:25180958:C:T	3.0043e-12	-1.29033	-4.1799e-10
25181099	chr1:25181099:G:A	3.03448e-12	-2.77212e-10	-1.28034
25181222	chr1:25181222:A:G	3.02008e-12	-2.77212e-10	-1.28509
25181500	chr1:25181500:C:T	5.39289e-13	-1.76619	-1.24169
25181570	chr1:25181570:C:T	3.50252e-13	-2.00866	-1.43082
25181625	chr1:25181625:C:T	3.26867e-12	-2.77212e-10	-1.20599
25181700	chr1:25181700:C:T	4.67967e-13	-1.84864	-1.3011
25181780	chr1:25181780:C:T	4.55948e-13	-1.8458	-1.32996
25182895	chr1:25182895:G:A	3.47249e-12	-1.1455	-4.1799e-10
25183297	chr1:25183297:C:T	1.43734e-11	-2.77212e-10	0.275007
25183331	chr1:25183331:G:A	7.64569e-11	-2.77212e-10	1.94635
25183539	chr1:25183539:C:A	7.40158e-12	-2.77212e-10	-0.388682
25183620	chr1:25183620:G:T	4.38224e-12	-1.83305	0.920231
25183742	chr1:25183742:G:A	2.90009e-12	-2.77212e-10	-1.32563
25184072	chr1:25184072:T:C	9.09697e-11	-2.77212e-10	2.12015
25184236	chr1:25184236:C:T	2.67159e-12	-2.77212e-10	-1.4077
25184592	chr1:25184592:A:G	3.92108e-13	-1.98614	-1.34045
25184867	chr1:25184867:A:G	4.10696e-12	-1.98842	1.01073
25185016	chr1:25185016:G:A	8.07481e-13	-1.66895	-0.935262
25185146	chr1:25185146:G:A	2.28321e-11	-2.77212e-10	0.737791
25185153	chr1:25185153:T:C	1.63885e-12	-1.89638	-4.1799e-10
25185272	chr1:25185272:G:A	6.49191e-13	-1.53743	-1.28497
25186555	chr1:25186555:C:T	3.18339e-12	-2.77212e-10	-1.23243
25187229	chr1:25187229:T:C	1.75441e-12	-1.82824	-4.1799e-10
25187417	chr1:25187417:C:T	3.93608e-12	-2.77212e-10	-1.02019
25187584	chr1:25187584:G:A	2.92029e-12	-2.77212e-10	-1.31869
25187948	chr1:25187948:G:A	4.97679e-12	-0.78559	-4.1799e-10
25187964	chr1:25187964:A:G	2.78449e-12	-2.77212e-10	-1.36631
25188535	chr1:25188535:G:A	2.72121e-12	-2.77212e-10	-1.3893
25188824	chr1:25188824:T:C	3.04967e-12	-1.27534	-4.1799e-10
25188917	chr1:25188917:A:G	3.96574e-12	-1.01268	-4.1799e-10
25189307	chr1:25189307:G:A	2.63219e-12	-2.77212e-10	-1.42256
25189619	chr1:25189619:A:G	8.12189e-12	-2.77212e-10	-0.295813
25189690	chr1:25189690:C:T	2.78581e-12	-2.77212e-10	-1.36584
25190011	chr1:25190011:G:C	3.10933e-12	-1.25597	-4.1799e-10
25190087	chr1:25190087:G:A	3.85928e-12	-2.77212e-10	-1.03989
25191134	chr1:25191134:T:A	3.53256e-12	-2.77212e-10	-1.12835
25191423	chr1:25191423:G:A	2.84308e-12	-2.77212e-10	-1.34549
25191626	chr1:25191626:A:AC	2.67199e-12	-1.40755	-4.1799e-10
25191747	chr1:25191747:T:C	3.35349e-12	-2.77212e-10	-1.18037
25192154	chr1:25192154:G:T	2.93605e-11	-2.77212e-10	0.989276
25192172	chr1:25192172:G:A	2.38664e-11	-2.77212e-10	0.782098
25192778	chr1:25192778:C:G	2.61795e-12	-2.77212e-10	-1.42798
25192803	chr1:25192803:G:C	4.73015e-12	-2.77212e-10	-0.836419
25192946	chr1:25192946:G:A	3.74479e-12	-2.77212e-10	-1.07001
25192951	chr1:25192951:G:A	6.38402e-12	-2.77212e-10	-0.536576
25193112	chr1:25193112:C:T	3.76458e-12	-2.77212e-10	-1.06474
25193121	chr1:25193121:C:A	1.46413e-12	-2.00911	-4.1799e-10
25193132	chr1:25193132:T:C	1.63649e-12	-1.46993	-0.427892
25193340	chr1:25193340:T:C	1.76119e-11	0.478198	-4.1799e-10
25193341	chr1:25193341:G:A	3.25662e-12	-2.77212e-10	-1.20969
25193529	chr1:25193529:TCA:T	3.69205e-11	-2.77212e-10	1.21839
25193649	chr1:25193649:G:A	2.59639e-12	-2.77212e-10	-1.43625
25193792	chr1:25193792:T:C	1.02973e-12	-0.969333	-1.39175
25193959	chr1:25193959:G:A	1.48201e-12	-1.99697	-4.1799e-10
25194135	chr1:25194135:TATTC:T	2.96118e-11	-2.77212e-10	0.997796
25194237	chr1:25194237:A:T	2.66094e-12	-2.77212e-10	-1.41169
25194278	chr1:25194278:C:T	4.53777e-12	-2.77212e-10	-0.877939
25194366	chr1:25194366:C:T	5.37866e-12	-2.77212e-10	-0.707937
25194404	chr1:25194404:A:ACG	4.96251e-12	-2.77212e-10	-0.788463
25194609	chr1:25194609:G:A	2.60124e-12	-2.77212e-10	-1.43439
25194983	chr1:25194983:T:C	6.61808e-12	-2.77212e-10	-0.50057
25195430	chr1:25195430:T:C	3.19302e-12	-1.22941	-4.1799e-10
25196519	chr1:25196519:C:G	6.77642e-11	-2.77212e-10	1.82566
25196645	chr1:25196645:G:A	5.84972e-12	-2.77212e-10	-0.623982
25196797	chr1:25196797:G:A	1.38708e-10	-2.77212e-10	2.54199
25196966	chr1:25196966:T:C	5.44116e-12	-2.77212e-10	-0.696383
25197054	chr1:25197054:G:A	2.65181e-12	-2.77212e-10	-1.41513
25197381	chr1:25197381:C:T	3.62426e-12	-2.77212e-10	-1.10273
25197697	chr1:25197697:G:A	3.53458e-11	-2.77212e-10	1.1748
25198599	chr1:25198599:A:G	2.96724e-12	-2.77212e-10	-1.30274
25199083	chr1:25199083:G:A	6.0908e-12	-2.77212e-10	-0.583596
25199220	chr1:25199220:C:T	3.5958e-13	-2.01023	-1.40297
25199390	chr1:25199390:G:A	5.19284e-13	-1.67977	-1.36591
25199416	chr1:25199416:C:T	7.22715e-11	0.0389108	1.85114
25199424	chr1:25199424:A:G	3.60894e-13	-2.003	-1.40655
25199604	chr1:25199604:G:A	2.61687e-12	-2.77212e-10	-1.4284
25200705	chr1:25200705:T:C	5.15082e-12	-2.77212e-10	-0.75122
25200764	chr1:25200764:G:T	2.51097e-12	-0.679137	-0.790568
25200838	chr1:25200838:C:G	2.61036e-12	-2.77212e-10	-1.43089
25200986	chr1:25200986:C:T	2.59998e-12	-2.77212e-10	-1.43487
25201096	chr1:25201096:G:T	7.42222e-12	0.0332242	-0.419121
25201290	chr1:25201290:G:A	2.88055e-12	-1.23744	-0.0949515
25201453	chr1:25201453:C:T	7.20543e-13	-1.99821	-0.719916
25201490	chr1:25201490:G:A	2.86257e-12	-2.77212e-10	-1.33866
25201744	chr1:25201744:C:T	4.37741e-12	-2.77212e-10	-0.913917
25201995	chr1:25201995:G:T	5.10878e-12	-2.77212e-10	-0.759414
25202547	chr1:25202547:A:G	1.18731e-09	5.72056	-1.03149
25202871	chr1:25202871:C:T	5.0775e-13	-1.82282	-1.24532
25202991	chr1:25202991:G:A	2.07265e-12	-1.66155	-4.1799e-10
25203069	chr1:25203069:T:G	7.24771e-12	-2.77212e-10	-0.40969
25203160	chr1:25203160:C:G	2.89667e-12	-2.77212e-10	-1.32681
25203444	chr1:25203444:G:A	5.51382e-12	-2.77212e-10	-0.683117
25203559	chr1:25203559:G:A	6.91996e-11	-2.77212e-10	1.84662
25203828	chr1:25203828:T:G	2.70955e-12	-2.77212e-10	-1.39359
25204035	chr1:25204035:A:G	4.71929e-13	-1.88433	-1.25697
25204223	chr1:25204223:C:G	2.60288e-12	-2.77212e-10	-1.43376
25204524	chr1:25204524:C:G	2.67347e-12	-2.77212e-10	-1.407
25204692	chr1:25204692:A:T	3.56533e-12	-2.77212e-10	-1.11912
25204760	chr1:25204760:G:A	4.49737e-11	-2.77212e-10	1.4157
25206718	chr1:25206718:C:A	3.68684e-12	-2.77212e-10	-1.08561
25206782	chr1:25206782:G:A	2.67038e-12	-2.77212e-10	-1.40815
25206832	chr1:25206832:C:T	2.65449e-12	-2.77212e-10	-1.41412
25206837	chr1:25206837:C:T	1.15623e-11	-2.77212e-10	0.0573768
25207038	chr1:25207038:A:G	3.11497e-12	-2.77212e-10	-1.25416
25207103	chr1:25207103:A:G	1.61011e-12	-1.91407	-4.1799e-10
25207415	chr1:25207415:C:T	3.62452e-11	-2.77212e-10	1.19993
25207783	chr1:25207783:G:A	1.48262e-12	-1.99657	-4.1799e-10
25208209	chr1:25208209:A:G	5.47753e-13	-1.71572	-1.27658
25208317	chr1:25208317:G:T	7.95886e-12	-2.77212e-10	-0.31609
25208609	chr1:25208609:A:G	3.01924e-12	-2.77212e-10	-1.28537
25209010	chr1:25209010:A:AATATAGCTTGTT	3.41963e-12	-2.77212e-10	-1.16084
25209328	chr1:25209328:A:G	3.18104e-12	-2.77212e-10	-1.23317
25209607	chr1:25209607:G:A	2.78202e-12	-2.77212e-10	-1.3672
25210127	chr1:25210127:T:A	4.75572e-11	-2.77212e-10	1.47156
25210645	chr1:25210645:G:A	1.0625e-11	-2.77212e-10	-0.0271622
25210747	chr1:25210747:G:A	2.74836e-12	-2.77212e-10	-1.37937
25211153	chr1:25211153:A:T	2.83173e-12	-2.77212e-10	-1.34949
25211459	chr1:25211459:A:T	4.49641e-12	-2.77212e-10	-0.887095
25211623	chr1:25211623:A:G	4.27595e-12	-2.77212e-10	-0.93737
25211913	chr1:25211913:G:A	2.83e-10	-2.77212e-10	3.25507
25212064	chr1:25212064:G:A	2.64695e-12	-2.77212e-10	-1.41697
25212202	chr1:25212202:C:G	2.64716e-12	-2.77212e-10	-1.41689
25212209	chr1:25212209:C:T	6.6662e-12	-2.77212e-10	-0.493326
25212536	chr1:25212536:A:T	2.64512e-12	-2.77212e-10	-1.41766
25212628	chr1:25212628:T:C	6.64858e-12	-2.77212e-10	-0.495972
25212935	chr1:25212935:G:A	2.67939e-12	-2.77212e-10	-1.40479
25213084	chr1:25213084:T:G	2.01167e-12	-0.859386	-0.832023
25213101	chr1:25213101:C:T	2.91945e-10	-2.77212e-10	3.28619
25213525	chr1:25213525:C:T	4.68744e-12	-2.77212e-10	-0.845488
25213942	chr1:25213942:C:T	4.65769e-11	-2.77212e-10	1.45073
25214085	chr1:25214085:T:A	2.89949e-10	-2.77212e-10	3.27933
25214488	chr1:25214488:A:G	1.12231e-12	-1.21631	-1.05867
25214517	chr1:25214517:C:A	1.46763e-12	-2.00672	-4.1799e-10
25214532	chr1:25214532:C:A	4.20863e-12	-2.77212e-10	-0.953239
25214699	chr1:25214699:A:T	1.69717e-11	0.929533	-0.488361
25215012	chr1:25215012:G:A	1.67762e-11	-2.77212e-10	0.429583
25215120	chr1:25215120:G:A	4.12999e-11	-2.77212e-10	1.33048
25215369	chr1:25215369:C:A	4.4248e-12	-2.77212e-10	-0.90315
25215440	chr1:25215440:T:C	3.92934e-08	9.57687	-1.38843
25215583	chr1:25215583:C:T	4.10315e-12	-2.77212e-10	-0.97862
25215692	chr1:25215692:ACCC:A	5.51434e-11	-2.77212e-10	1.61956
25215827	chr1:25215827:G:C	2.63717e-12	-2.77212e-10	-1.42067
25216328	chr1:25216328:C:T	2.62724e-12	-2.77212e-10	-1.42444
25216476	chr1:25216476:T:C	3.05913e-12	-2.77212e-10	-1.27224
25216548	chr1:25216548:T:C	2.98657e-12	-2.77212e-10	-1.29625
25216993	chr1:25216993:A:C	6.08592e-08	9.18547	-0.559528
25217188	chr1:25217188:AC:A	2.83606e-12	-2.77212e-10	-1.34796
25217366	chr1:25217366:G:A	2.92313e-10	-2.77212e-10	3.28745
25217644	chr1:25217644:C:T	2.83739e-12	-2.77212e-10	-1.34749
25217686	chr1:25217686:T:C	1.29062e-12	-1.01447	-1.12079
25218041	chr1:25218041:G:A	2.60806e-12	-2.77212e-10	-1.43177
25218062	chr1:25218062:C:T	6.43256e-12	-2.77212e-10	-0.529003
25218111	chr1:25218111:G:C	3.69997e-11	-2.77212e-10	1.22054
25218212	chr1:25218212:T:C	3.96035e-12	-2.77212e-10	-1.01404
25218219	chr1:25218219:G:A	2.62053e-12	-2.77212e-10	-1.427
25218418	chr1:25218418:G:T	2.84484e-12	-2.77212e-10	-1.34487
25218608	chr1:25218608:T:C	2.76541e-12	-2.77212e-10	-1.37319
25219138	chr1:25219138:C:T	3.29098e-11	-2.77212e-10	1.1034
25219626	chr1:25219626:C:T	3.23953e-10	-2.77212e-10	3.39022
25219651	chr1:25219651:T:C	3.65084e-10	-2.77212e-10	3.50975
25220678	chr1:25220678:T:C	4.37687e-11	-2.77212e-10	1.38854
25220914	chr1:25220914:G:A	3.92122e-11	-2.77212e-10	1.27861
25221841	chr1:25221841:A:G	1.11936e-12	-1.07008	-1.20754
25221966	chr1:25221966:A:G	4.73816e-12	0.0936344	-0.928361
25221984	chr1:25221984:G:A	1.52958e-12	-1.96538	-4.1799e-10
25222854	chr1:25222854:G:C	2.21579e-10	-2.77212e-10	3.0104
25223246	chr1:25223246:A:G	6.75518e-12	0.241932	-0.721997
25223556	chr1:25223556:G:A	2.03429e-10	-2.77212e-10	2.92494
25223572	chr1:25223572:G:A	2.60099e-12	-2.77212e-10	-1.43448
25223859	chr1:25223859:A:T	5.9597e-13	-1.85536	-1.05258
25223939	chr1:25223939:AC:A	2.4445e-10	-2.77212e-10	3.10863
25224125	chr1:25224125:T:C	1.83969e-12	-0.849868	-0.930909
25224705	chr1:25224705:CAG:C	4.18403e-11	-2.77212e-10	1.34348
25225303	chr1:25225303:G:A	3.5019e-12	-2.77212e-10	-1.13707
25225452	chr1:25225452:C:T	2.60825e-12	-2.77212e-10	-1.43169
25225483	chr1:25225483:G:A	3.75527e-12	-2.77212e-10	-1.06721
25225501	chr1:25225501:T:C	1.02968e-11	-2.77212e-10	-0.0585409
25225539	chr1:25225539:T:A	4.95722e-12	-0.78953	-4.1799e-10
25226035	chr1:25226035:G:A	4.40342e-11	-2.77212e-10	1.39459
25226101	chr1:25226101:T:C	3.4376e-12	-1.1556	-4.1799e-10
25226476	chr1:25226476:C:T	9.26533e-12	-2.77212e-10	-0.164095
25226782	chr1:25226782:T:C	2.01207e-10	-2.77212e-10	2.91396
25226834	chr1:25226834:A:G	4.4204e-12	-2.77212e-10	-0.904146
25226863	chr1:25226863:C:G	9.26736e-12	-2.77212e-10	-0.163877
25227215	chr1:25227215:G:A	2.60027e-12	-2.77212e-10	-1.43476
25227541	chr1:25227541:A:G	2.19441e-10	-2.77212e-10	3.00071
25227588	chr1:25227588:AT:A	4.35709e-12	-0.91857	-4.1799e-10
25227739	chr1:25227739:C:T	2.81992e-12	-2.77212e-10	-1.35367
25227911	chr1:25227911:C:T	2.60123e-12	-2.77212e-10	-1.43439
25228172	chr1:25228172:C:T	1.46049e-11	-2.77212e-10	0.290984
25228228	chr1:25228228:G:A	1.46977e-12	-2.00527	-4.1799e-10
25228488	chr1:25228488:C:G	2.8492e-12	-2.77212e-10	-1.34334
25228507	chr1:25228507:G:A	3.0173e-12	-1.28601	-4.1799e-10
25228550	chr1:25228550:G:A	4.89022e-12	-2.77212e-10	-0.803137
25228792	chr1:25228792:C:T	8.59714e-12	-2.77212e-10	-0.238946
25228919	chr1:25228919:A:AT	2.78765e-12	-2.77212e-10	-1.36518
25229181	chr1:25229181:C:T	2.66706e-12	-2.77212e-10	-1.4094
25229322	chr1:25229322:A:G	2.68795e-12	-2.77212e-10	-1.40159
25230229	chr1:25230229:T:C	2.59596e-12	-2.77212e-10	-1.43642
25230613	chr1:25230613:C:T	1.54813e-12	-1.95333	-4.1799e-10
25231190	chr1:25231190:T:C	1.42243e-12	-0.87164	-1.16637
25231211	chr1:25231211:T:C	4.49604e-12	-2.77212e-10	-0.887178
25231341	chr1:25231341:T:C	4.39602e-12	-2.77212e-10	-0.909676
25231661	chr1:25231661:C:T	2.6721e-12	-2.77212e-10	-1.40751
25231918	chr1:25231918:T:A	5.59643e-12	-2.77212e-10	-0.668246
25232260	chr1:25232260:A:G	1.27527e-11	-2.77212e-10	0.15537
25232612	chr1:25232612:T:G	4.86443e-12	-2.77212e-10	-0.808425
25232739	chr1:25232739:C:T	3.09283e-12	-2.77212e-10	-1.26129
25232805	chr1:25232805:G:T	2.16451e-10	-2.77212e-10	2.98699
25232900	chr1:25232900:A:C	7.06323e-12	-0.435473	-4.1799e-10
25233317	chr1:25233317:T:C	1.68914e-11	-2.77212e-10	0.43643
25233694	chr1:25233694:A:G	1.6917e-12	-0.857254	-1.00739
25234505	chr1:25234505:G:C	4.05501e-11	-2.77212e-10	1.31216
25235176	chr1:25235176:G:A	0.557251	23.9273	0.728559
25235546	chr1:25235546:G:A	2.98054e-12	-2.77212e-10	-1.29827
25235596	chr1:25235596:G:A	2.85455e-12	-2.77212e-10	-1.34146
25235600	chr1:25235600:G:A	2.95374e-12	-2.77212e-10	-1.3073
25235912	chr1:25235912:A:G	1.24964e-11	-2.77212e-10	0.135066
25236023	chr1:25236023:A:T	2.61772e-12	-2.77212e-10	-1.42807
25236170	chr1:25236170:G:A	7.43605e-12	-0.384036	-4.1799e-10
25236800	chr1:25236800:G:A	5.54911e-12	-2.77212e-10	-0.676738
25237064	chr1:25237064:G:A	9.37325e-12	-2.77212e-10	-0.152516
25237400	chr1:25237400:A:G	2.62105e-12	-2.77212e-10	-1.4268
25237813	chr1:25237813:G:C	5.21542e-11	1.56383	-4.1799e-10
25237885	chr1:25237885:T:C	7.9675e-12	-2.77212e-10	-0.315005
25238062	chr1:25238062:C:T	6.26431e-12	-2.77212e-10	-0.555507
25238254	chr1:25238254:T:TTAC	3.71653e-10	-2.77212e-10	3.52759
25238905	chr1:25238905:A:G	3.04149e-10	-2.77212e-10	3.32714
25239227	chr1:25239227:C:T	2.60103e-12	-2.77212e-10	-1.43447
25239393	chr1:25239393:G:A	4.10911e-11	1.32542	-4.1799e-10
25239415	chr1:25239415:G:A	2.15963e-12	-1.62044	-4.1799e-10
25239469	chr1:25239469:T:C	4.16848e-11	-2.77212e-10	1.33976
25239714	chr1:25239714:T:G	1.56217e-12	-1.9443	-4.1799e-10
25239806	chr1:25239806:G:A	1.49302e-12	-1.98957	-4.1799e-10
25239818	chr1:25239818:G:A	2.87349e-11	-2.77212e-10	0.967736
25240072	chr1:25240072:G:A	2.40272e-10	-2.77212e-10	3.0914
25240148	chr1:25240148:T:A	2.77003e-12	-2.77212e-10	-1.37152
25240326	chr1:25240326:G:C	3.38509e-12	-1.17099	-4.1799e-10
25240428	chr1:25240428:T:C	9.26813e-13	-1.27925	-1.18713
25240874	chr1:25240874:A:C	5.70187e-12	-2.77212e-10	-0.64958
25240967	chr1:25240967:T:C	3.29901e-10	-2.77212e-10	3.40842
25241857	chr1:25241857:G:A	2.69111e-12	-2.77212e-10	-1.40042
25241869	chr1:25241869:T:G	1.41207e-11	0.257264	-4.1799e-10
25241895	chr1:25241895:G:C	2.86887e-12	-2.77212e-10	-1.33646
25242879	chr1:25242879:G:A	2.62216e-12	-2.77212e-10	-1.42638
25243197	chr1:25243197:G:A	1.2298e-11	-2.77212e-10	0.11906
25243590	chr1:25243590:T:C	3.79463e-13	-1.98255	-1.37682
25244031	chr1:25244031:C:T	5.7495e-12	-2.77212e-10	-0.641263
25244150	chr1:25244150:G:A	4.65341e-11	-2.77212e-10	1.44981
25244587	chr1:25244587:A:C	6.24953e-11	-2.77212e-10	1.74472
25244715	chr1:25244715:C:T	1.48558e-12	-1.99457	-4.1799e-10
25244763	chr1:25244763:C:A	4.26466e-10	-2.77212e-10	3.66516
25244769	chr1:25244769:T:C	3.96422e-12	-2.77212e-10	-1.01307
25244973	chr1:25244973:T:G	2.38754e-10	-2.77212e-10	3.08506
25245560	chr1:25245560:C:T	5.04483e-12	-0.772011	-4.1799e-10
25245824	chr1:25245824:T:G	1.05024e-12	-1.14064	-1.20071
25246146	chr1:25246146:G:A	2.82518e-12	-2.77212e-10	-1.3518
25246493	chr1:25246493:T:G	1.50742e-12	-1.97997	-4.1799e-10
25246925	chr1:25246925:C:A	2.90451e-12	-2.77212e-10	-1.32411
25247170	chr1:25247170:C:T	5.53329e-12	-2.77212e-10	-0.679592
25248050	chr1:25248050:T:G	2.60772e-12	-2.77212e-10	-1.4319
25248517	chr1:25248517:C:T	4.48447e-12	-2.77212e-10	-0.889754
25248865	chr1:25248865:G:A	3.65193e-10	-2.77212e-10	3.51005
25249110	chr1:25249110:C:T	3.44645e-12	-2.77212e-10	-1.15303
25249218	chr1:25249218:C:CTAAAGT	3.79638e-12	-2.77212e-10	-1.05633
25249341	chr1:25249341:C:T	4.50595e-11	-2.77212e-10	1.41761
25249487	chr1:25249487:C:T	4.33167e-11	-2.77212e-10	1.37816
25250006	chr1:25250006:G:A	4.54542e-11	-2.77212e-10	1.42633
25250136	chr1:25250136:A:T	3.54901e-12	-2.77212e-10	-1.12371
25250636	chr1:25250636:G:A	2.36357e-11	-2.77212e-10	0.772382
25250760	chr1:25250760:C:T	1.54594e-12	-1.95475	-4.1799e-10
25250762	chr1:25250762:G:A	2.89868e-12	-2.77212e-10	-1.32612
25251005	chr1:25251005:A:T	8.99667e-11	3.49061	-1.38155
25251162	chr1:25251162:C:T	2.94111e-12	-2.77212e-10	-1.31159
25251574	chr1:25251574:G:A	2.79816e-12	-2.77212e-10	-1.36141
25252047	chr1:25252047:C:T	2.30152e-10	-2.77212e-10	3.04836
25252390	chr1:25252390:A:G	2.7721e-12	-2.77212e-10	-1.37077
25252453	chr1:25252453:A:G	9.21897e-11	3.51593	-1.38246
25252458	chr1:25252458:C:T	2.77799e-12	-2.77212e-10	-1.36865
25252680	chr1:25252680:C:G	2.60066e-12	-2.77212e-10	-1.43461
25252810	chr1:25252810:C:T	5.53321e-12	-2.77212e-10	-0.679607
25253004	chr1:25253004:A:G	2.60704e-12	-2.77212e-10	-1.43216
25253287	chr1:25253287:A:G	2.6519e-12	-2.77212e-10	-1.4151
25253292	chr1:25253292:T:C	1.07647e-11	-0.0141058	-4.1799e-10
25253388	chr1:25253388:T:C	2.74255e-12	-2.77212e-10	-1.38149
25253511	chr1:25253511:G:A	2.35296e-10	-2.77212e-10	3.07047
25253604	chr1:25253604:G:A	1.03933e-11	1.08492	-1.13413
25253852	chr1:25253852:C:A	4.67419e-11	-2.77212e-10	1.45427
25254891	chr1:25254891:C:T	2.74887e-12	-2.77212e-10	-1.37918
25255018	chr1:25255018:G:A	3.2607e-12	-2.77212e-10	-1.20843
25255074	chr1:25255074:A:G	2.60258e-12	-2.77212e-10	-1.43387
25255157	chr1:25255157:G:A	2.11686e-10	-2.77212e-10	2.96473
25255409	chr1:25255409:A:T	1.90264e-10	-2.77212e-10	2.85804
25256096	chr1:25256096:C:T	2.78779e-12	-2.77212e-10	-1.36513
25256737	chr1:25256737:T:A	2.89443e-10	-2.77212e-10	3.27758
25256941	chr1:25256941:G:A	3.34631e-12	-2.77212e-10	-1.18252
25257119	chr1:25257119:C:G	0.436474	24.8639	-0.452254
25257514	chr1:25257514:A:T	3.78795e-11	-2.77212e-10	1.24403
25257879	chr1:25257879:G:C	4.39587e-12	-2.77212e-10	-0.90971
25257955	chr1:25257955:A:G	4.3547e-12	-2.77212e-10	-0.919119
25258459	chr1:25258459:T:C	5.09164e-09	6.14498	-4.1799e-10
25258485	chr1:25258485:G:A	8.86967e-09	8.1156	-1.41558
25258506	chr1:25258506:G:C	2.60617e-12	-2.77212e-10	-1.43249
25258795	chr1:25258795:A:T	2.46131e-10	-2.77212e-10	3.11549
25258812	chr1:25258812:G:A	7.9675e-12	-2.77212e-10	-0.315005
25258821	chr1:25258821:T:C	2.11914e-10	-2.77212e-10	2.9658
25258894	chr1:25258894:C:T	2.6327e-12	-2.77212e-10	-1.42237
25258924	chr1:25258924:T:A	3.61484e-11	-2.77212e-10	1.19726
25259180	chr1:25259180:G:A	5.04358e-12	-2.77212e-10	-0.772258
25259628	chr1:25259628:G:A	2.67294e-12	-2.77212e-10	-1.4072
25259832	chr1:25259832:C:T	2.73878e-12	-2.77212e-10	-1.38286
25260007	chr1:25260007:C:A	7.82027e-12	-2.77212e-10	-0.333656
25260031	chr1:25260031:T:C	2.5993e-12	-2.77212e-10	-1.43513
25260107	chr1:25260107:A:G	2.90857e-12	-2.77212e-10	-1.32271
25260161	chr1:25260161:T:C	2.17053e-11	-2.77212e-10	0.687183
25260696	chr1:25260696:C:T	8.1757e-12	-2.77212e-10	-0.289209
25261022	chr1:25261022:C:G	2.04623e-11	-2.77212e-10	0.628209
25261028	chr1:25261028:C:A	7.72582e-12	-2.77212e-10	-0.345807
25261104	chr1:25261104:T:C	1.20095e-12	-0.933925	-1.27333
25261234	chr1:25261234:T:G	2.64008e-12	-2.77212e-10	-1.41956
25261384	chr1:25261384:C:G	3.48823e-11	-2.77212e-10	1.1616
25261407	chr1:25261407:T:C	3.95536e-11	-2.77212e-10	1.28728
25261414	chr1:25261414:T:C	3.46096e-11	-2.77212e-10	1.15376
25261451	chr1:25261451:CT:C	1.70386e-12	-1.85748	-4.1799e-10
25261491	chr1:25261491:G:A	2.61397e-12	-2.77212e-10	-1.42951
25261597	chr1:25261597:G:C	2.26513e-11	-2.77212e-10	0.729841
25261620	chr1:25261620:G:A	4.69028e-12	-2.77212e-10	-0.844883
25261752	chr1:25261752:C:T	5.25794e-11	-2.77212e-10	1.57195
25261837	chr1:25261837:G:A	2.60098e-12	-2.77212e-10	-1.43448
25262554	chr1:25262554:C:A	1.02849e-11	-2.77212e-10	-0.0596978
25262590	chr1:25262590:G:C	5.39217e-11	-2.77212e-10	1.59716
25262692	chr1:25262692:G:A	2.62737e-12	-2.77212e-10	-1.42439
25262844	chr1:25262844:A:G	2.59756e-12	-2.77212e-10	-1.4358
25262938	chr1:25262938:C:T	6.06285e-12	-2.77212e-10	-0.588194
25263124	chr1:25263124:G:A	6.54826e-11	-2.77212e-10	1.79141
25263174	chr1:25263174:G:C	8.94985e-13	-1.27339	-1.22794
25263242	chr1:25263242:TGAG:T	2.60063e-12	-2.77212e-10	-1.43462
25263582	chr1:25263582:C:T	1.75655e-12	-1.82702	-4.1799e-10
25264032	chr1:25264032:G:A	4.43635e-13	-1.9997	-1.20343
25264052	chr1:25264052:C:T	5.61217e-12	-2.77212e-10	-0.665438
25264311	chr1:25264311:T:G	1.46555e-12	-2.00814	-4.1799e-10
25264315	chr1:25264315:A:C	2.8214e-12	-2.77212e-10	-1.35314
25264397	chr1:25264397:G:A	4.58882e-12	-2.77212e-10	-0.866753
25266200	chr1:25266200:A:G	2.6734e-12	-2.77212e-10	-1.40702
25274963	chr1:25274963:A:G	3.74625e-12	-2.77212e-10	-1.06962
25277514	chr1:25277514:GA:G	2.57527e-11	-2.77212e-10	0.858164
25278566	chr1:25278566:G:A	4.02753e-12	-2.77212e-10	-0.997223
25282958	chr1:25282958:C:T	2.66191e-12	-2.77212e-10	-1.41133
25283250	chr1:25283250:G:T	6.98865e-12	-2.77212e-10	-0.446088
25284795	chr1:25284795:A:G	4.07129e-12	-2.77212e-10	-0.986415
25287125	chr1:25287125:T:C	2.75273e-12	-2.77212e-10	-1.37778
25287627	chr1:25287627:G:A	2.64613e-12	-2.77212e-10	-1.41728
25287950	chr1:25287950:C:T	3.05369e-12	-2.77212e-10	-1.27402
25288032	chr1:25288032:T:G	1.12087e-10	-2.77212e-10	2.3289
25292660	chr1:25292660:G:T	4.06019e-11	-2.77212e-10	1.31344
25296332	chr1:25296332:C:T	3.15454e-12	-2.77212e-10	-1.24153
25299439	chr1:25299439:A:G	2.33149e-11	-2.77212e-10	0.758718
25303275	chr1:25303275:TTCTC:T	3.1053e-12	-2.77212e-10	-1.25726
25307747	chr1:25307747:C:T	3.8745e-12	-2.77212e-10	-1.03596
25308487	chr1:25308487:T:G	7.61993e-12	-2.77212e-10	-0.359608
25311388	chr1:25311388:G:A	3.48294e-11	-2.77212e-10	1.16009
25316143	chr1:25316143:C:G	4.77021e-11	-2.77212e-10	1.4746
25318977	chr1:25318977:T:C	2.68397e-12	-2.77212e-10	-1.40308
25320198	chr1:25320198:G:A	9.70335e-12	-2.77212e-10	-0.117904
25329649	chr1:25329649:C:T	7.57447e-11	-2.77212e-10	1.93699
25330346	chr1:25330346:A:G	4.13439e-12	-2.77212e-10	-0.971036
25332834	chr1:25332834:T:C	2.83904e-11	-2.77212e-10	0.955677
25337098	chr1:25337098:T:C	5.79483e-12	0.802983	-1.43639
25337140	chr1:25337140:G:T	3.31756e-12	-2.77212e-10	-1.19115
25338539	chr1:25338539:T:C	1.81159e-11	-2.77212e-10	0.506416
25338599	chr1:25338599:G:T	1.81635e-11	-2.77212e-10	0.50904
25338950	chr1:25338950:C:G	1.4896e-11	1.7078	-1.39709
25339247	chr1:25339247:A:G	1.39682e-11	1.64421	-1.3978
25339480	chr1:25339480:C:T	2.65876e-12	-2.77212e-10	-1.41251
25339752	chr1:25339752:C:T	1.54317e-11	1.74145	-1.3954
25339912	chr1:25339912:A:T	1.48201e-11	1.70529	-1.39968
25340235	chr1:25340235:C:T	1.81635e-11	-2.77212e-10	0.50904
25340256	chr1:25340256:A:T	1.48531e-12	-1.99475	-4.1799e-10
25340997	chr1:25340997:A:G	1.46984e-12	-2.00522	-4.1799e-10
25341001	chr1:25341001:T:C	5.12846e-11	-2.77212e-10	1.54701
25341092	chr1:25341092:G:A	1.43738e-11	1.67438	-1.39935
25341289	chr1:25341289:A:G	1.07159e-11	1.41705	-1.4357
25341297	chr1:25341297:G:A	3.60711e-11	1.19512	-4.1799e-10
25341373	chr1:25341373:T:C	4.7415e-11	-2.77212e-10	1.46856
25341420	chr1:25341420:G:A	2.50302e-11	2.07009	-1.24038
25341492	chr1:25341492:T:C	3.74683e-12	-2.77212e-10	-1.06946
25341555	chr1:25341555:T:A	1.48907e-11	1.71446	-1.40409
25341581	chr1:25341581:G:A	5.1613e-11	-2.77212e-10	1.5534
25341835	chr1:25341835:C:T	4.09663e-12	0.145659	-1.12587
25342566	chr1:25342566:A:C	1.25351e-08	8.45152	-1.4056
25342797	chr1:25342797:AAGGGTACCTAATCAGTT:A	5.18704e-11	-2.77212e-10	1.55837
25342867	chr1:25342867:G:A	2.59714e-12	-2.77212e-10	-1.43597
25343165	chr1:25343165:T:C	1.48577e-11	1.70541	-1.39727
25343290	chr1:25343290:A:G	3.91897e-12	-2.77212e-10	-1.02455
25343338	chr1:25343338:G:A	2.78316e-12	-2.77212e-10	-1.36679
25343429	chr1:25343429:GTAGT:G	6.68722e-12	-2.77212e-10	-0.490178
25343568	chr1:25343568:T:A	3.8245e-12	-2.77212e-10	-1.04895
25343767	chr1:25343767:G:A	2.61942e-12	-2.77212e-10	-1.42742
25343768	chr1:25343768:C:T	3.8238e-12	-2.77212e-10	-1.04913
25343916	chr1:25343916:G:A	3.75143e-12	-2.77212e-10	-1.06824
25343966	chr1:25343966:G:A	2.6349e-12	-2.77212e-10	-1.42153
25344444	chr1:25344444:A:T	4.53134e-12	-2.77212e-10	-0.879358
25345041	chr1:25345041:G:A	2.07049e-11	-2.77212e-10	0.639995
25345318	chr1:25345318:C:T	2.91166e-12	-2.77212e-10	-1.32165
25345429	chr1:25345429:C:A	1.36122e-11	1.61911	-1.39852
25346039	chr1:25346039:C:T	2.6182e-12	-2.77212e-10	-1.42789
25346293	chr1:25346293:T:C	6.93698e-12	0.927825	-1.38133
25346313	chr1:25346313:A:T	2.29059e-11	2.08305	-1.34204
25346917	chr1:25346917:G:A	4.40213e-12	-2.77212e-10	-0.908287
25348294	chr1:25348294:C:T	2.38972e-11	2.04998	-1.26659
25348422	chr1:25348422:C:T	2.37224e-11	2.06146	-1.28541
25348472	chr1:25348472:G:A	6.99925e-12	-2.77212e-10	-0.444572
25349115	chr1:25349115:A:G	1.15255e-11	1.48854	-1.43435
25349688	chr1:25349688:T:C	1.48044e-11	1.70163	-1.39709
25350036	chr1:25350036:G:A	2.60854e-12	-2.77212e-10	-1.43158
25350114	chr1:25350114:G:A	2.43369e-11	-2.77212e-10	0.801617
25350710	chr1:25350710:G:C	4.27931e-12	-2.77212e-10	-0.936583
25350759	chr1:25350759:C:G	2.64056e-12	-2.77212e-10	-1.41939
25351313	chr1:25351313:G:C	1.81714e-11	-2.77212e-10	0.509473
25351353	chr1:25351353:T:A	4.11872e-12	0.192539	-1.16737
25351551	chr1:25351551:G:C	2.62121e-12	-2.77212e-10	-1.42674
25351747	chr1:25351747:T:A	3.95182e-12	-2.77212e-10	-1.0162
25352453	chr1:25352453:G:A	2.60005e-12	-2.77212e-10	-1.43484
25353084	chr1:25353084:C:T	1.74087e-11	-2.77212e-10	0.466596
25353339	chr1:25353339:A:G	4.9992e-11	-2.77212e-10	1.52149
25353529	chr1:25353529:C:T	1.56072e-11	-2.77212e-10	0.357359
25353751	chr1:25353751:C:T	3.93263e-12	-2.77212e-10	-1.02107
25354353	chr1:25354353:G:A	3.10542e-12	-1.25722	-4.1799e-10
25354504	chr1:25354504:C:T	2.76158e-12	-2.77212e-10	-1.37457
25354821	chr1:25354821:G:A	1.25859e-11	-2.77212e-10	0.142199
25355199	chr1:25355199:C:G	7.73546e-12	-0.34456	-4.1799e-10
25355314	chr1:25355314:A:C	1.46494e-11	-2.77212e-10	0.294021
25355527	chr1:25355527:AG:A	9.53506e-12	-2.77212e-10	-0.1354
25355799	chr1:25355799:G:GATAC	2.73096e-12	-2.77212e-10	-1.38572
25355894	chr1:25355894:A:G	4.9829e-12	-2.77212e-10	-0.784362
25356231	chr1:25356231:C:T	3.08397e-11	-2.77212e-10	1.03843
25356254	chr1:25356254:T:G	1.68993e-11	-2.77212e-10	0.436896
25356255	chr1:25356255:G:T	3.43009e-12	-2.77212e-10	-1.15779
25356601	chr1:25356601:G:A	1.63286e-12	-0.936511	-0.963532
25356627	chr1:25356627:A:G	1.47775e-12	-1.99985	-4.1799e-10
25357443	chr1:25357443:A:G	9.92327e-12	-2.77212e-10	-0.0954927
25357521	chr1:25357521:C:T	2.23159e-11	1.75972	-1.0448
25358000	chr1:25358000:T:G	2.6059e-12	-2.77212e-10	-1.4326
25358003	chr1:25358003:AGTGGC:A	2.64208e-12	-2.77212e-10	-1.41881
25358042	chr1:25358042:G:C	4.29554e-11	-2.77212e-10	1.36979
25358149	chr1:25358149:A:G	2.60404e-12	-2.77212e-10	-1.43331
25358159	chr1:25358159:G:A	1.45877e-11	1.69395	-1.40415
25358215	chr1:25358215:G:C	4.20818e-12	-2.77212e-10	-0.953344
25358957	chr1:25358957:G:T	9.3538e-12	-0.154592	-4.1799e-10
25358993	chr1:25358993:G:A	4.52165e-12	0.262208	-1.14371
25359392	chr1:25359392:G:A	8.77007e-12	1.21413	-1.43316
25359450	chr1:25359450:A:G	2.73108e-12	-2.77212e-10	-1.38568
25359828	chr1:25359828:C:A	2.60659e-12	-2.77212e-10	-1.43233
25359913	chr1:25359913:CTTG:C	1.23772e-10	-2.77212e-10	2.42807
25360024	chr1:25360024:C:T	2.61342e-12	-2.77212e-10	-1.42972
25360935	chr1:25360935:A:G	1.82533e-11	0.513972	-4.1799e-10
25361410	chr1:25361410:T:C	4.45161e-12	0.240387	-1.1375
25361655	chr1:25361655:A:C	3.64267e-12	-1.09766	-4.1799e-10
25367970	chr1:25367970:G:A	6.13484e-11	-2.77212e-10	1.72619
25368134	chr1:25368134:G:C	2.62394e-11	-2.77212e-10	0.876887
25369282	chr1:25369282:G:C	3.63787e-12	-2.77212e-10	-1.09898
25369344	chr1:25369344:G:A	1.98192e-07	11.0301	-1.22346
25370035	chr1:25370035:A:G	1.10411e-11	1.23672	-1.22547
25370263	chr1:25370263:T:C	1.26398e-11	1.3635	-1.21703
25370613	chr1:25370613:TTG:T	1.07215e-11	1.20426	-1.22239
25371215	chr1:25371215:C:T	9.11504e-12	-2.77212e-10	-0.18045
25371863	chr1:25371863:T:C	5.9414e-12	0.403387	-1.01182
25371948	chr1:25371948:GTTA:G	1.06388e-11	1.1921	-1.21797
25372164	chr1:25372164:G:A	1.11051e-11	1.21015	-1.19312
25372233	chr1:25372233:T:C	6.9107e-11	-2.77212e-10	1.84528
25372425	chr1:25372425:A:G	1.06013e-11	1.16372	-1.19312
25372575	chr1:25372575:C:T	3.96351e-12	-2.77212e-10	-1.01324
25372611	chr1:25372611:C:T	8.54468e-12	-2.77212e-10	-0.245066
25372929	chr1:25372929:G:A	4.04406e-12	-2.77212e-10	-0.993125
25373006	chr1:25373006:GGA:G	8.28535e-12	0.930502	-1.20639
25373045	chr1:25373045:C:A	4.67469e-11	-2.77212e-10	1.45437
25373116	chr1:25373116:C:T	8.4692e-12	-0.253939	-4.1799e-10
25373215	chr1:25373215:G:A	1.17923e-11	0.077072	-4.1799e-10
25373280	chr1:25373280:T:C	1.17559e-11	1.26616	-1.19218
25373299	chr1:25373299:A:G	1.03689e-11	1.15825	-1.20982
25373583	chr1:25373583:C:G	1.08357e-11	-2.77212e-10	-0.00752824
25374198	chr1:25374198:C:A	3.23199e-12	-2.77212e-10	-1.21728
25374357	chr1:25374357:C:G	3.02484e-12	-2.77212e-10	-1.28352
25374358	chr1:25374358:A:G	3.46772e-12	-2.77212e-10	-1.14688
25374565	chr1:25374565:T:C	5.00909e-12	0.564412	-1.34353
25374568	chr1:25374568:T:C	4.81693e-12	0.532085	-1.35032
25375998	chr1:25375998:C:T	4.07093e-11	-2.77212e-10	1.31608
25376665	chr1:25376665:C:T	2.46336e-07	11.3805	-1.35647
25376785	chr1:25376785:G:A	3.39737e-11	-2.77212e-10	1.13521
25377082	chr1:25377082:A:C	3.36462e-12	-0.0940849	-1.08297
25377316	chr1:25377316:C:T	5.32039e-12	0.332946	-1.05177
25377421	chr1:25377421:C:T	3.48818e-12	-2.77212e-10	-1.14099
25378226	chr1:25378226:C:T	2.68663e-12	-2.77212e-10	-1.40209
25378381	chr1:25378381:C:T	2.87643e-12	-2.77212e-10	-1.33383
25378484	chr1:25378484:T:G	4.24953e-11	-2.77212e-10	1.35902
25378489	chr1:25378489:T:A	2.42434e-12	-1.50481	-4.1799e-10
25378515	chr1:25378515:C:T	3.4182e-12	-0.0424394	-1.11882
25378632	chr1:25378632:C:T	5.74278e-12	-2.77212e-10	-0.642432
25378716	chr1:25378716:G:T	2.8106e-12	-2.77212e-10	-1.35698
25378933	chr1:25378933:C:T	1.47357e-12	-2.00269	-4.1799e-10
25379217	chr1:25379217:G:T	1.22105e-11	0.111921	-4.1799e-10
25379763	chr1:25379763:C:T	2.91749e-12	-2.77212e-10	-1.31965
25379804	chr1:25379804:A:G	2.96262e-12	-2.77212e-10	-1.3043
25380648	chr1:25380648:C:T	3.48209e-12	-2.77212e-10	-1.14274
25380860	chr1:25380860:C:A	4.10158e-11	-2.77212e-10	1.32358
25380970	chr1:25380970:C:T	2.6838e-12	-2.77212e-10	-1.40314
25380971	chr1:25380971:G:A	3.49272e-12	-2.77212e-10	-1.1397
25381756	chr1:25381756:C:G	3.70787e-12	-2.77212e-10	-1.07992
25381918	chr1:25381918:T:C	4.73716e-12	-2.77212e-10	-0.834937
25382767	chr1:25382767:A:C	4.65186e-11	0.571502	0.877976
25383035	chr1:25383035:T:C	2.82915e-12	-2.77212e-10	-1.3504
25383142	chr1:25383142:T:C	2.92819e-12	-2.77212e-10	-1.31599
25383659	chr1:25383659:T:C	2.77769e-12	-2.77212e-10	-1.36876
25383901	chr1:25383901:A:G	3.52605e-11	-2.77212e-10	1.17239
25384477	chr1:25384477:G:A	4.0215e-12	0.188873	-1.18759
25384577	chr1:25384577:G:A	4.79202e-12	-2.77212e-10	-0.823424
25384703	chr1:25384703:G:A	3.73008e-12	-2.77212e-10	-1.07394
25385311	chr1:25385311:AG:A	2.06524e-11	-2.77212e-10	0.637456
25385778	chr1:25385778:C:A	1.7029e-11	-2.77212e-10	0.444544
25385953	chr1:25385953:A:G	3.96731e-12	-2.77212e-10	-1.01229
25386142	chr1:25386142:C:T	2.69336e-12	-2.77212e-10	-1.39959
25386189	chr1:25386189:T:C	5.82802e-12	-0.627697	-4.1799e-10
25386734	chr1:25386734:A:G	3.25516e-12	-2.77212e-10	-1.21013
25386743	chr1:25386743:A:T	3.25941e-10	4.13118	-0.73484
25387017	chr1:25387017:C:T	3.68645e-11	-2.77212e-10	1.21688
25387247	chr1:25387247:C:T	4.92226e-11	-2.77212e-10	1.50598
25387699	chr1:25387699:T:C	2.94033e-12	-2.77212e-10	-1.31185
25387717	chr1:25387717:T:C	3.69694e-11	-2.77212e-10	1.21972
25388313	chr1:25388313:G:A	1.60386e-11	-2.77212e-10	0.384625
25388924	chr1:25388924:G:A	1.11497e-10	-2.77212e-10	2.32362
25389288	chr1:25389288:G:A	2.75949e-12	-2.77212e-10	-1.37533
25389394	chr1:25389394:C:A	1.31706e-10	2.7363	-0.246105
25389800	chr1:25389800:T:C	5.98189e-12	-2.77212e-10	-0.601639
25389824	chr1:25389824:A:G	5.59912e-12	0.391992	-1.05976
25390199	chr1:25390199:A:G	3.53966e-11	-2.77212e-10	1.17624
25390648	chr1:25390648:C:T	8.93582e-12	1.2357	-1.436
25390728	chr1:25390728:C:G	2.632e-12	-2.77212e-10	-1.42263
25390838	chr1:25390838:T:C	2.20513e-11	-2.77212e-10	0.702998
25390874	chr1:25390874:C:G	4.95461e-07	12.025	-1.30217
25390883	chr1:25390883:C:A	2.94205e-12	-2.77212e-10	-1.31127
25391247	chr1:25391247:C:T	2.66322e-12	-2.77212e-10	-1.41084
25391275	chr1:25391275:C:T	4.15817e-12	-2.77212e-10	-0.965299
25391485	chr1:25391485:C:A	4.39836e-12	-2.77212e-10	-0.909142
25391900	chr1:25391900:G:C	6.95791e-12	-2.77212e-10	-0.450495
25391965	chr1:25391965:T:G	4.56637e-12	-2.77212e-10	-0.871656
25392460	chr1:25392460:C:T	4.27359e-12	-2.77212e-10	-0.937922
25392744	chr1:25392744:A:C	2.1652e-12	-0.215741	-1.40212
25393020	chr1:25393020:T:C	3.30695e-12	0.131249	-1.3256
25393103	chr1:25393103:A:G	3.47818e-11	-2.77212e-10	1.15872
25393108	chr1:25393108:T:A	1.86582e-12	-0.371441	-1.39523
25393289	chr1:25393289:G:A	2.64162e-12	-2.77212e-10	-1.41898
25393559	chr1:25393559:T:C	3.10634e-12	-2.77212e-10	-1.25693
25393587	chr1:25393587:C:T	5.15414e-12	-2.77212e-10	-0.750575
25393597	chr1:25393597:G:A	2.23086e-12	-0.335257	-1.25273
25393608	chr1:25393608:G:GACACT	3.31538e-12	-2.77212e-10	-1.1918
25393610	chr1:25393610:G:C	2.11207e-12	-0.371026	-1.27168
25393641	chr1:25393641:G:A	2.47906e-11	-2.77212e-10	0.820091
25393810	chr1:25393810:C:T	3.11099e-12	0.0527212	-1.30815
25393879	chr1:25393879:A:G	2.00053e-12	-0.343038	-1.35393
25394021	chr1:25394021:G:A	3.03698e-12	-2.77212e-10	-1.27951
25394143	chr1:25394143:T:C	3.72519e-12	-2.77212e-10	-1.07526
25394394	chr1:25394394:G:A	2.84222e-11	-2.77212e-10	0.956796
25394404	chr1:25394404:C:T	3.30106e-12	-2.77212e-10	-1.19613
25394476	chr1:25394476:C:T	5.50053e-12	-2.77212e-10	-0.68553
25394656	chr1:25394656:G:C	2.90025e-12	-2.77212e-10	-1.32558
25394663	chr1:25394663:A:G	5.07687e-11	2.06338	-0.526473
25395599	chr1:25395599:A:G	2.72383e-12	-0.0711622	-1.31718
25395715	chr1:25395715:T:C	2.65555e-12	-0.0268435	-1.38688
25395736	chr1:25395736:A:G	2.61543e-12	-2.77212e-10	-1.42895
25396494	chr1:25396494:G:A	2.80482e-12	-2.77212e-10	-1.35904
25396743	chr1:25396743:A:G	2.73861e-12	-2.77212e-10	-1.38293
25396992	chr1:25396992:ATC:A	3.10601e-12	-2.77212e-10	-1.25704
25397655	chr1:25397655:T:C	4.23927e-12	0.228053	-1.17404
25397815	chr1:25397815:C:A	2.87318e-12	-2.77212e-10	-1.33496
25397875	chr1:25397875:G:A	1.31606e-10	2.29484	0.194605
25399661	chr1:25399661:G:A	4.8161e-12	-0.818411	-4.1799e-10
25400731	chr1:25400731:G:A	3.20569e-12	-2.77212e-10	-1.22545
25400895	chr1:25400895:C:T	1.28007e-12	-0.707613	-1.43585
25400995	chr1:25400995:T:C	2.66635e-12	-0.376083	-1.03358
25401139	chr1:25401139:A:C	2.86219e-12	-2.77212e-10	-1.33879
25401279	chr1:25401279:A:G	2.77269e-12	-2.77212e-10	-1.37056
25401477	chr1:25401477:C:T	1.29447e-12	-0.696195	-1.43608
25401725	chr1:25401725:C:T	4.15348e-12	-2.77212e-10	-0.966428
25401745	chr1:25401745:A:G	2.79652e-12	-2.77212e-10	-1.362
25401885	chr1:25401885:T:C	3.70491e-12	-2.77212e-10	-1.08072
25402100	chr1:25402100:C:T	6.21065e-12	-2.77212e-10	-0.564109
25402439	chr1:25402439:G:T	2.44669e-12	-0.442961	-1.05268
25402778	chr1:25402778:A:G	4.23065e-12	-2.77212e-10	-0.948018
25402837	chr1:25402837:T:C	4.20929e-12	-2.77212e-10	-0.953081
25402964	chr1:25402964:G:A	3.70033e-12	-2.77212e-10	-1.08195
25403117	chr1:25403117:C:T	5.07812e-12	-2.77212e-10	-0.765434
25403664	chr1:25403664:A:G	8.58871e-12	-2.77212e-10	-0.239927
25403775	chr1:25403775:A:G	5.33046e-12	-2.77212e-10	-0.716938
25404134	chr1:25404134:C:T	2.81643e-12	-2.77212e-10	-1.35491
25404222	chr1:25404222:G:A	1.36284e-12	-0.656424	-1.42438
25404252	chr1:25404252:G:A	2.86097e-12	-2.77212e-10	-1.33921
25404468	chr1:25404468:G:A	4.26361e-12	-2.77212e-10	-0.940258
25405118	chr1:25405118:G:A	1.55149e-11	0.79629	-0.444864
25405308	chr1:25405308:T:C	1.42852e-11	-2.77212e-10	0.268852
25405530	chr1:25405530:G:A	4.72172e-12	-2.77212e-10	-0.838202
25406264	chr1:25406264:T:C	2.79216e-12	-2.77212e-10	-1.36356
25406401	chr1:25406401:C:G	3.07705e-12	-2.77212e-10	-1.2664
25406475	chr1:25406475:G:A	4.07005e-12	-2.77212e-10	-0.98672
25409852	chr1:25409852:G:T	1.38888e-11	-2.77212e-10	0.240711
25409866	chr1:25409866:T:C	9.14938e-12	-0.176689	-4.1799e-10
25409878	chr1:25409878:C:T	0.00335701	19.7083	-0.164351
25410011	chr1:25410011:A:C	2.83897e-12	-2.77212e-10	-1.34693
25410052	chr1:25410052:G:A	4.29397e-12	-2.77212e-10	-0.933164
25410080	chr1:25410080:A:G	4.36347e-12	-2.77212e-10	-0.917107
25410298	chr1:25410298:G:A	4.02362e-12	-2.77212e-10	-0.998194
25410311	chr1:25410311:T:C	3.68777e-12	-2.77212e-10	-1.08535
25410625	chr1:25410625:C:T	3.70043e-10	3.52324	-4.1799e-10
25410919	chr1:25410919:G:A	4.20978e-12	-2.77212e-10	-0.952964
25411231	chr1:25411231:A:C	4.37395e-12	-2.77212e-10	-0.91471
25411237	chr1:25411237:G:A	4.41891e-12	-2.77212e-10	-0.904482
25411563	chr1:25411563:C:T	4.98542e-12	-2.77212e-10	-0.783857
25411834	chr1:25411834:C:T	4.56656e-12	-2.77212e-10	-0.871615
25412246	chr1:25412246:G:A	4.62796e-12	-2.77212e-10	-0.858259
25412388	chr1:25412388:C:T	4.24842e-12	-2.77212e-10	-0.943827
25412581	chr1:25412581:A:G	6.15797e-12	-2.77212e-10	-0.572628
25413312	chr1:25413312:T:C	2.72101e-12	-0.39534	-0.994031
25413618	chr1:25413618:C:T	1.51253e-11	-2.77212e-10	0.325992
25413699	chr1:25413699:C:T	6.19849e-12	0.811324	-1.37739
25414181	chr1:25414181:G:C	2.71527e-12	-2.77212e-10	-1.39148
25414288	chr1:25414288:A:G	1.57954e-12	-1.32039	-0.612849
25414356	chr1:25414356:A:C	1.19729e-12	-0.796597	-1.41371
25414369	chr1:25414369:C:T	4.88894e-12	-2.77212e-10	-0.803399
25414972	chr1:25414972:T:C	3.44421e-12	-2.77212e-10	-1.15368
25414979	chr1:25414979:C:T	4.35044e-11	-2.77212e-10	1.38249
25415383	chr1:25415383:T:C	2.80725e-12	-2.77212e-10	-1.35817
25415508	chr1:25415508:C:T	2.909e-12	-2.77212e-10	-1.32257
25416003	chr1:25416003:G:A	1.50743e-11	-2.77212e-10	0.322619
25416115	chr1:25416115:C:T	2.84596e-12	-0.343148	-1.00133
25416125	chr1:25416125:G:A	2.83023e-12	-0.361817	-0.9882
25416204	chr1:25416204:G:A	5.50338e-12	-2.77212e-10	-0.685013
25416324	chr1:25416324:T:C	4.26917e-12	-2.77212e-10	-0.938955
25416624	chr1:25416624:C:T	1.37718e-12	-0.634089	-1.43625
25416937	chr1:25416937:A:G	1.73654e-11	1.89949	-1.43538
25417440	chr1:25417440:T:A	4.26327e-12	-2.77212e-10	-0.940339
25417674	chr1:25417674:C:T	1.30783e-12	-0.686731	-1.43528
25417817	chr1:25417817:G:A	2.79323e-12	-2.77212e-10	-1.36318
25417977	chr1:25417977:C:T	3.54366e-12	-0.218445	-0.906769
25418274	chr1:25418274:G:A	4.23709e-12	-2.77212e-10	-0.946499
25418570	chr1:25418570:T:C	1.3579e-12	-0.650114	-1.43432
25418637	chr1:25418637:A:G	2.77726e-12	-2.77212e-10	-1.36891
25418814	chr1:25418814:G:A	4.55249e-12	-2.77212e-10	-0.8747
25418982	chr1:25418982:C:T	2.61714e-12	-2.77212e-10	-1.42829
25419154	chr1:25419154:C:T	1.38063e-11	1.11788	-0.883128
25419321	chr1:25419321:A:C	4.72564e-12	-2.77212e-10	-0.837372
25420072	chr1:25420072:C:T	2.61288e-12	-0.0138477	-1.41607
25420125	chr1:25420125:T:C	7.9985e-12	-2.77212e-10	-0.311122
25420230	chr1:25420230:C:T	2.597e-12	-2.77212e-10	-1.43602
25420231	chr1:25420231:G:A	3.78026e-12	-2.77212e-10	-1.06058
25420665	chr1:25420665:T:C	1.53835e-12	-1.95966	-4.1799e-10
25420908	chr1:25420908:G:T	1.3556e-11	1.16812	-0.95167
25421164	chr1:25421164:C:T	3.51683e-12	-0.299001	-0.833815
25421231	chr1:25421231:CAGAG:C	2.82326e-12	-2.77212e-10	-1.35248
25421585	chr1:25421585:G:A	4.11988e-12	-2.77212e-10	-0.97455
25421744	chr1:25421744:G:A	1.38598e-11	1.13671	-0.898094
25421866	chr1:25421866:T:C	1.88762e-12	-0.456318	-1.29874
25422131	chr1:25422131:T:C	5.16154e-12	-2.77212e-10	-0.749141
25422145	chr1:25422145:C:T	4.2707e-12	-2.77212e-10	-0.938597
25422304	chr1:25422304:G:A	3.36027e-12	-0.376864	-0.80149
25422650	chr1:25422650:G:T	4.54704e-12	-2.77212e-10	-0.875898
25422746	chr1:25422746:G:A	4.00523e-12	-2.77212e-10	-1.00277
25422778	chr1:25422778:G:A	3.15604e-08	8.2458	-0.276517
25422913	chr1:25422913:G:A	2.65091e-12	-2.77212e-10	-1.41547
25422968	chr1:25422968:C:T	1.40936e-12	-0.627539	-1.4197
25423425	chr1:25423425:C:T	2.19475e-11	-2.77212e-10	0.698277
25424473	chr1:25424473:C:T	2.86276e-12	-2.77212e-10	-1.33859
25424842	chr1:25424842:T:C	4.7791e-12	-2.77212e-10	-0.826123
25424973	chr1:25424973:C:T	1.38849e-11	-2.77212e-10	0.240427
25424976	chr1:25424976:T:C	5.87826e-12	-2.77212e-10	-0.619114
25425141	chr1:25425141:C:T	3.21559e-12	-0.286407	-0.935958
25425150	chr1:25425150:G:C	5.23928e-12	-2.77212e-10	-0.734191
25425156	chr1:25425156:G:A	2.19396e-11	-2.77212e-10	0.697918
25425292	chr1:25425292:A:C	5.32749e-12	-2.77212e-10	-0.717495
25425359	chr1:25425359:C:T	2.60012e-12	-2.77212e-10	-1.43482
25425551	chr1:25425551:T:A	4.25252e-12	-2.77212e-10	-0.942864
25425596	chr1:25425596:T:G	2.19447e-11	-2.77212e-10	0.698149
25425742	chr1:25425742:T:C	2.60231e-12	-2.77212e-10	-1.43397
25425797	chr1:25425797:A:C	1.16098e-12	-0.852231	-1.38888
25426119	chr1:25426119:G:A	4.69884e-12	-2.77212e-10	-0.843059
25426126	chr1:25426126:A:G	1.44736e-12	-0.584467	-1.43617
25426314	chr1:25426314:T:C	3.62583e-12	-2.77212e-10	-1.10229
25426405	chr1:25426405:G:C	4.34031e-12	-2.77212e-10	-0.92243
25426632	chr1:25426632:C:T	1.36456e-11	-2.77212e-10	0.223044
25426899	chr1:25426899:A:C	1.33046e-11	-2.77212e-10	0.197734
25427027	chr1:25427027:A:G	4.31998e-12	-2.77212e-10	-0.927124
25427074	chr1:25427074:G:A	1.11253e-11	1.35185	-1.33301
25427147	chr1:25427147:C:T	1.42406e-12	-0.600935	-1.43593
25427186	chr1:25427186:G:A	3.34642e-12	-2.77212e-10	-1.18248
25428005	chr1:25428005:C:A	4.27917e-12	-2.77212e-10	-0.936616
25428105	chr1:25428105:G:A	4.25501e-12	-2.77212e-10	-0.942279
25428450	chr1:25428450:T:C	2.1976e-11	-2.77212e-10	0.699575
25428523	chr1:25428523:G:A	3.7393e-12	-0.268983	-0.802494
25429430	chr1:25429430:G:A	2.75567e-12	-2.77212e-10	-1.37671
25429500	chr1:25429500:G:T	3.4005e-12	-2.77212e-10	-1.16645
25429696	chr1:25429696:GAAAATTGGA:G	4.64756e-12	-2.77212e-10	-0.854033
25430277	chr1:25430277:T:A	2.64923e-12	-1.4161	-4.1799e-10
25430369	chr1:25430369:T:C	2.05069e-12	-0.332282	-1.33992
25430610	chr1:25430610:C:T	2.19396e-11	-2.77212e-10	0.697918
25430712	chr1:25430712:T:C	4.51426e-12	-2.77212e-10	-0.883133
25430730	chr1:25430730:T:C	3.24204e-11	1.08841	-4.1799e-10
25430821	chr1:25430821:C:T	3.54056e-12	-2.77212e-10	-1.12609
25431116	chr1:25431116:C:T	1.33249e-11	-2.77212e-10	0.19926
25432164	chr1:25432164:G:A	4.6377e-11	0.845231	0.601196
25432628	chr1:25432628:C:T	3.44828e-11	-2.77212e-10	1.15008
25433122	chr1:25433122:C:T	2.73235e-12	-2.77212e-10	-1.38521
25433304	chr1:25433304:T:A	3.73557e-12	-2.77212e-10	-1.07247
25433352	chr1:25433352:G:T	4.90411e-12	-2.77212e-10	-0.800301
25433703	chr1:25433703:A:C	3.13428e-12	-2.77212e-10	-1.24798
25434800	chr1:25434800:T:C	1.01397e-12	-1.00903	-1.36748
25435080	chr1:25435080:C:T	1.90642e-12	-1.74515	-4.1799e-10
25435433	chr1:25435433:A:T	2.51016e-12	-0.903736	-0.566294
25435733	chr1:25435733:A:G	5.10219e-12	-2.77212e-10	-0.760705
25436038	chr1:25436038:G:A	3.7419e-12	-2.77212e-10	-1.07078
25436411	chr1:25436411:A:T	5.71349e-12	0.581654	-1.2292
25437173	chr1:25437173:C:T	6.59378e-09	5.15427	1.24924
25437196	chr1:25437196:G:A	2.64949e-12	-2.77212e-10	-1.41601
25437686	chr1:25437686:A:G	9.3234e-13	-1.09534	-1.36509
25437983	chr1:25437983:G:A	4.85974e-12	-2.77212e-10	-0.809391
25438030	chr1:25438030:G:A	5.11733e-12	-2.77212e-10	-0.757742
25438057	chr1:25438057:A:G	4.75928e-12	-2.77212e-10	-0.830278
25438064	chr1:25438064:T:G	4.69894e-12	-2.77212e-10	-0.843039
25438459	chr1:25438459:G:A	3.60091e-12	-2.77212e-10	-1.10919
25438745	chr1:25438745:A:G	3.73204e-12	-2.77212e-10	-1.07342
25438900	chr1:25438900:AAAAAT:A	2.98426e-11	-2.77212e-10	1.00556
25438943	chr1:25438943:A:G	2.82024e-12	-2.77212e-10	-1.35355
25438992	chr1:25438992:A:G	1.19069e-12	-0.870426	-1.34541
25439310	chr1:25439310:C:T	2.81963e-12	-2.77212e-10	-1.35377
25439360	chr1:25439360:C:T	1.04445e-12	-1.11776	-1.22913
25439387	chr1:25439387:CTCTG:C	4.94409e-12	-2.77212e-10	-0.792182
25439674	chr1:25439674:T:G	4.39967e-12	-2.77212e-10	-0.908846
25439974	chr1:25439974:T:C	1.21903e-12	-0.847459	-1.34486
25439997	chr1:25439997:A:G	2.61463e-12	-0.837995	-0.591257
25440010	chr1:25440010:C:CT	7.62004e-12	0.28917	-0.648764
25440132	chr1:25440132:A:G	1.00071e-11	0.301128	-0.388205
25440407	chr1:25440407:A:G	3.59569e-12	0.0405667	-1.15121
25440490	chr1:25440490:T:C	5.11258e-12	-2.77212e-10	-0.75867
25441376	chr1:25441376:G:A	2.66471e-12	-2.77212e-10	-1.41028
25441483	chr1:25441483:C:A	2.06663e-05	15.8542	-1.40051
25441880	chr1:25441880:A:G	3.72921e-12	-2.77212e-10	-1.07418
25441968	chr1:25441968:T:A	2.72706e-12	-2.77212e-10	-1.38715
25442010	chr1:25442010:A:G	2.59764e-12	-2.77212e-10	-1.43577
25442446	chr1:25442446:A:G	1.21723e-12	-0.847306	-1.34649
25442677	chr1:25442677:A:G	5.13452e-12	-2.77212e-10	-0.754389
25443182	chr1:25443182:G:A	4.60076e-12	-2.77212e-10	-0.864153
25443191	chr1:25443191:T:G	1.62937e-12	-1.90218	-4.1799e-10
25443218	chr1:25443218:C:T	8.82761e-09	5.35622	1.33904
25443472	chr1:25443472:C:T	4.98434e-12	-2.77212e-10	-0.784075
25443569	chr1:25443569:C:T	4.37164e-12	-2.77212e-10	-0.915236
25443697	chr1:25443697:C:G	1.20798e-12	-0.860585	-1.34084
25444081	chr1:25444081:G:A	2.88817e-11	-2.77212e-10	0.972834
25444238	chr1:25444238:G:A	3.76767e-12	-2.77212e-10	-1.06392
25445192	chr1:25445192:G:T	3.30709e-11	-2.77212e-10	1.10828
25445534	chr1:25445534:A:G	2.60308e-12	-2.77212e-10	-1.43368
25446535	chr1:25446535:G:T	9.41695e-09	5.35561	1.40428
25446657	chr1:25446657:T:C	2.71902e-12	-2.77212e-10	-1.39011
25447997	chr1:25447997:A:G	6.98255e-12	-2.77212e-10	-0.44696
25448152	chr1:25448152:CTT:C	1.04649e-11	0.348609	-0.390955
25448237	chr1:25448237:G:A	2.59891e-12	-2.77212e-10	-1.43528
25449242	chr1:25449242:A:T	2.62747e-12	-0.842464	-0.581891
25449419	chr1:25449419:T:G	2.73189e-12	-2.77212e-10	-1.38538
25449427	chr1:25449427:T:G	3.73266e-12	-2.77212e-10	-1.07325
25450093	chr1:25450093:A:G	2.90613e-12	-2.77212e-10	-1.32355
25450402	chr1:25450402:G:A	4.53362e-12	-2.77212e-10	-0.878854
25450874	chr1:25450874:A:G	5.11732e-12	-2.77212e-10	-0.757743
25451064	chr1:25451064:A:AG	5.91034e-12	-2.77212e-10	-0.613671
25451165	chr1:25451165:C:T	4.58205e-12	-2.77212e-10	-0.868228
25451252	chr1:25451252:C:T	1.17658e-11	0.329916	-0.255094
25451523	chr1:25451523:G:A	4.55983e-12	-2.77212e-10	-0.87309
25451615	chr1:25451615:C:T	1.2101e-11	0.388815	-0.285901
25451905	chr1:25451905:C:G	4.98152e-12	-2.77212e-10	-0.78464
25452027	chr1:25452027:G:T	2.3133e-11	-2.77212e-10	0.750883
25452221	chr1:25452221:T:A	4.06773e-12	-2.77212e-10	-0.987289
25452341	chr1:25452341:G:A	1.15425e-11	0.361595	-0.305933
25452476	chr1:25452476:T:A	9.42375e-13	-1.0863	-1.36342
25452720	chr1:25452720:A:G	6.17714e-12	-2.77212e-10	-0.56952
25452745	chr1:25452745:T:G	9.72166e-13	-1.04561	-1.373
25452758	chr1:25452758:G:A	2.45783e-12	-0.802511	-0.688584
25453167	chr1:25453167:G:A	6.36176e-13	-1.99459	-0.848064
25453558	chr1:25453558:G:C	1.98244e-11	-2.77212e-10	0.596536
25453690	chr1:25453690:A:T	4.95504e-12	-2.77212e-10	-0.78997
25453692	chr1:25453692:T:G	2.89217e-12	-2.77212e-10	-1.32837
25453711	chr1:25453711:A:G	2.80944e-12	-2.77212e-10	-1.35739
25453780	chr1:25453780:C:T	2.60276e-12	-2.77212e-10	-1.4338
25454104	chr1:25454104:T:C	4.36999e-12	-2.77212e-10	-0.915615
25454662	chr1:25454662:A:G	9.82975e-13	-1.03038	-1.37717
25454965	chr1:25454965:G:A	2.31253e-11	-2.77212e-10	0.750552
25455447	chr1:25455447:C:A	4.37136e-12	-2.77212e-10	-0.9153
25455568	chr1:25455568:T:C	5.04492e-12	-2.77212e-10	-0.771994
25455609	chr1:25455609:G:A	3.79058e-12	-2.77212e-10	-1.05786
25455660	chr1:25455660:A:C	5.00167e-12	-2.77212e-10	-0.780604
25456550	chr1:25456550:A:G	3.73811e-12	-2.77212e-10	-1.0718
25456965	chr1:25456965:G:A	3.25096e-12	-2.77212e-10	-1.21142
25457064	chr1:25457064:T:C	5.04588e-12	-2.77212e-10	-0.771802
25457332	chr1:25457332:A:G	2.71178e-12	-0.843871	-0.548898
25457371	chr1:25457371:T:C	8.11057e-12	-0.297207	-4.1799e-10
25457732	chr1:25457732:TTTTTA:T	2.9194e-12	-2.77212e-10	-1.319
25457827	chr1:25457827:A:G	9.29287e-13	-1.09472	-1.36899
25457911	chr1:25457911:A:G	2.60227e-12	-2.77212e-10	-1.43399
25458060	chr1:25458060:G:A	9.72732e-13	-1.05063	-1.36739
25459369	chr1:25459369:A:G	2.00312e-12	-1.69567	-4.1799e-10
25459626	chr1:25459626:C:T	3.62314e-12	-2.77212e-10	-1.10303
25459631	chr1:25459631:C:T	4.81108e-12	-2.77212e-10	-0.819453
25459658	chr1:25459658:A:G	5.38813e-11	-2.77212e-10	1.59641
25459767	chr1:25459767:G:A	3.55493e-11	-2.77212e-10	1.18054
25460321	chr1:25460321:A:G	1.79229e-12	-1.80688	-4.1799e-10
25460564	chr1:25460564:C:T	4.58785e-12	-2.77212e-10	-0.866964
25460822	chr1:25460822:G:A	1.84216e-12	-0.820451	-0.958986
25461467	chr1:25461467:T:C	1.19866e-11	-2.77212e-10	0.0934181
25461492	chr1:25461492:T:C	6.21755e-12	-2.77212e-10	-0.562999
25461903	chr1:25461903:A:G	4.01106e-12	-2.77212e-10	-1.00132
25461931	chr1:25461931:A:G	9.67908e-12	0.358949	-0.479357
25461934	chr1:25461934:C:A	9.9751e-12	0.352116	-0.4424
25461965	chr1:25461965:G:A	3.11618e-11	-2.77212e-10	1.04882
25462272	chr1:25462272:G:A	3.20339e-12	-2.77212e-10	-1.22617
25462320	chr1:25462320:C:T	3.442e-11	-2.77212e-10	1.14826
25462399	chr1:25462399:T:C	2.65153e-12	-2.77212e-10	-1.41524
25462548	chr1:25462548:C:T	3.45165e-11	-2.77212e-10	1.15106
25462784	chr1:25462784:G:A	3.74977e-12	-2.77212e-10	-1.06868
25462796	chr1:25462796:G:GT	9.56892e-13	-1.05711	-1.37733
25462968	chr1:25462968:A:G	2.92367e-12	-2.77212e-10	-1.31754
25462980	chr1:25462980:G:A	5.45214e-12	-2.77212e-10	-0.694366
25463180	chr1:25463180:A:G	3.33025e-12	-2.77212e-10	-1.18733
25463707	chr1:25463707:A:T	9.45504e-13	-1.06356	-1.38286
25464019	chr1:25464019:CCA:C	2.20624e-12	-1.76365	0.164567
25464254	chr1:25464254:A:G	2.91183e-12	-0.827204	-0.49439
25464716	chr1:25464716:A:G	1.13683e-12	-1.25359	-1.00853
25464913	chr1:25464913:A:T	9.44197e-13	-1.0582	-1.38959
25465415	chr1:25465415:G:A	9.52409e-13	-1.06227	-1.37687
25466031	chr1:25466031:AT:A	2.20594e-12	-1.74394	0.144715
25466231	chr1:25466231:A:G	4.91675e-12	-2.77212e-10	-0.797728
25466449	chr1:25466449:G:T	3.63258e-12	-2.77212e-10	-1.10043
25466474	chr1:25466474:C:T	9.55494e-13	-1.05078	-1.38512
25466980	chr1:25466980:C:T	4.59516e-12	-2.77212e-10	-0.865372
25467021	chr1:25467021:G:T	3.63507e-12	-2.77212e-10	-1.09975
25467472	chr1:25467472:CTT:C	4.89211e-12	-2.77212e-10	-0.802752
25467698	chr1:25467698:A:G	4.06687e-12	-2.77212e-10	-0.9875
25467950	chr1:25467950:T:A	5.73371e-12	-2.77212e-10	-0.644013
25468119	chr1:25468119:A:G	5.11724e-12	-2.77212e-10	-0.757759
25468463	chr1:25468463:A:G	2.82066e-12	-2.77212e-10	-1.3534
25468729	chr1:25468729:A:AT	8.93106e-12	-2.77212e-10	-0.20084
25469089	chr1:25469089:T:A	1.05127e-11	-2.77212e-10	-0.0377916
25469095	chr1:25469095:GGC:G	2.08831e-12	-0.771251	-0.882772
25469747	chr1:25469747:C:T	4.22422e-12	-2.77212e-10	-0.94954
25469748	chr1:25469748:T:G	6.13411e-12	-2.77212e-10	-0.576511
25470037	chr1:25470037:C:T	3.5052e-12	-2.77212e-10	-1.13613
25470136	chr1:25470136:A:G	3.6281e-12	-2.77212e-10	-1.10167
25471415	chr1:25471415:A:G	2.70709e-12	-2.77212e-10	-1.3945
25471569	chr1:25471569:C:T	4.86933e-12	-2.77212e-10	-0.807418
25471632	chr1:25471632:G:A	1.04432e-11	0.396964	-0.441389
25471655	chr1:25471655:C:T	4.73538e-12	-2.77212e-10	-0.835313
25471751	chr1:25471751:G:A	1.84374e-12	-1.77858	-4.1799e-10
25471885	chr1:25471885:G:A	3.7057e-12	-2.77212e-10	-1.0805
25472065	chr1:25472065:G:A	2.60392e-12	-2.77212e-10	-1.43336
25472209	chr1:25472209:ATACT:A	4.95009e-12	-2.77212e-10	-0.79097
25472286	chr1:25472286:A:G	7.16678e-12	-2.77212e-10	-0.420919
25472392	chr1:25472392:G:A	2.93745e-12	-2.77212e-10	-1.31283
25472560	chr1:25472560:G:A	3.00603e-12	-1.28975	-4.1799e-10
25472776	chr1:25472776:G:A	3.05664e-12	-2.77212e-10	-1.27306
25473189	chr1:25473189:ACT:A	9.05516e-12	-2.77212e-10	-0.18704
25473190	chr1:25473190:CTCTG:C	5.72682e-12	-0.645215	-4.1799e-10
25473331	chr1:25473331:G:A	6.21823e-12	-2.77212e-10	-0.56289
25473527	chr1:25473527:T:G	8.91278e-12	1.21861	-1.4215
25473774	chr1:25473774:C:T	5.52063e-12	-2.77212e-10	-0.681884
25474137	chr1:25474137:G:A	3.16232e-12	-2.77212e-10	-1.23907
25474299	chr1:25474299:C:T	2.94008e-12	0.0660333	-1.37797
25474349	chr1:25474349:ACTTGTGTTTTGCTC:A	6.10575e-12	-2.77212e-10	-0.581144
25474906	chr1:25474906:G:C	6.76834e-12	-2.77212e-10	-0.478119
25475082	chr1:25475082:C:T	3.76802e-11	-2.77212e-10	1.23876
25475202	chr1:25475202:G:A	2.89417e-12	-2.77212e-10	-1.32768
25475269	chr1:25475269:C:T	1.62312e-12	-2.00618	0.100154
25475478	chr1:25475478:G:A	1.57673e-12	-1.93502	-4.1799e-10
25475636	chr1:25475636:T:C	5.16223e-12	-2.77212e-10	-0.749007
25476255	chr1:25476255:A:C	2.70858e-12	-2.77212e-10	-1.39395
25476671	chr1:25476671:T:C	9.54171e-09	5.40183	1.37123
25477205	chr1:25477205:T:C	1.95402e-12	-1.72049	-4.1799e-10
25477336	chr1:25477336:G:A	3.41224e-12	-2.77212e-10	-1.16301
25477366	chr1:25477366:TA:T	4.60974e-12	-2.77212e-10	-0.862203
25477370	chr1:25477370:AAACC:A	4.70972e-12	-2.77212e-10	-0.840747
25477434	chr1:25477434:C:T	3.22571e-12	-2.77212e-10	-1.21922
25477965	chr1:25477965:G:A	5.20064e-12	-2.77212e-10	-0.741594
25478101	chr1:25478101:C:G	4.64265e-12	-2.77212e-10	-0.855091
25478231	chr1:25478231:C:T	8.82906e-12	-2.77212e-10	-0.212326
25478238	chr1:25478238:CTG:C	2.60043e-12	-2.77212e-10	-1.4347
25478252	chr1:25478252:T:A	1.21378e-12	-0.900668	-1.29597
25478517	chr1:25478517:T:C	2.71421e-12	-2.77212e-10	-1.39187
25478611	chr1:25478611:G:A	6.4591e-12	-2.77212e-10	-0.524885
25478705	chr1:25478705:T:G	2.92439e-12	-2.77212e-10	-1.31729
25478765	chr1:25478765:A:T	6.91998e-12	-2.77212e-10	-0.455963
25478959	chr1:25478959:T:A	1.52924e-12	-1.9656	-4.1799e-10
25479089	chr1:25479089:G:T	2.81804e-12	-2.77212e-10	-1.35433
25479255	chr1:25479255:T:A	3.64529e-12	-2.77212e-10	-1.09694
25479621	chr1:25479621:T:C	9.85715e-12	0.40181	-0.503989
25479932	chr1:25479932:C:T	2.76382e-12	-2.77212e-10	-1.37376
25480047	chr1:25480047:C:T	3.09782e-12	-2.77212e-10	-1.25968
25480358	chr1:25480358:A:G	4.88594e-12	-2.77212e-10	-0.804014
25481167	chr1:25481167:C:T	1.89286e-11	-2.77212e-10	0.550299
25481590	chr1:25481590:C:T	3.90634e-12	-2.77212e-10	-1.02777
25481738	chr1:25481738:A:G	3.35641e-12	-2.77212e-10	-1.1795
25481896	chr1:25481896:T:C	4.98548e-12	-2.77212e-10	-0.783845
25481905	chr1:25481905:C:T	5.91249e-12	-2.77212e-10	-0.613308
25482059	chr1:25482059:A:C	2.6019e-12	-2.77212e-10	-1.43413
25482457	chr1:25482457:T:C	9.36586e-12	0.341087	-0.494391
25482498	chr1:25482498:A:G	5.02841e-12	-2.77212e-10	-0.775271
25482566	chr1:25482566:A:G	9.15789e-13	-1.11813	-1.36022
25482596	chr1:25482596:C:A	3.78642e-12	-2.77212e-10	-1.05895
25483265	chr1:25483265:G:A	3.57443e-12	-2.77212e-10	-1.11657
25483559	chr1:25483559:C:G	4.82869e-12	-2.77212e-10	-0.815799
25484394	chr1:25484394:A:T	2.67043e-12	-2.77212e-10	-1.40814
25484997	chr1:25484997:G:A	1.5141e-05	15.579	-1.43643
25485350	chr1:25485350:A:G	3.75004e-12	-2.77212e-10	-1.06861
25485936	chr1:25485936:C:T	3.62756e-12	-2.77212e-10	-1.10181
25486222	chr1:25486222:A:C	3.85443e-11	-2.77212e-10	1.26143
25486368	chr1:25486368:A:G	1.17194e-12	-0.875236	-1.35648
25487129	chr1:25487129:T:C	9.2064e-12	0.342024	-0.5125
25487176	chr1:25487176:C:T	9.73033e-12	-2.77212e-10	-0.115127
25487320	chr1:25487320:C:A	1.05615e-11	0.433651	-0.466814
25487505	chr1:25487505:C:T	3.97355e-11	-2.77212e-10	1.29187
25487858	chr1:25487858:A:G	4.03982e-12	-2.77212e-10	-0.994174
25488349	chr1:25488349:C:T	5.11732e-12	-2.77212e-10	-0.757743
25488826	chr1:25488826:A:G	2.39246e-12	-1.51805	-4.1799e-10
25489072	chr1:25489072:C:T	2.9078e-12	-2.77212e-10	-1.32298
25489114	chr1:25489114:C:T	5.04409e-12	-2.77212e-10	-0.772157
25490167	chr1:25490167:CATA:C	0.00138011	17.9796	0.675496
25490356	chr1:25490356:T:C	0.00126525	17.8846	0.683548
25490394	chr1:25490394:T:G	2.1187e-11	-2.77212e-10	0.66301
25490455	chr1:25490455:A:C	4.30006e-12	-2.77212e-10	-0.931745
25490740	chr1:25490740:A:G	4.60988e-12	-2.77212e-10	-0.862173
25490789	chr1:25490789:TTAATA:T	2.03165e-11	-2.77212e-10	0.621059
25491097	chr1:25491097:C:T	2.08333e-11	-2.77212e-10	0.646178
25491907	chr1:25491907:G:A	1.06159e-12	-0.936505	-1.39411
25491961	chr1:25491961:C:T	0.000234743	17.2805	-0.396897
25492268	chr1:25492268:C:T	2.62692e-12	-1.42456	-4.1799e-10
25492383	chr1:25492383:A:G	1.5959e-08	5.1676	2.11981
25493141	chr1:25493141:G:T	2.81886e-12	-2.77212e-10	-1.35404
25493672	chr1:25493672:A:C	5.08201e-12	-2.77212e-10	-0.764668
25494462	chr1:25494462:G:A	5.118e-12	-2.77212e-10	-0.757611
25494486	chr1:25494486:G:A	2.61808e-12	-2.77212e-10	-1.42793
25495012	chr1:25495012:G:A	9.11559e-12	-2.77212e-10	-0.180389
25495197	chr1:25495197:G:T	1.13544e-12	-0.921895	-1.34146
25495346	chr1:25495346:C:T	9.02429e-13	-1.11113	-1.38191
25495487	chr1:25495487:G:A	3.39738e-11	-2.77212e-10	1.13521
25495711	chr1:25495711:A:C	2.61172e-12	-0.883974	-0.546392
25495734	chr1:25495734:T:C	3.49966e-12	-0.918808	-0.218902
25495774	chr1:25495774:C:T	1.06337e-11	-2.77212e-10	-0.0263468
25495780	chr1:25495780:A:G	1.21538e-12	-0.821188	-1.37413
25496852	chr1:25496852:A:G	3.0833e-12	-2.77212e-10	-1.26437
25497440	chr1:25497440:G:GA	5.18718e-12	-2.77212e-10	-0.744184
25497833	chr1:25497833:C:T	3.33799e-12	-2.77212e-10	-1.18501
25497845	chr1:25497845:G:A	3.6324e-12	-2.77212e-10	-1.10048
25498007	chr1:25498007:C:T	1.09749e-10	2.30782	-4.1799e-10
25498898	chr1:25498898:A:C	2.7547e-12	-2.77212e-10	-1.37707
25499100	chr1:25499100:A:G	6.27629e-12	-2.77212e-10	-0.553596
25499290	chr1:25499290:G:A	1.09846e-12	-0.954181	-1.34229
25499393	chr1:25499393:T:G	4.95412e-12	-2.77212e-10	-0.790156
25499555	chr1:25499555:A:G	6.62961e-12	-2.77212e-10	-0.498829
25500011	chr1:25500011:A:G	8.02248e-13	-1.19879	-1.41192
25501071	chr1:25501071:CATGATGCACTA:C	3.57093e-12	-2.77212e-10	-1.11755
25501520	chr1:25501520:C:T	3.48856e-12	-2.77212e-10	-1.14089
25501824	chr1:25501824:C:T	2.20854e-11	-2.77212e-10	0.704542
25502239	chr1:25502239:C:T	2.47823e-12	-1.48283	-4.1799e-10
25502243	chr1:25502243:T:G	4.18778e-12	-2.77212e-10	-0.958205
25502267	chr1:25502267:T:C	7.5292e-12	0.277803	-0.64939
25502372	chr1:25502372:G:A	4.89599e-12	-2.77212e-10	-0.801959
25502436	chr1:25502436:T:C	5.68981e-12	-2.77212e-10	-0.651698
25502663	chr1:25502663:T:TTCC	6.32848e-12	-2.77212e-10	-0.545315
25502667	chr1:25502667:T:G	1.40342e-11	-2.77212e-10	0.251122
25503283	chr1:25503283:T:C	1.74063e-11	-2.77212e-10	0.466457
25503511	chr1:25503511:T:C	3.29108e-11	-2.77212e-10	1.10343
25503622	chr1:25503622:T:C	4.32172e-12	-2.77212e-10	-0.926722
25503673	chr1:25503673:GTCC:G	7.06109e-12	-2.77212e-10	-0.435776
25503740	chr1:25503740:G:A	1.18773e-11	0.0842558	-4.1799e-10
25504400	chr1:25504400:G:A	2.81822e-11	-2.77212e-10	0.948317
25504698	chr1:25504698:C:G	3.73161e-12	-2.77212e-10	-1.07354
25506080	chr1:25506080:G:A	3.50587e-12	-2.77212e-10	-1.13594
25506657	chr1:25506657:C:T	1.7381e-12	-1.83758	-4.1799e-10
25506686	chr1:25506686:A:T	2.63994e-12	-2.77212e-10	-1.41962
25506757	chr1:25506757:C:T	9.89579e-13	-0.966118	-1.43473
25506907	chr1:25506907:G:A	2.59633e-12	-2.77212e-10	-1.43628
25507275	chr1:25507275:G:A	3.70934e-12	-2.77212e-10	-1.07952
25507521	chr1:25507521:C:G	3.73797e-12	-2.77212e-10	-1.07183
25508241	chr1:25508241:T:G	1.08746e-12	-0.872036	-1.4345
25508283	chr1:25508283:A:G	2.68616e-12	-2.77212e-10	-1.40226
25508477	chr1:25508477:C:T	2.53179e-12	-0.0657944	-1.39565
25508510	chr1:25508510:C:T	3.28063e-12	-2.77212e-10	-1.20234
25508840	chr1:25508840:A:T	2.60844e-12	-2.77212e-10	-1.43162
25509252	chr1:25509252:T:A	5.35844e-12	-2.77212e-10	-0.711702
25509606	chr1:25509606:A:G	4.42379e-12	-2.77212e-10	-0.903379
25509767	chr1:25509767:G:A	3.02697e-12	-2.77212e-10	-1.28281
25509847	chr1:25509847:A:C	2.62959e-12	-2.77212e-10	-1.42355
25511472	chr1:25511472:T:C	6.20451e-12	-2.77212e-10	-0.565099
25511874	chr1:25511874:C:T	3.40968e-12	-1.04596	-0.117793
25512113	chr1:25512113:GTAAAC:G	2.6118e-12	-2.77212e-10	-1.43034
25512722	chr1:25512722:TAAAATAAAATAAAAA:T	1.69976e-11	-2.77212e-10	0.442698
25513297	chr1:25513297:G:A	2.61504e-12	-2.77212e-10	-1.4291
25513451	chr1:25513451:C:T	6.37526e-12	-2.77212e-10	-0.53795
25513506	chr1:25513506:G:T	2.60264e-12	-2.77212e-10	-1.43385
25513545	chr1:25513545:A:T	7.01767e-12	-2.77212e-10	-0.441944
25513555	chr1:25513555:T:C	1.19144e-12	-0.782901	-1.43231
25513690	chr1:25513690:A:G	4.5583e-12	-0.873425	-4.1799e-10
25513735	chr1:25513735:G:A	1.19598e-12	-0.775758	-1.43565
25513949	chr1:25513949:T:A	7.01767e-12	-2.77212e-10	-0.441944
25514077	chr1:25514077:G:A	5.16034e-12	-2.77212e-10	-0.749373
25514283	chr1:25514283:C:T	1.22696e-12	-0.857372	-1.32847
25514305	chr1:25514305:G:A	4.08561e-12	-2.77212e-10	-0.982904
25514479	chr1:25514479:C:T	2.81238e-12	-2.77212e-10	-1.35634
25514663	chr1:25514663:C:T	1.36159e-11	-2.77212e-10	0.220866
25514718	chr1:25514718:G:T	5.38264e-12	-2.77212e-10	-0.707196
25514763	chr1:25514763:C:T	2.94391e-12	-2.77212e-10	-1.31064
25514866	chr1:25514866:C:T	2.60765e-12	-2.77212e-10	-1.43193
25515140	chr1:25515140:C:T	1.18059e-12	-0.899323	-1.32503
25515222	chr1:25515222:TCTGCCCCAGGGA:T	2.60747e-12	-2.77212e-10	-1.43199
25515281	chr1:25515281:A:T	2.62572e-12	-2.77212e-10	-1.42502
25516282	chr1:25516282:C:T	5.21764e-12	-2.77212e-10	-0.738329
25516336	chr1:25516336:C:T	3.1201e-12	-2.77212e-10	-1.25251
25516454	chr1:25516454:A:C	1.91243e-12	-0.335457	-1.40654
25516681	chr1:25516681:T:C	1.03233e-12	-1.3348	-1.02375
25516791	chr1:25516791:G:A	8.04779e-13	-1.72649	-0.881077
25517676	chr1:25517676:G:A	2.59765e-12	-2.77212e-10	-1.43577
25517682	chr1:25517682:C:T	2.60587e-12	-2.77212e-10	-1.43261
25518223	chr1:25518223:G:A	2.03751e-12	-0.414615	-1.26403
25518226	chr1:25518226:C:T	3.34231e-12	-2.77212e-10	-1.18371
25518581	chr1:25518581:C:T	4.62272e-12	-2.77212e-10	-0.859391
25518759	chr1:25518759:T:G	1.24328e-12	-1.28728	-0.885342
25518781	chr1:25518781:G:A	2.60075e-12	-2.77212e-10	-1.43458
25518808	chr1:25518808:T:C	2.58008e-12	-0.503831	-0.938725
25518956	chr1:25518956:G:T	5.40791e-13	-1.73421	-1.27089
25519072	chr1:25519072:G:C	2.99903e-12	-2.77212e-10	-1.29209
25519251	chr1:25519251:T:C	2.81256e-12	-2.77212e-10	-1.35628
25519432	chr1:25519432:A:G	1.50507e-12	-1.98154	-4.1799e-10
25519778	chr1:25519778:C:T	2.59604e-12	-2.77212e-10	-1.43639
25519872	chr1:25519872:G:A	1.1723e-12	-1.26618	-0.96523
25520013	chr1:25520013:A:G	1.10412e-12	-1.33613	-0.955197
25520048	chr1:25520048:G:A	8.06132e-11	-2.77212e-10	1.99929
25520159	chr1:25520159:A:G	1.12758e-12	-1.35856	-0.911735
25520458	chr1:25520458:A:G	1.08745e-12	-1.35216	-0.954384
25520913	chr1:25520913:A:G	9.35453e-13	-1.46297	-0.99413
25521017	chr1:25521017:G:A	1.08573e-12	-1.35296	-0.955163
25521290	chr1:25521290:A:G	3.14439e-12	-2.77212e-10	-1.24475
25521295	chr1:25521295:A:G	3.11209e-12	-2.77212e-10	-1.25508
25521298	chr1:25521298:T:C	3.116e-12	-2.77212e-10	-1.25382
25521319	chr1:25521319:G:A	3.29676e-12	-2.77212e-10	-1.19743
25521357	chr1:25521357:C:T	3.04622e-12	-1.27647	-4.1799e-10
25521427	chr1:25521427:A:G	1.23449e-12	-0.919407	-1.26031
25521622	chr1:25521622:C:T	3.16e-12	-2.77212e-10	-1.2398
25521623	chr1:25521623:C:G	3.15858e-12	-2.77212e-10	-1.24025
25522033	chr1:25522033:C:T	2.66143e-12	-2.77212e-10	-1.41151
25522063	chr1:25522063:ACT:A	2.93279e-12	-2.77212e-10	-1.31442
25522112	chr1:25522112:C:T	3.05595e-12	-2.77212e-10	-1.27328
25522198	chr1:25522198:G:A	3.11348e-12	-2.77212e-10	-1.25463
25522317	chr1:25522317:TC:T	3.03209e-12	-2.77212e-10	-1.28112
25523252	chr1:25523252:G:A	3.48805e-12	-2.77212e-10	-1.14103
25523360	chr1:25523360:T:C	3.16253e-12	-0.0838876	-1.15511
25523451	chr1:25523451:C:T	1.26139e-12	-0.882932	-1.27523
25523731	chr1:25523731:C:T	3.58419e-12	-2.77212e-10	-1.11384
25524127	chr1:25524127:A:C	2.59893e-12	-2.77212e-10	-1.43528
25524505	chr1:25524505:C:G	9.19158e-12	-2.77212e-10	-0.172087
25525107	chr1:25525107:C:T	3.0624e-12	-2.77212e-10	-1.27118
25525138	chr1:25525138:A:G	4.54426e-12	-2.77212e-10	-0.876511
25525190	chr1:25525190:C:A	4.25802e-12	-2.77212e-10	-0.94157
25525728	chr1:25525728:G:A	7.00104e-13	-1.32737	-1.41953
25525993	chr1:25525993:C:G	7.45525e-12	-2.77212e-10	-0.381456
25526102	chr1:25526102:A:T	2.73963e-12	-0.309038	-1.07351
25526183	chr1:25526183:C:A	3.73489e-12	-2.77212e-10	-1.07266
25526432	chr1:25526432:A:G	3.9218e-12	0.097246	-1.12107
25526575	chr1:25526575:G:A	6.98566e-12	-0.446516	-4.1799e-10
25526747	chr1:25526747:A:G	2.71996e-12	-2.77212e-10	-1.38976
25526760	chr1:25526760:G:A	2.80112e-12	-2.77212e-10	-1.36036
25527184	chr1:25527184:G:A	2.69577e-12	-2.77212e-10	-1.39869
25527537	chr1:25527537:G:T	2.94926e-12	-2.77212e-10	-1.30882
25527564	chr1:25527564:C:A	3.94459e-12	-2.77212e-10	-1.01803
25527638	chr1:25527638:G:A	1.50124e-12	-1.98408	-4.1799e-10
25527644	chr1:25527644:T:C	2.6044e-12	-2.77212e-10	-1.43317
25527698	chr1:25527698:G:C	1.46741e-11	-2.77212e-10	0.295708
25528077	chr1:25528077:C:G	5.96012e-12	-2.77212e-10	-0.605284
25528117	chr1:25528117:C:T	1.29354e-12	-0.716037	-1.41695
25528181	chr1:25528181:G:A	1.47938e-11	-2.77212e-10	0.303832
25528187	chr1:25528187:C:T	2.68423e-12	-2.77212e-10	-1.40298
25528452	chr1:25528452:C:T	3.82461e-12	-2.77212e-10	-1.04892
25528522	chr1:25528522:C:T	2.60254e-12	-2.77212e-10	-1.43389
25528534	chr1:25528534:G:A	1.50227e-12	-1.9834	-4.1799e-10
25528583	chr1:25528583:G:A	1.50201e-11	-2.77212e-10	0.319017
25528602	chr1:25528602:C:T	9.74577e-12	-2.77212e-10	-0.113542
25528603	chr1:25528603:A:G	3.59099e-12	0.308476	-1.42042
25528930	chr1:25528930:T:C	4.55513e-12	-2.77212e-10	-0.874121
25529170	chr1:25529170:T:C	1.63697e-11	-2.77212e-10	0.405054
25530581	chr1:25530581:G:A	2.60455e-12	-2.77212e-10	-1.43312
25530719	chr1:25530719:A:G	1.51933e-12	-1.97211	-4.1799e-10
25531592	chr1:25531592:G:A	2.14219e-12	-0.260052	-1.36849
25531809	chr1:25531809:C:T	2.59874e-12	-0.0206939	-1.41465
25531834	chr1:25531834:G:A	2.56346e-12	-0.0338505	-1.41516
25532014	chr1:25532014:A:G	3.14188e-11	-2.77212e-10	1.05703
25532533	chr1:25532533:G:T	1.69244e-12	-0.572354	-1.29185
25532574	chr1:25532574:T:G	3.32608e-12	-2.77212e-10	-1.18858
25532817	chr1:25532817:G:A	2.82779e-11	-2.77212e-10	0.951704
25532929	chr1:25532929:A:G	3.48624e-12	-2.77212e-10	-1.14155
25533291	chr1:25533291:A:G	3.62553e-11	1.20021	-4.1799e-10
25533306	chr1:25533306:C:A	2.6383e-12	-2.77212e-10	-1.42024
25533624	chr1:25533624:C:T	2.60977e-12	-2.77212e-10	-1.43111
25534025	chr1:25534025:G:A	1.99215e-12	-0.354024	-1.34714
25534188	chr1:25534188:T:C	2.60052e-12	-2.77212e-10	-1.43466
25534707	chr1:25534707:C:G	2.85239e-12	-2.77212e-10	-1.34222
25534954	chr1:25534954:C:A	2.83076e-12	-2.77212e-10	-1.34983
25536115	chr1:25536115:C:T	2.61588e-12	-2.77212e-10	-1.42877
25536197	chr1:25536197:C:T	2.60503e-12	-2.77212e-10	-1.43293
25536518	chr1:25536518:C:T	2.76748e-12	-2.77212e-10	-1.37244
25536688	chr1:25536688:A:G	5.86882e-12	-0.0128507	-0.607871
25536776	chr1:25536776:C:T	3.6217e-12	-2.77212e-10	-1.10343
25536886	chr1:25536886:T:C	4.71532e-13	-1.71906	-1.42308
25537541	chr1:25537541:T:G	4.39582e-13	-1.86049	-1.35181
25537888	chr1:25537888:G:A	3.72705e-12	-2.77212e-10	-1.07476
25537909	chr1:25537909:C:T	1.14262e-11	-2.77212e-10	0.0455338
25538602	chr1:25538602:C:A	2.61225e-12	-2.77212e-10	-1.43016
25538715	chr1:25538715:C:G	2.60066e-12	-2.77212e-10	-1.43461
25538939	chr1:25538939:G:A	2.88042e-12	-2.77212e-10	-1.33244
25538964	chr1:25538964:CT:C	4.08347e-13	-1.85686	-1.42916
25538971	chr1:25538971:A:G	2.58053e-11	0.860203	-4.1799e-10
25539006	chr1:25539006:C:T	2.66536e-12	-2.77212e-10	-1.41004
25539021	chr1:25539021:C:T	1.04052e-11	-0.0480655	-4.1799e-10
25539159	chr1:25539159:G:A	5.13158e-13	-1.67798	-1.37957
25539329	chr1:25539329:G:T	3.31362e-12	-2.77212e-10	-1.19234
25539380	chr1:25539380:G:A	4.81681e-13	-1.68475	-1.4361
25539479	chr1:25539479:A:G	1.41686e-12	-0.607701	-1.43423
25539676	chr1:25539676:T:C	4.94649e-12	-2.77212e-10	-0.791698
25539723	chr1:25539723:C:T	2.92652e-12	-2.77212e-10	-1.31656
25539867	chr1:25539867:A:G	4.49954e-12	-2.77212e-10	-0.8864
25540347	chr1:25540347:T:C	8.95865e-12	1.07966	-1.27742
25540605	chr1:25540605:T:C	2.85747e-12	-2.77212e-10	-1.34044
25540804	chr1:25540804:T:C	1.48978e-11	0.310836	-4.1799e-10
25541624	chr1:25541624:G:A	8.08663e-13	-1.18898	-1.41377
25542711	chr1:25542711:T:C	1.07612e-12	-1.88353	-0.433481
25542771	chr1:25542771:A:C	3.023e-12	-1.10467	-0.179455
25543063	chr1:25543063:T:C	1.12663e-12	-0.83905	-1.43209
25543853	chr1:25543853:G:T	3.72737e-12	-2.77212e-10	-1.07467
25544016	chr1:25544016:G:A	3.49169e-12	-2.77212e-10	-1.13999
25544106	chr1:25544106:C:T	1.13877e-11	-2.77212e-10	0.0421627
25544275	chr1:25544275:A:G	4.27003e-12	-2.77212e-10	-0.938754
25544284	chr1:25544284:G:A	3.8646e-12	-2.77212e-10	-1.03852
25544508	chr1:25544508:C:T	3.1423e-12	-2.77212e-10	-1.24542
25544872	chr1:25544872:G:T	3.79706e-12	-2.77212e-10	-1.05615
25544990	chr1:25544990:C:T	5.67438e-12	-2.77212e-10	-0.654413
25544992	chr1:25544992:G:A	2.71307e-12	-2.77212e-10	-1.39229
25545030	chr1:25545030:G:A	9.25578e-12	-2.77212e-10	-0.165127
25545139	chr1:25545139:A:G	3.13267e-12	-1.88337	0.634886
25545338	chr1:25545338:C:T	4.27047e-12	-2.77212e-10	-0.938651
25545645	chr1:25545645:C:T	3.91542e-12	-2.77212e-10	-1.02545
25545665	chr1:25545665:A:C	2.14301e-12	-1.92868	0.300514
25545976	chr1:25545976:T:C	2.81895e-12	-1.06714	-0.286873
25546159	chr1:25546159:G:A	2.74627e-12	-2.77212e-10	-1.38013
25546271	chr1:25546271:G:A	2.5998e-12	-2.77212e-10	-1.43494
25547573	chr1:25547573:A:G	1.99477e-12	-1.1312	-0.56865
25547631	chr1:25547631:C:T	5.54891e-12	-2.77212e-10	-0.676774
25547779	chr1:25547779:C:T	1.84576e-11	0.525103	-4.1799e-10
25547886	chr1:25547886:T:A	5.49428e-12	-0.686667	-4.1799e-10
25548185	chr1:25548185:T:C	5.15683e-13	-1.65657	-1.39607
25548197	chr1:25548197:C:T	3.07737e-12	-1.28489	0.0185943
25548408	chr1:25548408:T:C	8.68033e-12	-2.77212e-10	-0.229315
25548539	chr1:25548539:A:G	2.99505e-12	-1.26114	-0.0322768
25548617	chr1:25548617:G:A	2.93117e-12	-1.20685	-0.108129
25548635	chr1:25548635:T:C	2.63231e-12	-1.1438	-0.278711
25548885	chr1:25548885:G:A	3.28391e-12	0.0832141	-1.28455
25549191	chr1:25549191:A:C	3.40674e-12	-1.17837	0.0137528
25549265	chr1:25549265:T:C	2.74478e-12	-1.09652	-0.284154
25549909	chr1:25549909:G:A	3.33289e-12	-2.77212e-10	-1.18654
25549916	chr1:25549916:G:A	2.74518e-12	-2.77212e-10	-1.38053
25549918	chr1:25549918:A:G	3.34973e-12	0.0820794	-1.26357
25549972	chr1:25549972:A:G	4.78987e-13	-1.69007	-1.43639
25550025	chr1:25550025:A:G	5.11724e-12	-2.77212e-10	-0.757759
25550069	chr1:25550069:T:C	3.35448e-12	-2.77212e-10	-1.18008
25550651	chr1:25550651:G:A	2.66043e-12	-2.77212e-10	-1.41189
25550826	chr1:25550826:G:A	1.04241e-12	-1.19163	-1.15721
25551041	chr1:25551041:G:A	2.71192e-12	-2.77212e-10	-1.39272
25551082	chr1:25551082:C:A	3.78093e-13	-1.98009	-1.3829
25551456	chr1:25551456:G:A	5.74314e-13	-1.64649	-1.29847
25551789	chr1:25551789:A:G	4.24326e-12	-1.17576	0.230717
25551808	chr1:25551808:C:G	1.32975e-12	-1.63598	-0.469402
25552037	chr1:25552037:G:A	1.22554e-11	1.5215	-1.40592
25552105	chr1:25552105:G:T	3.34904e-12	-2.77212e-10	-1.1817
25552241	chr1:25552241:A:G	1.14487e-12	-1.44005	-0.81503
25552488	chr1:25552488:A:C	1.11346e-12	-1.57189	-0.711011
25553021	chr1:25553021:A:G	2.5986e-12	-2.77212e-10	-1.4354
25553165	chr1:25553165:G:A	4.94011e-13	-2.00979	-1.08579
25553208	chr1:25553208:A:G	4.43232e-12	-2.77212e-10	-0.901451
25553387	chr1:25553387:T:C	4.6501e-12	-2.77212e-10	-0.853486
25553403	chr1:25553403:T:C	1.02705e-11	1.31183	-1.37294
25553516	chr1:25553516:A:G	3.43921e-12	-2.77212e-10	-1.15513
25553535	chr1:25553535:C:T	3.05273e-12	-2.77212e-10	-1.27434
25553628	chr1:25553628:G:C	3.55194e-12	0.293982	-1.41686
25553698	chr1:25553698:G:C	2.22042e-12	-1.59268	-4.1799e-10
25553703	chr1:25553703:A:G	4.55303e-11	1.83678	-0.408781
25553731	chr1:25553731:A:G	4.98236e-12	-2.77212e-10	-0.784471
25555267	chr1:25555267:A:G	3.43124e-12	-2.77212e-10	-1.15745
25555309	chr1:25555309:C:T	4.0502e-12	0.187324	-1.17893
25556033	chr1:25556033:A:T	1.16788e-11	-2.77212e-10	0.0673965
25556452	chr1:25556452:C:T	4.17819e-12	-2.77212e-10	-0.960496
25556469	chr1:25556469:G:C	2.61121e-12	-2.77212e-10	-1.43056
25556485	chr1:25556485:C:T	3.5689e-12	-2.77212e-10	-1.11812
25556710	chr1:25556710:A:G	5.32934e-12	-2.77212e-10	-0.717147
25557100	chr1:25557100:A:C	1.06578e-11	-2.77212e-10	-0.0240876
25557351	chr1:25557351:G:A	2.41724e-12	-1.56	0.0522552
25557366	chr1:25557366:G:C	1.53409e-11	-2.77212e-10	0.340149
25557388	chr1:25557388:G:A	2.70099e-12	-2.77212e-10	-1.39676
25557587	chr1:25557587:A:G	2.97806e-12	-2.77212e-10	-1.2991
25557971	chr1:25557971:C:T	2.66879e-12	-2.77212e-10	-1.40875
25558001	chr1:25558001:G:A	2.19166e-12	-1.93735	0.331631
25558006	chr1:25558006:T:G	1.86729e-12	-2.00178	0.235897
25558069	chr1:25558069:A:G	2.83035e-12	-2.77212e-10	-1.34997
25558149	chr1:25558149:T:C	2.69379e-12	-0.675741	-0.723685
25558490	chr1:25558490:C:G	6.17377e-12	-2.77212e-10	-0.570066
25559037	chr1:25559037:G:A	1.10712e-10	3.75289	-1.43634
25559040	chr1:25559040:T:G	3.82278e-12	-2.77212e-10	-1.0494
25559101	chr1:25559101:G:A	2.31887e-08	7.43926	0.221782
25559634	chr1:25559634:C:T	2.60049e-12	-2.77212e-10	-1.43467
25559856	chr1:25559856:G:A	1.46322e-12	-2.00973	-4.1799e-10
25560526	chr1:25560526:G:A	2.65135e-12	-2.77212e-10	-1.41531
25560562	chr1:25560562:C:T	2.9848e-12	-2.77212e-10	-1.29684
25560959	chr1:25560959:C:T	2.76113e-12	-2.77212e-10	-1.37473
25561034	chr1:25561034:G:A	2.16323e-09	6.25486	-0.965881
25561072	chr1:25561072:T:C	2.69799e-12	-2.77212e-10	-1.39787
25561112	chr1:25561112:A:G	3.74128e-12	-2.77212e-10	-1.07095
25561509	chr1:25561509:C:T	4.38994e-12	-2.77212e-10	-0.911059
25561616	chr1:25561616:C:T	2.73059e-11	0.916727	-4.1799e-10
25561749	chr1:25561749:A:G	1.50732e-12	-1.82696	-0.15308
25561856	chr1:25561856:AAC:A	2.88642e-12	-2.77212e-10	-1.33036
25562372	chr1:25562372:G:A	3.69698e-12	-2.77212e-10	-1.08286
25562413	chr1:25562413:T:C	2.72547e-12	-2.77212e-10	-1.38773
25562501	chr1:25562501:G:A	2.82431e-12	-2.77212e-10	-1.35211
25562851	chr1:25562851:CAG:C	2.21063e-08	7.48683	0.126409
25562904	chr1:25562904:A:G	1.42363e-12	-1.93921	-0.0979569
25563181	chr1:25563181:G:A	6.19148e-09	7.0737	-0.733141
25563387	chr1:25563387:C:T	2.66855e-12	-2.77212e-10	-1.40884
25563559	chr1:25563559:A:G	1.21966e-08	6.94311	0.0754238
25563697	chr1:25563697:C:T	9.99808e-12	-2.77212e-10	-0.0879819
25563698	chr1:25563698:A:G	1.95108e-10	4.08508	-1.2019
25563756	chr1:25563756:C:T	1.64403e-12	-1.89322	-4.1799e-10
25563882	chr1:25563882:G:A	2.58024e-12	-0.587955	-0.854538
25564263	chr1:25564263:G:A	3.2152e-12	-2.77212e-10	-1.22249
25564344	chr1:25564344:G:A	1.26883e-08	6.9572	0.100862
25564450	chr1:25564450:A:G	8.83142e-12	-2.77212e-10	-0.212059
25564870	chr1:25564870:G:A	1.33668e-10	2.50498	-4.1799e-10
25565049	chr1:25565049:C:T	2.59757e-12	-2.77212e-10	-1.4358
25565283	chr1:25565283:C:T	2.74409e-12	-2.77212e-10	-1.38092
25565468	chr1:25565468:G:A	6.3449e-09	6.44292	-0.0778875
25565480	chr1:25565480:C:T	7.89287e-09	6.88145	-0.298114
25565798	chr1:25565798:C:T	1.12879e-11	-2.77212e-10	0.0333588
25566034	chr1:25566034:T:C	1.87598e-08	7.44384	0.00525658
25566751	chr1:25566751:T:C	1.65648e-08	7.7917	-0.467041
25566752	chr1:25566752:G:A	3.7775e-10	4.87546	-1.3316
25567757	chr1:25567757:C:CT	2.64922e-12	-2.77212e-10	-1.41611
25567977	chr1:25567977:C:CTG	2.61935e-12	-2.77212e-10	-1.42745
25568214	chr1:25568214:T:C	2.77442e-12	-2.77212e-10	-1.36993
25568785	chr1:25568785:C:T	3.34084e-12	-2.77212e-10	-1.18415
25568786	chr1:25568786:G:A	5.17448e-13	-1.95661	-1.09261
25568915	chr1:25568915:C:T	1.79654e-08	6.54816	0.857668
25568989	chr1:25568989:C:T	2.60033e-12	-2.77212e-10	-1.43474
25569035	chr1:25569035:G:A	2.0218e-08	7.15079	0.373167
25569108	chr1:25569108:T:C	1.72649e-08	7.59596	-0.229898
25569306	chr1:25569306:C:T	2.67857e-12	-2.77212e-10	-1.40509
25569530	chr1:25569530:A:G	1.18963e-08	7.32039	-0.326786
25569574	chr1:25569574:T:C	1.43697e-08	7.25402	-0.0715162
25570535	chr1:25570535:G:A	6.86411e-10	5.33889	-1.19779
25571102	chr1:25571102:C:T	2.70171e-12	-2.77212e-10	-1.39649
25572010	chr1:25572010:G:A	3.0049e-12	-2.77212e-10	-1.29013
25572597	chr1:25572597:C:T	2.69638e-12	-2.77212e-10	-1.39847
25572778	chr1:25572778:T:A	2.38015e-11	-2.77212e-10	0.779373
25573517	chr1:25573517:T:C	4.91743e-12	-2.77212e-10	-0.797588
25573724	chr1:25573724:T:C	9.08044e-12	0.372934	-0.557187
25573749	chr1:25573749:G:A	6.09112e-12	0.0756235	-0.659167
25574377	chr1:25574377:C:T	5.13268e-12	-2.77212e-10	-0.754746
25574435	chr1:25574435:G:A	2.02278e-12	-1.6859	-4.1799e-10
25574641	chr1:25574641:G:C	2.60263e-12	-2.77212e-10	-1.43385
25575069	chr1:25575069:G:A	4.81607e-12	-2.77212e-10	-0.818418
25576089	chr1:25576089:G:A	4.05103e-13	-2.00435	-1.28964
25576877	chr1:25576877:G:A	3.77384e-13	-2.0022	-1.36266
25576956	chr1:25576956:T:C	4.30143e-13	-1.94247	-1.29154
25576964	chr1:25576964:G:A	2.29926e-12	-1.55779	-4.1799e-10
25577034	chr1:25577034:C:T	1.23615e-12	-1.99758	-0.180793
25577792	chr1:25577792:G:A	8.74818e-12	-2.77212e-10	-0.22153
25577810	chr1:25577810:T:A	1.8095e-12	-1.79732	-4.1799e-10
25577826	chr1:25577826:A:G	3.09037e-12	-2.77212e-10	-1.26208
25577900	chr1:25577900:G:C	1.79522e-12	-1.80525	-4.1799e-10
25578291	chr1:25578291:C:T	3.71301e-13	-1.97588	-1.40524
25578363	chr1:25578363:T:C	1.49286e-12	-1.98968	-4.1799e-10
25578469	chr1:25578469:A:G	1.6432e-11	-2.77212e-10	0.408856
25578942	chr1:25578942:G:A	2.0296e-12	-1.68254	-4.1799e-10
25578991	chr1:25578991:C:T	2.91274e-12	-2.77212e-10	-1.32128
25579153	chr1:25579153:A:G	6.41129e-13	-2.00982	-0.825076
25579814	chr1:25579814:AT:A	3.53449e-13	-2.01006	-1.42033
25580297	chr1:25580297:C:T	2.93633e-12	-2.77212e-10	-1.31321
25580311	chr1:25580311:C:G	3.65116e-13	-2.00355	-1.39436
25580385	chr1:25580385:T:A	3.59893e-13	-2.00938	-1.40294
25580596	chr1:25580596:G:A	3.91928e-13	-2.00841	-1.31865
25581642	chr1:25581642:G:T	2.59997e-12	-2.77212e-10	-1.43488
25581704	chr1:25581704:G:A	5.55055e-13	-1.80227	-1.17679
25581750	chr1:25581750:C:T	9.71276e-13	-1.67747	-0.742045
25582402	chr1:25582402:C:T	7.87113e-12	-2.77212e-10	-0.327173
25582870	chr1:25582870:G:A	8.23381e-12	-2.77212e-10	-0.282127
25583047	chr1:25583047:G:C	4.61612e-12	-2.77212e-10	-0.86082
25583743	chr1:25583743:A:G	4.56257e-12	-2.77212e-10	-0.872489
25583951	chr1:25583951:G:A	4.7822e-12	-2.77212e-10	-0.825474
25584042	chr1:25584042:A:T	8.21455e-13	-1.46681	-1.12024
25584171	chr1:25584171:C:T	4.12922e-12	-2.77212e-10	-0.972287
25585111	chr1:25585111:G:A	3.37328e-12	-2.77212e-10	-1.17449
25585269	chr1:25585269:G:A	3.96625e-12	-2.77212e-10	-1.01255
25585307	chr1:25585307:C:T	4.77336e-12	-2.77212e-10	-0.827325
25585309	chr1:25585309:G:A	4.7809e-12	-2.77212e-10	-0.825745
25585369	chr1:25585369:A:G	5.49387e-13	-1.9962	-0.993129
25585482	chr1:25585482:C:T	5.37647e-12	-2.77212e-10	-0.708344
25585547	chr1:25585547:A:G	6.55107e-12	-2.77212e-10	-0.510747
25585605	chr1:25585605:G:A	1.47523e-12	-2.00156	-4.1799e-10
25585621	chr1:25585621:T:G	4.90232e-12	-2.77212e-10	-0.800666
25585622	chr1:25585622:A:G	6.44767e-12	-2.77212e-10	-0.526656
25585758	chr1:25585758:C:G	4.86647e-12	-0.808007	-4.1799e-10
25585826	chr1:25585826:A:G	3.20698e-12	-2.77212e-10	-1.22505
25585917	chr1:25585917:T:C	2.73846e-12	-2.77212e-10	-1.38298
25586250	chr1:25586250:G:A	3.50993e-12	-2.77212e-10	-1.13478
25586311	chr1:25586311:G:A	3.47893e-12	-2.77212e-10	-1.14365
25586527	chr1:25586527:T:G	2.78738e-12	-2.77212e-10	-1.36527
25587294	chr1:25587294:G:A	6.21937e-12	-2.77212e-10	-0.562707
25587487	chr1:25587487:G:A	1.25764e-11	-2.77212e-10	0.141444
25587610	chr1:25587610:G:A	3.02866e-12	-2.77212e-10	-1.28226
25587728	chr1:25587728:T:C	2.70669e-12	-2.77212e-10	-1.39465
25587949	chr1:25587949:T:A	3.07486e-12	-2.77212e-10	-1.26712
25587979	chr1:25587979:AC:A	3.08014e-12	-2.77212e-10	-1.2654
25587983	chr1:25587983:C:A	4.74605e-12	-2.77212e-10	-0.833062
25588079	chr1:25588079:A:G	3.29435e-12	-2.77212e-10	-1.19816
25588080	chr1:25588080:C:T	3.54772e-12	-2.77212e-10	-1.12407
25588146	chr1:25588146:A:G	3.6422e-12	-2.77212e-10	-1.09779
25588297	chr1:25588297:A:T	2.63087e-12	-2.77212e-10	-1.42306
25588308	chr1:25588308:A:C	2.68196e-12	-2.77212e-10	-1.40383
25588310	chr1:25588310:T:C	2.87291e-12	-2.77212e-10	-1.33505
25588818	chr1:25588818:A:T	2.61545e-12	-2.77212e-10	-1.42894
25588929	chr1:25588929:A:G	4.98237e-12	-2.77212e-10	-0.78447
25588930	chr1:25588930:T:C	1.53e-12	-1.96511	-4.1799e-10
25589039	chr1:25589039:T:C	3.04436e-12	-2.77212e-10	-1.27708
25589173	chr1:25589173:G:A	2.67488e-12	-2.77212e-10	-1.40647
25590065	chr1:25590065:T:G	3.73323e-12	-2.77212e-10	-1.0731
25590315	chr1:25590315:G:A	4.90922e-12	-2.77212e-10	-0.79926
25590415	chr1:25590415:T:C	3.40429e-12	-2.77212e-10	-1.16534
25590751	chr1:25590751:G:A	8.82778e-12	-2.77212e-10	-0.212471
25590816	chr1:25590816:C:T	2.54847e-11	-2.77212e-10	0.847703
25590864	chr1:25590864:C:T	3.01609e-11	-2.77212e-10	1.01617
25590962	chr1:25590962:GCGGT:G	3.22754e-12	-2.77212e-10	-1.21866
25591334	chr1:25591334:A:G	3.11714e-12	-2.77212e-10	-1.25346
25591340	chr1:25591340:G:A	7.21484e-12	-2.77212e-10	-0.414235
25591501	chr1:25591501:G:A	1.40644e-11	-2.77212e-10	0.253272
25591628	chr1:25591628:C:T	2.34385e-11	-2.77212e-10	0.764005
25591735	chr1:25591735:T:C	1.3371e-11	-2.77212e-10	0.202712
25591894	chr1:25591894:T:C	1.53633e-12	-1.96098	-4.1799e-10
25591961	chr1:25591961:A:G	2.69204e-12	-2.77212e-10	-1.40008
25592157	chr1:25592157:G:A	1.42018e-11	-2.77212e-10	0.262995
25592939	chr1:25592939:G:A	6.24466e-12	-2.77212e-10	-0.558649
25593130	chr1:25593130:G:A	1.66666e-11	-2.77212e-10	0.423031
25593301	chr1:25593301:C:CA	7.84409e-12	-2.77212e-10	-0.330615
25593405	chr1:25593405:G:A	1.96019e-11	-2.77212e-10	0.58525
25594539	chr1:25594539:A:G	3.10725e-12	-2.77212e-10	-1.25664
25595330	chr1:25595330:G:A	3.93377e-13	-1.9528	-1.37056
25595944	chr1:25595944:C:T	2.78411e-12	-2.77212e-10	-1.36645
25595958	chr1:25595958:C:T	3.05627e-12	-2.77212e-10	-1.27318
25595977	chr1:25595977:C:T	3.84725e-11	-2.77212e-10	1.25957
25596255	chr1:25596255:A:G	3.89574e-12	-2.77212e-10	-1.03049
25597747	chr1:25597747:C:G	3.45181e-12	-1.15148	-4.1799e-10
25598523	chr1:25598523:A:C	2.87792e-12	-2.77212e-10	-1.33331
25598592	chr1:25598592:G:A	3.66203e-12	-2.77212e-10	-1.09236
25598621	chr1:25598621:C:T	7.91207e-12	-2.77212e-10	-0.321985
25598740	chr1:25598740:G:A	3.38377e-12	-2.77212e-10	-1.17139
25599492	chr1:25599492:T:C	6.0148e-12	-2.77212e-10	-0.596151
25600009	chr1:25600009:T:C	8.00298e-12	-2.77212e-10	-0.310561
25600039	chr1:25600039:G:A	3.30906e-12	-2.77212e-10	-1.19371
25600231	chr1:25600231:G:A	4.40396e-12	-2.77212e-10	-0.907871
25600918	chr1:25600918:G:A	1.24741e-12	-0.873846	-1.29546
25601149	chr1:25601149:C:T	3.46897e-11	-2.77212e-10	1.15607
25601699	chr1:25601699:C:T	2.9882e-12	-2.77212e-10	-1.2957
25601765	chr1:25601765:T:C	5.88374e-12	-2.77212e-10	-0.618182
25601807	chr1:25601807:C:T	2.83453e-12	-2.77212e-10	-1.3485
25602142	chr1:25602142:G:A	6.09041e-12	-2.77212e-10	-0.583659
25602265	chr1:25602265:G:A	6.04561e-12	-2.77212e-10	-0.591042
25602360	chr1:25602360:TG:T	5.88349e-12	-2.77212e-10	-0.618226
25602444	chr1:25602444:C:T	6.07262e-12	-2.77212e-10	-0.586584
25602503	chr1:25602503:C:T	3.04764e-12	-2.77212e-10	-1.27601
25602991	chr1:25602991:A:G	5.29925e-12	-2.77212e-10	-0.72281
25603121	chr1:25603121:T:C	2.70734e-12	-2.77212e-10	-1.39441
25603140	chr1:25603140:G:A	3.26431e-12	-2.77212e-10	-1.20733
25603546	chr1:25603546:T:C	3.56636e-12	-2.77212e-10	-1.11883
25604642	chr1:25604642:T:C	2.79051e-12	-2.77212e-10	-1.36415
25604657	chr1:25604657:G:C	3.02588e-12	-2.77212e-10	-1.28317
25604763	chr1:25604763:G:A	4.15275e-12	-2.77212e-10	-0.966605
25605157	chr1:25605157:A:C	4.02099e-12	-2.77212e-10	-0.998847
25605594	chr1:25605594:A:T	6.57387e-12	-2.77212e-10	-0.507272
25605695	chr1:25605695:C:T	6.54121e-13	-1.59564	-1.2192
25605820	chr1:25605820:G:A	6.48475e-12	-2.77212e-10	-0.520922
25605970	chr1:25605970:A:AAC	6.66619e-12	-2.77212e-10	-0.493327
25606333	chr1:25606333:G:T	2.95591e-12	-2.77212e-10	-1.30657
25606684	chr1:25606684:A:G	6.60214e-12	-2.77212e-10	-0.502981
25607051	chr1:25607051:G:A	2.79559e-12	-2.77212e-10	-1.36233
25607283	chr1:25607283:A:G	3.99195e-12	-2.77212e-10	-1.00609
25607778	chr1:25607778:G:A	6.52671e-12	-2.77212e-10	-0.514473
25607813	chr1:25607813:C:G	2.70961e-12	-2.77212e-10	-1.39357
25607847	chr1:25607847:A:G	2.98161e-12	-2.77212e-10	-1.29791
25608460	chr1:25608460:A:G	7.58812e-12	-2.77212e-10	-0.363791
25608918	chr1:25608918:C:T	3.47088e-12	-2.77212e-10	-1.14597
25609337	chr1:25609337:C:G	3.20866e-12	-2.77212e-10	-1.22452
25609468	chr1:25609468:G:A	3.15641e-12	-2.77212e-10	-1.24094
25609588	chr1:25609588:T:A	3.21122e-12	-2.77212e-10	-1.22373
25609759	chr1:25609759:G:T	1.05e-11	-2.77212e-10	-0.0390046
25610072	chr1:25610072:G:A	4.51055e-12	-2.77212e-10	-0.883955
25610935	chr1:25610935:G:A	1.19838e-12	-0.95683	-1.25257
25611150	chr1:25611150:A:G	7.36086e-12	-2.77212e-10	-0.394199
25611361	chr1:25611361:A:C	9.24639e-13	-1.21836	-1.25037
25611397	chr1:25611397:C:T	8.90807e-13	-1.25171	-1.25429
25611557	chr1:25611557:G:A	3.21893e-12	-2.77212e-10	-1.22133
25611706	chr1:25611706:C:G	4.38473e-12	-2.77212e-10	-0.912246
25612272	chr1:25612272:C:T	8.99877e-13	-1.2047	-1.29118
25612434	chr1:25612434:A:G	1.14556e-11	-2.77212e-10	0.0481047
25612456	chr1:25612456:G:C	7.25605e-13	-1.71585	-0.99527
25612524	chr1:25612524:C:T	3.21212e-12	-2.77212e-10	-1.22344
25612552	chr1:25612552:C:T	2.77191e-12	-2.77212e-10	-1.37084
25612603	chr1:25612603:C:T	3.12837e-12	-2.77212e-10	-1.24986
25612785	chr1:25612785:GGCTAGAGA:G	2.81159e-12	-2.77212e-10	-1.35663
25612828	chr1:25612828:C:T	6.62693e-12	-2.77212e-10	-0.499234
25613117	chr1:25613117:G:T	9.13684e-13	-1.21778	-1.26286
25613574	chr1:25613574:GAATA:G	4.34577e-12	-2.77212e-10	-0.921173
25613605	chr1:25613605:G:A	1.66638e-11	-2.77212e-10	0.422864
25614322	chr1:25614322:C:G	1.1563e-11	-2.77212e-10	0.057435
25614333	chr1:25614333:C:T	3.10201e-12	-2.77212e-10	-1.25832
25614440	chr1:25614440:G:A	9.32707e-13	-1.17639	-1.28365
25614523	chr1:25614523:A:G	9.0277e-13	-1.24106	-1.2516
25615579	chr1:25615579:C:T	2.96571e-12	-2.77212e-10	-1.30326
25615936	chr1:25615936:A:G	5.60614e-12	-2.77212e-10	-0.666512
25616405	chr1:25616405:C:G	1.50788e-12	-1.97967	-4.1799e-10
25616414	chr1:25616414:TG:T	2.85234e-12	-2.77212e-10	-1.34224
25616654	chr1:25616654:C:T	3.85435e-13	-1.97759	-1.36616
25616992	chr1:25616992:A:G	2.8488e-12	-2.77212e-10	-1.34348
25617022	chr1:25617022:G:A	3.87762e-13	-2.00659	-1.33115
25618250	chr1:25618250:T:C	6.69556e-12	-2.77212e-10	-0.48893
25618358	chr1:25618358:C:T	6.60483e-12	-2.77212e-10	-0.502574
25618405	chr1:25618405:TC:T	5.15531e-12	-2.77212e-10	-0.750348
25618484	chr1:25618484:C:T	7.15529e-12	-2.77212e-10	-0.422523
25619415	chr1:25619415:G:A	3.45847e-12	-2.77212e-10	-1.14955
25619603	chr1:25619603:G:A	6.7166e-12	-2.77212e-10	-0.485793
25620100	chr1:25620100:C:T	3.83729e-12	-2.77212e-10	-1.04561
25620268	chr1:25620268:T:C	4.16584e-12	-2.77212e-10	-0.963458
25620444	chr1:25620444:T:TGTAGA	7.14523e-12	-2.77212e-10	-0.42393
25620511	chr1:25620511:A:G	2.63023e-12	-2.77212e-10	-1.4233
25620761	chr1:25620761:G:A	5.94594e-12	-2.77212e-10	-0.607666
25621565	chr1:25621565:T:C	1.64003e-12	-1.89566	-4.1799e-10
25621615	chr1:25621615:T:G	2.88104e-12	-2.77212e-10	-1.33222
25621710	chr1:25621710:G:A	2.95009e-12	-2.77212e-10	-1.30854
25621951	chr1:25621951:GA:G	1.47574e-12	-2.00122	-4.1799e-10
25622456	chr1:25622456:C:T	6.92438e-12	-2.77212e-10	-0.455326
25622457	chr1:25622457:A:G	2.88195e-12	-2.77212e-10	-1.33191
25622864	chr1:25622864:T:C	2.83162e-12	-2.77212e-10	-1.34953
25622973	chr1:25622973:A:T	7.23021e-12	-2.77212e-10	-0.412107
25623085	chr1:25623085:G:A	6.85311e-12	-2.77212e-10	-0.465672
25623109	chr1:25623109:A:G	7.00911e-12	-2.77212e-10	-0.443165
25623178	chr1:25623178:C:T	6.67261e-12	-2.77212e-10	-0.492364
25623189	chr1:25623189:T:C	7.33616e-12	-2.77212e-10	-0.397559
25623350	chr1:25623350:T:C	6.83315e-12	-2.77212e-10	-0.468589
25623358	chr1:25623358:A:G	7.03742e-12	-2.77212e-10	-0.439133
25623714	chr1:25623714:C:T	2.68225e-12	-2.77212e-10	-1.40372
25623863	chr1:25623863:G:A	9.71438e-12	-2.77212e-10	-0.116767
25624029	chr1:25624029:G:A	3.46052e-12	-2.77212e-10	-1.14896
25624182	chr1:25624182:A:G	1.26562e-11	-2.77212e-10	0.147773
25624357	chr1:25624357:C:G	3.5636e-12	-2.77212e-10	-1.1196
25625046	chr1:25625046:T:C	4.54262e-12	-2.77212e-10	-0.876871
25625249	chr1:25625249:T:C	4.90179e-12	-2.77212e-10	-0.800775
25625428	chr1:25625428:C:T	3.46893e-12	-2.77212e-10	-1.14653
25625429	chr1:25625429:G:A	4.28463e-12	-2.77212e-10	-0.935342
25625574	chr1:25625574:G:A	1.47653e-12	-2.00068	-4.1799e-10
25625731	chr1:25625731:G:A	2.59629e-12	-2.77212e-10	-1.43629
25625853	chr1:25625853:G:A	4.069e-12	-2.77212e-10	-0.986977
25626223	chr1:25626223:G:A	5.56002e-12	-2.77212e-10	-0.674773
25626688	chr1:25626688:A:C	2.61588e-12	-2.77212e-10	-1.42877
25626765	chr1:25626765:G:T	7.17663e-12	-2.77212e-10	-0.419545
25626769	chr1:25626769:C:T	5.85748e-12	-2.77212e-10	-0.622655
25627045	chr1:25627045:A:T	5.38115e-13	-1.60585	-1.40421
25627211	chr1:25627211:T:C	5.78207e-12	-2.77212e-10	-0.635614
25627340	chr1:25627340:G:C	3.20887e-12	-2.77212e-10	-1.22445
25627702	chr1:25627702:A:G	2.84791e-12	-2.77212e-10	-1.34379
25628257	chr1:25628257:G:A	2.8004e-12	-2.77212e-10	-1.36061
25628650	chr1:25628650:G:C	2.96697e-12	-2.77212e-10	-1.30283
25629552	chr1:25629552:C:T	3.83516e-12	-2.77212e-10	-1.04616
25629675	chr1:25629675:C:T	3.71444e-12	-2.77212e-10	-1.07815
25629995	chr1:25629995:T:C	5.38125e-12	-2.77212e-10	-0.707454
25630066	chr1:25630066:A:G	4.18959e-12	-2.77212e-10	-0.957771
25630173	chr1:25630173:T:C	6.82108e-13	-1.51149	-1.26146
25630360	chr1:25630360:T:C	1.76754e-12	-1.82079	-4.1799e-10
25630464	chr1:25630464:T:C	4.07689e-12	-2.77212e-10	-0.985041
25630635	chr1:25630635:T:A	2.63158e-12	-2.77212e-10	-1.42279
25631063	chr1:25631063:T:C	5.37452e-12	-2.77212e-10	-0.708707
25631256	chr1:25631256:C:T	2.6204e-12	-2.77212e-10	-1.42705
25631921	chr1:25631921:G:A	2.77689e-12	-1.36904	-4.1799e-10
25632038	chr1:25632038:A:C	3.91752e-12	-2.77212e-10	-1.02492
25632373	chr1:25632373:G:A	3.38229e-12	-2.77212e-10	-1.17182
25632683	chr1:25632683:G:C	1.48978e-12	-1.99175	-4.1799e-10
25633172	chr1:25633172:C:T	2.78479e-12	-2.77212e-10	-1.3662
25634339	chr1:25634339:T:G	2.81576e-12	-2.77212e-10	-1.35514
25634727	chr1:25634727:C:T	6.46787e-12	-2.77212e-10	-0.523528
25634829	chr1:25634829:T:A	5.82467e-12	-2.77212e-10	-0.628273
25635053	chr1:25635053:A:G	3.49119e-12	-2.77212e-10	-1.14013
25635097	chr1:25635097:G:C	5.61757e-12	-2.77212e-10	-0.664477
25635607	chr1:25635607:G:A	4.91369e-12	-2.77212e-10	-0.798349
25635727	chr1:25635727:G:A	6.30663e-12	-2.77212e-10	-0.548773
25635897	chr1:25635897:C:T	6.01816e-12	-2.77212e-10	-0.595593
25636373	chr1:25636373:G:T	4.21406e-12	-2.77212e-10	-0.951949
25636720	chr1:25636720:G:A	3.78613e-12	-2.77212e-10	-1.05903
25636926	chr1:25636926:A:G	4.64239e-12	-2.77212e-10	-0.855146
25637111	chr1:25637111:C:T	2.80482e-12	-2.77212e-10	-1.35904
25637712	chr1:25637712:G:A	5.28624e-13	-1.68848	-1.33937
25637987	chr1:25637987:T:C	5.31014e-12	-2.77212e-10	-0.720756
25638186	chr1:25638186:A:G	5.48011e-12	-2.77212e-10	-0.689249
25638254	chr1:25638254:A:C	5.64135e-12	-2.77212e-10	-0.660251
25638366	chr1:25638366:G:A	3.13687e-12	-2.77212e-10	-1.24715
25638385	chr1:25638385:A:C	5.08979e-12	-2.77212e-10	-0.763139
25638436	chr1:25638436:C:G	3.07875e-12	-2.77212e-10	-1.26585
25638615	chr1:25638615:A:C	5.47953e-12	-2.77212e-10	-0.689356
25638687	chr1:25638687:G:A	2.65228e-12	-2.77212e-10	-1.41496
25638789	chr1:25638789:A:G	3.2587e-12	-2.77212e-10	-1.20905
25638853	chr1:25638853:T:C	4.94609e-12	-2.77212e-10	-0.791777
25638910	chr1:25638910:A:G	2.64479e-12	-2.77212e-10	-1.41778
25639215	chr1:25639215:T:G	5.05482e-12	-2.77212e-10	-0.770033
25639341	chr1:25639341:T:C	5.32303e-12	-2.77212e-10	-0.718332
25639345	chr1:25639345:T:G	3.41253e-12	-2.77212e-10	-1.16292
25639429	chr1:25639429:A:G	1.98956e-12	-1.70246	-4.1799e-10
25641020	chr1:25641020:C:T	5.747e-12	-2.77212e-10	-0.641698
25641071	chr1:25641071:T:C	4.88349e-13	-1.69145	-1.41565
25641096	chr1:25641096:T:C	1.52064e-12	-1.97125	-4.1799e-10
25641135	chr1:25641135:G:A	4.08364e-12	-2.77212e-10	-0.983387
25641283	chr1:25641283:A:G	5.83277e-12	-2.77212e-10	-0.626883
25642199	chr1:25642199:A:G	3.71802e-12	-2.77212e-10	-1.07718
25642517	chr1:25642517:T:C	4.07419e-12	-2.77212e-10	-0.985703
25643242	chr1:25643242:A:AT	1.33171e-11	-2.77212e-10	0.198674
25643244	chr1:25643244:TAA:T	5.46204e-12	-2.77212e-10	-0.692552
25643247	chr1:25643247:TTA:T	5.76231e-12	-2.77212e-10	-0.639037
25643250	chr1:25643250:A:AT	2.69598e-12	0.0378126	-1.43643
25643251	chr1:25643251:TTA:T	2.16423e-11	-2.77212e-10	0.684276
25643336	chr1:25643336:C:A	1.56791e-12	-1.94063	-4.1799e-10
25643357	chr1:25643357:C:T	1.82159e-12	-1.79066	-4.1799e-10
25643403	chr1:25643403:C:T	3.01936e-12	-2.77212e-10	-1.28533
25643412	chr1:25643412:G:A	3.72182e-12	-2.77212e-10	-1.07616
25643471	chr1:25643471:G:C	2.63975e-12	-2.77212e-10	-1.41969
25644050	chr1:25644050:C:T	1.51198e-12	-1.97696	-4.1799e-10
25644213	chr1:25644213:C:T	2.64448e-12	-2.77212e-10	-1.4179
25644927	chr1:25644927:C:T	2.62938e-12	-2.77212e-10	-1.42363
25644967	chr1:25644967:G:C	2.90448e-12	-1.32412	-4.1799e-10
25645155	chr1:25645155:T:C	4.61476e-13	-1.75705	-1.40665
25646229	chr1:25646229:C:G	6.26763e-13	-1.42573	-1.43184
25646444	chr1:25646444:A:G	3.85668e-12	-2.77212e-10	-1.04057
25646458	chr1:25646458:AAT:A	6.48261e-12	-2.77212e-10	-0.521253
25646558	chr1:25646558:G:A	5.63667e-12	-2.77212e-10	-0.661082
25646591	chr1:25646591:A:C	1.46351e-12	-2.00954	-4.1799e-10
25646768	chr1:25646768:G:A	5.37475e-12	-2.77212e-10	-0.708664
25646965	chr1:25646965:T:G	6.45994e-12	-2.77212e-10	-0.524755
25646967	chr1:25646967:T:C	5.03205e-12	-2.77212e-10	-0.774547
25647029	chr1:25647029:A:G	5.10695e-12	-2.77212e-10	-0.759773
25647380	chr1:25647380:G:A	3.49969e-12	-2.77212e-10	-1.1377
25647884	chr1:25647884:G:T	5.15641e-12	-2.77212e-10	-0.750135
25647885	chr1:25647885:A:T	5.20644e-12	-2.77212e-10	-0.74048
25648023	chr1:25648023:A:G	2.60821e-12	-2.77212e-10	-1.43171
25648290	chr1:25648290:A:G	5.22066e-12	-2.77212e-10	-0.737751
25648365	chr1:25648365:C:T	6.03738e-12	-2.77212e-10	-0.592404
25648410	chr1:25648410:G:C	5.11597e-12	-2.77212e-10	-0.758009
25648726	chr1:25648726:A:G	6.36797e-12	-2.77212e-10	-0.539095
25649093	chr1:25649093:CAA:C	3.8656e-12	-2.77212e-10	-1.03826
25649525	chr1:25649525:T:A	5.26076e-12	-2.77212e-10	-0.730099
25649927	chr1:25649927:C:T	5.18786e-12	-2.77212e-10	-0.744054
25650042	chr1:25650042:A:G	3.35746e-12	-2.77212e-10	-1.17919
25650359	chr1:25650359:G:A	4.97777e-12	-0.785394	-4.1799e-10
25650684	chr1:25650684:CT:C	2.85821e-12	-1.34018	-4.1799e-10
25650850	chr1:25650850:A:G	2.78204e-12	-2.77212e-10	-1.36719
25651498	chr1:25651498:G:T	3.33708e-12	-2.77212e-10	-1.18528
25652155	chr1:25652155:T:C	7.24408e-12	-2.77212e-10	-0.410191
25652684	chr1:25652684:G:A	6.92807e-12	-2.77212e-10	-0.454795
25653169	chr1:25653169:C:T	3.35251e-12	-2.77212e-10	-1.18067
25653469	chr1:25653469:T:C	2.73556e-12	-2.77212e-10	-1.38404
25653964	chr1:25653964:T:G	5.49464e-12	-2.77212e-10	-0.686603
25654636	chr1:25654636:T:C	2.93143e-12	-2.77212e-10	-1.31488
25655298	chr1:25655298:G:A	5.50213e-13	-1.68246	-1.30537
25655343	chr1:25655343:G:A	2.6804e-12	-2.77212e-10	-1.40441
25655675	chr1:25655675:T:C	1.46693e-12	-2.0072	-4.1799e-10
25655948	chr1:25655948:G:C	1.72758e-12	-1.84365	-4.1799e-10
25656421	chr1:25656421:G:A	2.71495e-12	-2.77212e-10	-1.3916
25656565	chr1:25656565:G:A	2.63896e-12	-2.77212e-10	-1.41999
25656768	chr1:25656768:G:T	4.20994e-12	-2.77212e-10	-0.952927
25657299	chr1:25657299:G:A	3.27251e-12	-2.77212e-10	-1.20482
25657750	chr1:25657750:G:A	3.28853e-12	-2.77212e-10	-1.19993
25657773	chr1:25657773:C:T	3.33417e-12	-2.77212e-10	-1.18615
25657774	chr1:25657774:A:C	2.10801e-12	-1.64463	-4.1799e-10
25658074	chr1:25658074:G:A	3.37194e-12	-2.77212e-10	-1.17489
25658478	chr1:25658478:T:A	4.11702e-12	-0.975246	-4.1799e-10
25658730	chr1:25658730:T:C	6.37875e-12	-2.77212e-10	-0.537404
25658853	chr1:25658853:G:A	5.2309e-12	-2.77212e-10	-0.735792
25658960	chr1:25658960:A:G	3.14079e-12	-2.77212e-10	-1.2459
25659133	chr1:25659133:T:C	3.80525e-12	-2.77212e-10	-1.05399
25659346	chr1:25659346:C:G	3.17347e-12	-2.77212e-10	-1.23555
25659540	chr1:25659540:A:G	4.57902e-12	-2.77212e-10	-0.86889
25660031	chr1:25660031:T:C	3.03539e-12	-2.77212e-10	-1.28003
25660057	chr1:25660057:T:G	3.94497e-12	-1.01793	-4.1799e-10
25660070	chr1:25660070:G:C	4.05135e-12	-0.991326	-4.1799e-10
25660176	chr1:25660176:C:T	4.74605e-12	-2.77212e-10	-0.833062
25660308	chr1:25660308:G:A	3.33573e-12	-2.77212e-10	-1.18568
25660316	chr1:25660316:A:G	6.73821e-12	-2.77212e-10	-0.482581
25660594	chr1:25660594:G:A	1.53233e-12	-1.96359	-4.1799e-10
25660967	chr1:25660967:A:G	3.50674e-12	-2.77212e-10	-1.13569
25661144	chr1:25661144:T:C	2.80527e-12	-2.77212e-10	-1.35887
25661467	chr1:25661467:C:A	2.02701e-11	0.61877	-4.1799e-10
25661683	chr1:25661683:T:C	2.6589e-12	-2.77212e-10	-1.41246
25662348	chr1:25662348:A:G	2.60214e-12	-2.77212e-10	-1.43404
25662915	chr1:25662915:T:C	1.56797e-12	-1.94059	-4.1799e-10
25662919	chr1:25662919:T:C	6.06615e-12	-2.77212e-10	-0.58765
25662953	chr1:25662953:G:A	6.02593e-12	-2.77212e-10	-0.594304
25663030	chr1:25663030:G:A	2.63503e-12	-2.77212e-10	-1.42148
25663052	chr1:25663052:C:T	2.16287e-12	-1.61894	-4.1799e-10
25663115	chr1:25663115:A:T	5.37823e-12	-2.77212e-10	-0.708017
25663641	chr1:25663641:C:T	3.17345e-12	-2.77212e-10	-1.23556
25663658	chr1:25663658:A:G	2.95059e-12	-2.77212e-10	-1.30837
25664201	chr1:25664201:TG:T	2.8542e-12	-2.77212e-10	-1.34158
25664333	chr1:25664333:A:G	2.60225e-12	-2.77212e-10	-1.434
25664336	chr1:25664336:G:A	5.19222e-12	-2.77212e-10	-0.743214
25664583	chr1:25664583:G:A	2.71117e-12	-2.77212e-10	-1.393
25665407	chr1:25665407:A:G	5.09429e-13	-1.64106	-1.42378
25665973	chr1:25665973:AAAGATAATT:A	2.69209e-12	-2.77212e-10	-1.40006
25666230	chr1:25666230:T:C	5.44579e-12	-2.77212e-10	-0.695532
25666235	chr1:25666235:A:G	4.78794e-13	-1.69136	-1.4355
25666287	chr1:25666287:G:A	5.46616e-12	-2.77212e-10	-0.691798
25666332	chr1:25666332:C:T	5.45536e-12	-2.77212e-10	-0.693776
25666444	chr1:25666444:T:C	1.4082e-12	-0.634207	-1.41385
25666453	chr1:25666453:C:T	4.9869e-13	-1.67668	-1.40947
25666626	chr1:25666626:C:A	2.74733e-12	-2.77212e-10	-1.37974
25666704	chr1:25666704:G:A	2.59696e-12	-2.77212e-10	-1.43603
25666928	chr1:25666928:A:G	5.54751e-12	-2.77212e-10	-0.677027
25667196	chr1:25667196:C:G	2.61941e-12	-2.77212e-10	-1.42743
25668584	chr1:25668584:C:G	6.10899e-12	-2.77212e-10	-0.580614
25669262	chr1:25669262:C:G	6.44651e-12	-2.77212e-10	-0.526837
25669445	chr1:25669445:A:G	3.15102e-12	-2.77212e-10	-1.24265
25669500	chr1:25669500:C:T	3.74094e-12	-2.77212e-10	-1.07104
25669852	chr1:25669852:A:G	3.17112e-12	-2.77212e-10	-1.23629
25669993	chr1:25669993:A:G	3.3177e-12	-2.77212e-10	-1.1911
25670651	chr1:25670651:T:C	5.6852e-12	-2.77212e-10	-0.652508
25670728	chr1:25670728:C:G	5.48993e-12	-2.77212e-10	-0.687459
25672281	chr1:25672281:A:T	5.2693e-12	-2.77212e-10	-0.728477
25672412	chr1:25672412:T:A	1.00109e-12	-1.07097	-1.31831
25673026	chr1:25673026:G:A	2.67759e-12	-2.77212e-10	-1.40546
25673484	chr1:25673484:TA:T	4.64818e-12	-2.77212e-10	-0.8539
25674355	chr1:25674355:C:T	5.12686e-12	-2.77212e-10	-0.755882
25674461	chr1:25674461:A:G	2.95204e-12	-2.77212e-10	-1.30788
25675446	chr1:25675446:A:G	3.97429e-12	-2.77212e-10	-1.01053
25675459	chr1:25675459:G:A	1.53435e-12	-1.96227	-4.1799e-10
25675690	chr1:25675690:C:T	1.8206e-12	-1.79121	-4.1799e-10
25675789	chr1:25675789:T:C	1.62314e-12	-1.90601	-4.1799e-10
25676052	chr1:25676052:C:G	5.16346e-12	-2.77212e-10	-0.748769
25676094	chr1:25676094:G:A	1.20064e-12	-0.790934	-1.41658
25676351	chr1:25676351:G:A	2.73213e-12	-2.77212e-10	-1.3853
25676370	chr1:25676370:G:A	1.94337e-12	-1.72595	-4.1799e-10
25676559	chr1:25676559:T:C	3.85783e-12	-2.77212e-10	-1.04027
25676610	chr1:25676610:C:T	3.4599e-12	-2.77212e-10	-1.14914
25676682	chr1:25676682:A:G	2.61749e-12	-2.77212e-10	-1.42816
25677265	chr1:25677265:A:G	4.70713e-12	-2.77212e-10	-0.841297
25677531	chr1:25677531:G:A	7.48066e-12	-2.77212e-10	-0.378055
25677990	chr1:25677990:A:G	1.38373e-10	3.83323	-1.29366
25678546	chr1:25678546:G:A	3.56969e-12	-1.1179	-4.1799e-10
25678869	chr1:25678869:C:T	4.11499e-13	-1.91029	-1.36803
25679048	chr1:25679048:CAA:C	2.7437e-12	-2.77212e-10	-1.38107
25679745	chr1:25679745:T:G	3.86955e-13	-1.91635	-1.42347
25679960	chr1:25679960:T:A	2.98703e-11	1.00649	-4.1799e-10
25680205	chr1:25680205:G:A	4.71654e-13	-1.98745	-1.15443
25680384	chr1:25680384:C:A	1.47749e-12	-2.00003	-4.1799e-10
25680635	chr1:25680635:G:A	5.53059e-13	-1.62523	-1.35744
25680986	chr1:25680986:C:T	3.46703e-12	-2.77212e-10	-1.14708
25681302	chr1:25681302:G:A	2.7566e-12	-2.77212e-10	-1.37638
25681452	chr1:25681452:T:A	3.18429e-12	-1.23215	-4.1799e-10
25681673	chr1:25681673:T:C	5.49019e-13	-1.56007	-1.42993
25681681	chr1:25681681:T:C	3.54236e-13	-1.9955	-1.43267
25682168	chr1:25682168:T:C	6.27913e-13	-1.85155	-1.00418
25682735	chr1:25682735:C:T	2.59663e-12	-2.77212e-10	-1.43616
25682759	chr1:25682759:T:C	9.2175e-13	-1.6821	-0.789755
25682760	chr1:25682760:G:A	3.98862e-13	-1.92538	-1.38414
25682968	chr1:25682968:G:A	4.93616e-12	-2.77212e-10	-0.793787
25682973	chr1:25682973:G:C	2.74197e-12	-2.77212e-10	-1.3817
25683022	chr1:25683022:A:G	4.11482e-13	-2.01026	-1.26811
25683351	chr1:25683351:G:A	2.59789e-12	-2.77212e-10	-1.43568
25683653	chr1:25683653:G:C	1.4894e-11	-2.77212e-10	0.310581
25683720	chr1:25683720:C:G	1.60581e-12	-0.981072	-0.935675
25683847	chr1:25683847:G:A	6.16568e-13	-1.49055	-1.38341
25684120	chr1:25684120:C:T	6.32759e-13	-1.4683	-1.37974
25684612	chr1:25684612:T:G	6.39732e-13	-1.47937	-1.35771
25684747	chr1:25684747:C:T	3.19312e-12	-2.77212e-10	-1.22938
25684872	chr1:25684872:C:G	6.66653e-13	-1.41653	-1.37933
25684892	chr1:25684892:A:G	2.60285e-12	-2.77212e-10	-1.43377
25684965	chr1:25684965:G:A	2.61513e-12	-2.77212e-10	-1.42906
25685099	chr1:25685099:G:A	4.51585e-12	-2.77212e-10	-0.882783
25685367	chr1:25685367:C:G	2.60049e-12	-2.77212e-10	-1.43468
25685629	chr1:25685629:G:C	3.11726e-12	-2.77212e-10	-1.25342
25686578	chr1:25686578:C:T	2.8083e-12	-2.77212e-10	-1.3578
25686761	chr1:25686761:T:C	4.10747e-13	-2.00179	-1.27837
25686998	chr1:25686998:G:A	5.97101e-13	-1.54093	-1.36512
25687533	chr1:25687533:A:G	4.03321e-13	-2.00141	-1.29699
25687795	chr1:25687795:A:G	2.60692e-12	-2.77212e-10	-1.4322
25688012	chr1:25688012:G:T	2.65024e-12	-2.77212e-10	-1.41573
25688321	chr1:25688321:A:G	4.98298e-13	-1.8501	-1.23683
25688887	chr1:25688887:C:G	2.59958e-12	-2.77212e-10	-1.43503
25688945	chr1:25688945:G:A	5.29938e-13	-1.61795	-1.40742
25689046	chr1:25689046:G:A	2.64973e-12	-2.77212e-10	-1.41592
25689108	chr1:25689108:A:G	1.46334e-12	-2.00965	-4.1799e-10
25689289	chr1:25689289:G:A	5.28737e-13	-1.64066	-1.38698
25689314	chr1:25689314:G:A	6.71239e-13	-1.42403	-1.36497
25689371	chr1:25689371:G:A	4.42592e-12	-2.77212e-10	-0.902897
25689436	chr1:25689436:T:C	3.03798e-12	-2.77212e-10	-1.27918
25689555	chr1:25689555:G:T	5.32061e-13	-1.63413	-1.38724
25689728	chr1:25689728:T:C	3.83804e-13	-1.91401	-1.43399
25689779	chr1:25689779:TG:T	2.65201e-12	-2.77212e-10	-1.41506
25690262	chr1:25690262:G:A	2.62766e-12	-2.77212e-10	-1.42428
25690953	chr1:25690953:C:T	4.4725e-12	-2.77212e-10	-0.892428
25691567	chr1:25691567:C:T	2.60383e-12	-2.77212e-10	-1.43339
25691896	chr1:25691896:T:TTGAAAG	2.59613e-12	-2.77212e-10	-1.43635
25692367	chr1:25692367:T:A	2.61706e-12	-2.77212e-10	-1.42832
25693492	chr1:25693492:G:A	5.28572e-13	-1.72405	-1.30391
25693592	chr1:25693592:C:T	3.30276e-12	-2.77212e-10	-1.19562
25693668	chr1:25693668:G:A	3.64115e-12	-2.77212e-10	-1.09808
25693846	chr1:25693846:A:G	1.87638e-12	-1.76103	-4.1799e-10
25693858	chr1:25693858:T:G	2.83148e-12	-2.77212e-10	-1.34958
25693918	chr1:25693918:G:T	2.60275e-12	-2.77212e-10	-1.43381
25693937	chr1:25693937:A:G	4.40933e-12	-2.77212e-10	-0.906653
25694045	chr1:25694045:T:C	2.59842e-12	-2.77212e-10	-1.43547
25694046	chr1:25694046:G:C	2.5984e-12	-2.77212e-10	-1.43548
25694092	chr1:25694092:G:A	1.46871e-12	-2.00599	-4.1799e-10
25694258	chr1:25694258:C:T	3.69952e-12	-2.77212e-10	-1.08217
25694293	chr1:25694293:C:A	5.1489e-13	-1.73992	-1.31426
25694393	chr1:25694393:G:A	3.02573e-12	-2.77212e-10	-1.28322
25694809	chr1:25694809:C:T	3.12206e-12	-2.77212e-10	-1.25188
25695331	chr1:25695331:C:T	2.6007e-12	-2.77212e-10	-1.4346
25695627	chr1:25695627:C:T	2.59601e-12	-2.77212e-10	-1.4364
25695825	chr1:25695825:C:T	1.03056e-11	-2.77212e-10	-0.0576881
25696328	chr1:25696328:G:A	1.81567e-12	-1.79392	-4.1799e-10
25696476	chr1:25696476:T:A	5.39137e-13	-1.73263	-1.27553
25696586	chr1:25696586:C:T	3.82386e-13	-2.00354	-1.34816
25696858	chr1:25696858:G:A	7.19408e-13	-1.43554	-1.28417
25697095	chr1:25697095:G:A	2.84754e-12	-2.77212e-10	-1.34392
25697617	chr1:25697617:A:G	4.40811e-12	-2.77212e-10	-0.906929
25697625	chr1:25697625:C:T	3.74772e-13	-1.93576	-1.43605
25697734	chr1:25697734:T:A	4.57892e-13	-1.98246	-1.18903
25697747	chr1:25697747:G:A	2.94562e-12	-2.77212e-10	-1.31005
25698065	chr1:25698065:C:T	2.78551e-12	-2.77212e-10	-1.36594
25698149	chr1:25698149:C:T	2.60911e-12	-2.77212e-10	-1.43137
25698546	chr1:25698546:G:C	2.59958e-12	-2.77212e-10	-1.43502
25699126	chr1:25699126:G:A	3.85152e-13	-2.01011	-1.33438
25699325	chr1:25699325:G:A	3.92537e-13	-2.00979	-1.31571
25700070	chr1:25700070:G:C	4.57041e-13	-1.96314	-1.21021
25700293	chr1:25700293:C:T	2.596e-12	-2.77212e-10	-1.4364
25700547	chr1:25700547:C:T	2.59763e-12	-2.77212e-10	-1.43578
25700573	chr1:25700573:T:G	5.5907e-12	0.321909	-0.991179
25701302	chr1:25701302:A:G	3.08341e-12	-2.77212e-10	-1.26434
25701347	chr1:25701347:C:T	2.59598e-12	-2.77212e-10	-1.43641
25701634	chr1:25701634:T:TG	2.90107e-12	-2.77212e-10	-1.32529
25701805	chr1:25701805:A:G	3.23078e-12	-2.77212e-10	-1.21765
25702121	chr1:25702121:A:G	9.26111e-13	-1.31209	-1.15505
25702284	chr1:25702284:C:T	5.39245e-13	-1.83967	-1.16829
25703574	chr1:25703574:A:C	1.77639e-12	-1.81579	-4.1799e-10
25704329	chr1:25704329:C:T	4.17291e-13	-1.98347	-1.28088
25704470	chr1:25704470:T:C	3.8287e-12	-2.77212e-10	-1.04785
25704523	chr1:25704523:G:T	5.09023e-13	-1.87598	-1.18966
25704702	chr1:25704702:A:C	6.7257e-13	-1.54314	-1.24388
25704726	chr1:25704726:A:G	2.62652e-12	-2.77212e-10	-1.42472
25704847	chr1:25704847:G:A	2.87688e-12	-2.77212e-10	-1.33367
25705388	chr1:25705388:A:G	3.46048e-12	-2.77212e-10	-1.14897
25705543	chr1:25705543:G:T	6.73931e-13	-1.53731	-1.24769
25705918	chr1:25705918:C:T	5.8699e-12	-2.77212e-10	-0.620538
25708000	chr1:25708000:A:G	7.41749e-13	-1.49588	-1.19324
25708181	chr1:25708181:T:G	3.84493e-13	-1.9293	-1.41691
25708650	chr1:25708650:C:T	2.7017e-12	-2.77212e-10	-1.39649
25708651	chr1:25708651:G:A	3.6558e-13	-2.00995	-1.3867
25708691	chr1:25708691:C:T	3.37555e-12	-1.17382	-4.1799e-10
25708974	chr1:25708974:G:A	2.90454e-12	-2.77212e-10	-1.3241
25708983	chr1:25708983:T:C	4.3582e-12	-2.77212e-10	-0.918316
25709662	chr1:25709662:C:T	2.97209e-12	-2.77212e-10	-1.30111
25711682	chr1:25711682:G:A	2.65698e-12	-2.77212e-10	-1.41318
25711809	chr1:25711809:G:A	3.19457e-12	-2.77212e-10	-1.22892
25712208	chr1:25712208:C:T	4.25771e-13	-1.80878	-1.43545
25712943	chr1:25712943:A:C	4.27806e-12	-2.77212e-10	-0.936876
25713638	chr1:25713638:G:A	2.61141e-12	-2.77212e-10	-1.43049
25713648	chr1:25713648:C:T	6.98852e-13	-1.49888	-1.24981
25713828	chr1:25713828:G:A	3.01263e-12	-2.77212e-10	-1.28756
25713951	chr1:25713951:A:G	2.77153e-12	-2.77212e-10	-1.37098
25714899	chr1:25714899:A:G	2.60067e-12	-2.77212e-10	-1.43461
25715701	chr1:25715701:C:T	7.05277e-12	-2.77212e-10	-0.436955
25716001	chr1:25716001:G:T	2.99495e-12	-2.77212e-10	-1.29345
25716170	chr1:25716170:G:A	2.66966e-12	-2.77212e-10	-1.40842
25717639	chr1:25717639:A:G	6.13185e-13	-1.71666	-1.1628
25717694	chr1:25717694:T:C	4.25777e-12	-2.77212e-10	-0.94163
25717778	chr1:25717778:A:G	6.48402e-13	-1.65734	-1.16628
25718188	chr1:25718188:C:T	2.91875e-12	-2.77212e-10	-1.31922
25718483	chr1:25718483:T:C	2.62556e-12	-2.77212e-10	-1.42508
25718599	chr1:25718599:C:T	4.20136e-12	-2.77212e-10	-0.954967
25718760	chr1:25718760:G:A	3.88063e-13	-1.91615	-1.42081
25719172	chr1:25719172:A:T	3.0479e-12	-2.77212e-10	-1.27592
25719365	chr1:25719365:G:A	2.6222e-12	-2.77212e-10	-1.42636
25719586	chr1:25719586:G:A	2.849e-12	-2.77212e-10	-1.34341
25719664	chr1:25719664:G:A	3.52893e-13	-2.01009	-1.42187
25720081	chr1:25720081:G:T	2.60522e-12	-2.77212e-10	-1.43286
25720154	chr1:25720154:C:G	4.1035e-12	-2.77212e-10	-0.978534
25720299	chr1:25720299:C:T	3.12812e-12	-2.77212e-10	-1.24994
25720443	chr1:25720443:T:G	2.94947e-12	-2.77212e-10	-1.30875
25720727	chr1:25720727:C:T	2.75226e-12	-2.77212e-10	-1.37795
25720935	chr1:25720935:C:T	2.67159e-12	-2.77212e-10	-1.4077
25720936	chr1:25720936:C:T	3.14054e-12	-2.77212e-10	-1.24598
25721481	chr1:25721481:A:T	3.49697e-13	-2.01016	-1.4309
25721562	chr1:25721562:C:T	4.59994e-12	-2.77212e-10	-0.864333
25722122	chr1:25722122:C:T	3.55353e-13	-1.99274	-1.43228
25722677	chr1:25722677:C:G	1.5526e-12	-1.95045	-4.1799e-10
25724097	chr1:25724097:C:T	3.67365e-13	-1.95662	-1.43516
25724381	chr1:25724381:G:A	1.94009e-12	-1.72764	-4.1799e-10
25724522	chr1:25724522:T:C	3.68705e-12	-2.77212e-10	-1.08555
25724587	chr1:25724587:C:T	3.14569e-12	-2.77212e-10	-1.24434
25724933	chr1:25724933:C:T	2.78574e-12	-2.77212e-10	-1.36586
25725338	chr1:25725338:T:C	2.7823e-12	-2.77212e-10	-1.3671
25726271	chr1:25726271:G:A	2.62275e-12	-2.77212e-10	-1.42615
25726285	chr1:25726285:C:T	5.32911e-13	-1.67062	-1.34915
25726597	chr1:25726597:G:A	3.10003e-12	-2.77212e-10	-1.25896
25727032	chr1:25727032:G:T	2.61163e-12	-2.77212e-10	-1.4304
25727221	chr1:25727221:G:A	2.72504e-12	-2.77212e-10	-1.38789
25727256	chr1:25727256:A:G	4.33987e-12	-2.77212e-10	-0.92253
25727317	chr1:25727317:G:A	3.28783e-12	-2.77212e-10	-1.20015
25727467	chr1:25727467:C:T	4.20337e-13	-1.82363	-1.43345
25728363	chr1:25728363:T:C	2.63076e-12	-2.77212e-10	-1.4231
25728568	chr1:25728568:A:G	2.59649e-12	-2.77212e-10	-1.43621
25729010	chr1:25729010:C:G	3.19817e-12	-2.77212e-10	-1.2278
25729140	chr1:25729140:G:A	2.82042e-12	-2.77212e-10	-1.35349
25729308	chr1:25729308:A:T	5.55391e-13	-1.65595	-1.32251
25730549	chr1:25730549:C:T	3.50965e-13	-2.00338	-1.43406
25730925	chr1:25730925:A:C	2.81092e-12	-1.35686	-4.1799e-10
25730973	chr1:25730973:A:G	2.61524e-12	-2.77212e-10	-1.42902
25731860	chr1:25731860:C:T	2.65238e-12	-2.77212e-10	-1.41492
25732122	chr1:25732122:G:A	2.60158e-12	-2.77212e-10	-1.43425
25732282	chr1:25732282:C:T	4.41493e-12	-2.77212e-10	-0.905383
25732429	chr1:25732429:C:T	2.65317e-12	-2.77212e-10	-1.41462
25732567	chr1:25732567:G:A	2.73769e-12	-2.77212e-10	-1.38326
25732632	chr1:25732632:A:G	2.60031e-12	-2.77212e-10	-1.43474
25733159	chr1:25733159:C:T	4.57302e-13	-1.82542	-1.34736
25733610	chr1:25733610:T:C	8.63367e-13	-1.93148	-0.605814
25733807	chr1:25733807:TA:T	3.37831e-12	-2.77212e-10	-1.173
25734193	chr1:25734193:A:G	2.59601e-12	-2.77212e-10	-1.4364
25734198	chr1:25734198:G:A	4.23151e-12	-2.77212e-10	-0.947817
25734245	chr1:25734245:C:T	3.79957e-12	-2.77212e-10	-1.05549
25734294	chr1:25734294:G:A	6.67549e-13	-1.78694	-1.00758
25734629	chr1:25734629:A:T	2.60298e-12	-2.77212e-10	-1.43372
25734775	chr1:25734775:C:A	5.94939e-13	-1.95128	-0.958394
25734832	chr1:25734832:A:G	3.16576e-12	-2.77212e-10	-1.23798
25734953	chr1:25734953:C:T	1.46251e-12	-2.01022	-4.1799e-10
25735174	chr1:25735174:G:A	3.53065e-12	-2.77212e-10	-1.12889
25735235	chr1:25735235:T:C	5.10236e-12	-0.760672	-4.1799e-10
25735516	chr1:25735516:A:G	2.67153e-12	-2.77212e-10	-1.40772
25735651	chr1:25735651:A:C	3.36009e-12	-2.77212e-10	-1.17841
25735727	chr1:25735727:C:T	5.24263e-13	-1.61595	-1.42018
25736155	chr1:25736155:T:C	3.63348e-13	-1.98664	-1.41613
25736165	chr1:25736165:G:A	6.59475e-13	-1.67302	-1.13367
25736360	chr1:25736360:TA:T	4.38236e-12	-2.77212e-10	-0.912788
25736362	chr1:25736362:A:T	4.38778e-12	-2.77212e-10	-0.911552
25736548	chr1:25736548:G:A	2.83461e-12	-2.77212e-10	-1.34847
25736565	chr1:25736565:C:T	4.93598e-13	-1.77286	-1.32355
25736792	chr1:25736792:G:A	2.60284e-12	-2.77212e-10	-1.43377
25736823	chr1:25736823:C:T	3.45945e-12	-2.77212e-10	-1.14927
25737039	chr1:25737039:G:A	3.25683e-12	-2.77212e-10	-1.20962
25737145	chr1:25737145:C:T	2.07878e-11	-2.77212e-10	0.643989
25737291	chr1:25737291:A:G	3.94628e-13	-1.97741	-1.34278
25737409	chr1:25737409:A:T	2.65776e-12	-2.77212e-10	-1.41289
25737668	chr1:25737668:G:A	2.69488e-12	-2.77212e-10	-1.39902
25737775	chr1:25737775:G:A	3.2107e-12	-2.77212e-10	-1.22389
25737789	chr1:25737789:C:T	3.54142e-13	-2.007	-1.42144
25737869	chr1:25737869:G:A	3.48922e-12	-2.77212e-10	-1.1407
25738108	chr1:25738108:T:TCTA	2.61685e-12	-2.77212e-10	-1.4284
25738453	chr1:25738453:C:T	3.95233e-12	-2.77212e-10	-1.01607
25738643	chr1:25738643:T:C	2.83076e-12	-2.77212e-10	-1.34983
25738659	chr1:25738659:A:G	3.79251e-12	-2.77212e-10	-1.05735
25739228	chr1:25739228:A:G	2.60472e-12	-2.77212e-10	-1.43305
25739563	chr1:25739563:A:G	2.98483e-12	-2.77212e-10	-1.29683
25740023	chr1:25740023:G:C	2.63823e-12	-2.77212e-10	-1.42027
25740522	chr1:25740522:C:T	4.09844e-13	-1.99949	-1.28286
25740597	chr1:25740597:C:T	1.49177e-11	-2.77212e-10	0.31217
25740627	chr1:25740627:G:A	2.64793e-12	-2.77212e-10	-1.4166
25740726	chr1:25740726:G:A	3.28985e-12	-2.77212e-10	-1.19953
25740912	chr1:25740912:G:A	3.56157e-12	-2.77212e-10	-1.12017
25740970	chr1:25740970:G:A	4.07592e-13	-2.00991	-1.27795
25741330	chr1:25741330:G:A	3.24033e-12	-2.77212e-10	-1.2147
25741583	chr1:25741583:T:G	4.12261e-12	-2.77212e-10	-0.973888
25741620	chr1:25741620:A:C	2.66985e-12	-2.77212e-10	-1.40835
25742272	chr1:25742272:T:C	2.59912e-12	-2.77212e-10	-1.4352
25742924	chr1:25742924:G:A	1.58544e-12	-1.60704	-0.322467
25743016	chr1:25743016:A:G	6.47729e-13	-1.99036	-0.834298
25743417	chr1:25743417:C:T	2.69024e-12	-2.77212e-10	-1.40074
25743693	chr1:25743693:G:A	4.74451e-13	-1.93275	-1.20322
25744163	chr1:25744163:G:A	2.91893e-12	-2.77212e-10	-1.31916
25744239	chr1:25744239:C:G	6.38771e-13	-2.00579	-0.832799
25744418	chr1:25744418:C:T	1.23324e-12	-2.00992	-0.170814
25744806	chr1:25744806:A:G	2.62206e-12	-2.77212e-10	-1.42642
25744913	chr1:25744913:G:C	2.72311e-12	-2.77212e-10	-1.3886
25745249	chr1:25745249:C:T	2.79855e-12	-2.77212e-10	-1.36127
25745323	chr1:25745323:A:C	2.86108e-12	-2.77212e-10	-1.33918
25745348	chr1:25745348:A:G	2.74296e-12	-2.77212e-10	-1.38134
25745612	chr1:25745612:C:T	2.68166e-12	-2.77212e-10	-1.40394
25746560	chr1:25746560:C:T	2.68488e-12	-2.77212e-10	-1.40274
25746909	chr1:25746909:A:G	2.67358e-12	-2.77212e-10	-1.40696
25746952	chr1:25746952:T:C	1.5383e-12	-0.937047	-1.02265
25747023	chr1:25747023:C:T	2.74043e-12	-2.77212e-10	-1.38226
25747033	chr1:25747033:T:A	3.72109e-13	-1.95628	-1.42266
25747238	chr1:25747238:C:T	4.47564e-13	-1.99027	-1.20404
25747546	chr1:25747546:C:T	6.25503e-13	-1.88535	-0.974225
25747593	chr1:25747593:A:C	5.88617e-12	-2.77212e-10	-0.61777
25747825	chr1:25747825:T:A	1.17094e-11	0.0700127	-4.1799e-10
25747889	chr1:25747889:T:C	3.07805e-12	-1.26608	-4.1799e-10
25748084	chr1:25748084:G:A	1.48342e-12	-1.99602	-4.1799e-10
25748093	chr1:25748093:G:GT	3.10046e-12	-2.77212e-10	-1.25882
25748449	chr1:25748449:T:A	2.60356e-12	-2.77212e-10	-1.4335
25748472	chr1:25748472:C:T	4.64149e-13	-1.84381	-1.31411
25748886	chr1:25748886:A:G	5.81583e-13	-1.74848	-1.1839
25749257	chr1:25749257:C:T	3.22203e-12	-2.77212e-10	-1.22036
25749990	chr1:25749990:G:A	4.29602e-13	-1.79895	-1.43632
25750083	chr1:25750083:C:T	4.55762e-13	-1.76794	-1.40822
25750223	chr1:25750223:TCTC:T	1.27355e-12	-1.75598	-0.392592
25750439	chr1:25750439:CAA:C	4.20038e-13	-1.82263	-1.43515
25750489	chr1:25750489:G:A	2.66054e-12	-2.77212e-10	-1.41185
25750839	chr1:25750839:C:T	5.99322e-12	-0.599746	-4.1799e-10
25750865	chr1:25750865:A:G	5.21211e-13	-1.71424	-1.32774
25751079	chr1:25751079:G:A	9.52412e-13	-1.93722	-0.501915
25751125	chr1:25751125:ATCCT:A	1.5706e-11	-2.77212e-10	0.363665
25751203	chr1:25751203:T:G	3.83868e-13	-1.95954	-1.38829
25751769	chr1:25751769:G:A	3.43041e-12	-2.77212e-10	-1.15769
25752289	chr1:25752289:G:A	2.59838e-12	-2.77212e-10	-1.43549
25752983	chr1:25752983:G:A	2.66146e-12	-2.77212e-10	-1.4115
25753320	chr1:25753320:G:C	2.69148e-12	-2.77212e-10	-1.40028
25753561	chr1:25753561:C:T	2.67531e-12	-2.77212e-10	-1.40631
25753726	chr1:25753726:C:T	4.26542e-13	-1.80618	-1.43624
25753768	chr1:25753768:ATACC:A	2.34561e-12	-1.53783	-4.1799e-10
25754227	chr1:25754227:C:G	2.59972e-12	-2.77212e-10	-1.43497
25754454	chr1:25754454:C:G	2.88444e-11	-2.77212e-10	0.971541
25754464	chr1:25754464:G:A	2.74047e-12	-2.77212e-10	-1.38225
25754560	chr1:25754560:G:A	3.60289e-13	-2.00976	-1.40146
25754679	chr1:25754679:CA:C	3.97715e-13	-1.89408	-1.41831
25755227	chr1:25755227:G:A	3.84562e-12	-2.77212e-10	-1.04344
25755450	chr1:25755450:T:C	1.49857e-12	-1.98587	-4.1799e-10
25755498	chr1:25755498:C:T	2.60457e-12	-2.77212e-10	-1.43311
25755775	chr1:25755775:C:T	3.51054e-13	-2.00981	-1.42738
25755839	chr1:25755839:G:A	3.7287e-13	-1.96385	-1.41305
25756055	chr1:25756055:A:G	3.75968e-13	-1.96432	-1.40431
25756321	chr1:25756321:C:T	3.96982e-13	-1.89267	-1.42157
25756446	chr1:25756446:G:A	2.5358e-11	-2.77212e-10	0.842721
25756706	chr1:25756706:T:A	3.75847e-13	-1.96446	-1.40449
25756917	chr1:25756917:C:G	4.16129e-13	-1.86444	-1.4027
```
