## Supplementary material for "Characterization of shared and ancestry-specific signals driving complex traits using multi-ancestry fine-mapping": susiex_nc2.cs80.cs

```
CS_ID	SNP	BP	REF_ALLELE	ALT_ALLELE	REF_FRQ	BETA	SE	-LOG10P	CS_PIP	OVRL_PIP
1	chr1:25235176:G:A	25235176	A,A	G,G	1,1	inf,inf	inf,inf	12.4315,1.49241	0.588709	0.588709
1	chr1:25257119:C:G	25257119	G,G	C,C	1,1	inf,inf	inf,inf	12.8529,0.827831	0.407936	0.407936
2	chr1:25559101:G:A	25559101	A,A	G,G	1,1	inf,inf	inf,inf	4.93693,1.21591	0.240616	0.240616
2	chr1:25566751:T:C	25566751	C,C	T,T	1,1	-inf,-inf	inf,inf	5.1,0.818906	0.0999371	0.0999371
2	chr1:25569108:T:C	25569108	C,C	T,T	1,1	-inf,-inf	inf,inf	5.00946,0.959464	0.0895249	0.0895249
2	chr1:25569574:T:C	25569574	C,C	T,T	1,1	-inf,-inf	inf,inf	4.85112,1.05079	0.0741917	0.0741917
2	chr1:25569530:A:G	25569530	G,G	A,A	1,1	-inf,-inf	inf,inf	4.88188,0.902658	0.0645167	0.0645167
2	chr1:25568915:C:T	25568915	T,T	C,C	1,1	-inf,-inf	inf,inf	4.52345,1.56152	0.0460231	0.0460231
2	chr1:25562851:CAG:C	25562851	C,C	CAG,CAG	1,1	inf,inf	inf,inf	4.95896,1.16271	0.0406266	0.0406266
2	chr1:25566034:T:C	25566034	C,C	T,T	1,1	-inf,-inf	inf,inf	4.93905,1.09447	0.0372716	0.0372716
2	chr1:25569035:G:A	25569035	A,A	G,G	1,1	-inf,-inf	inf,inf	4.80327,1.29951	0.0362066	0.0362066
2	chr1:25563181:G:A	25563181	A,A	G,G	1,1	inf,inf	inf,inf	4.76752,0.653428	0.0313335	0.0313335
2	chr1:25561034:G:A	25561034	A,A	G,G	1,1	inf,inf	inf,inf	4.38694,0.497642	0.0258849	0.0258849
2	chr1:25564344:G:A	25564344	A,A	G,G	1,1	-inf,-inf	inf,inf	4.71347,1.14839	0.024737	0.024737
```
