## Supplementary material for "Characterization of shared and ancestry-specific signals driving complex traits using multi-ancestry fine-mapping": susiex_nc2.cs80.snp

```
BP	SNP	PIP(CS1)	LogBF(CS1,Pop1)	LogBF(CS1,Pop2)	PIP(CS2)	LogBF(CS2,Pop1)	LogBF(CS2,Pop2)
24757135	chr1:24757135:T:A	2.17846e-14	-1.25179	-0.99533	7.4223e-08	-1.43145	-1.10501
24757137	chr1:24757137:C:T	1.33375e-13	-2.77212e-10	-0.435156	6.28227e-07	-2.77212e-10	-0.400625
24757559	chr1:24757559:G:A	7.72801e-14	-1.63857	0.657693	3.84203e-07	-1.21781	0.325459
24757964	chr1:24757964:G:T	1.16751e-13	-2.77212e-10	-0.568275	5.48254e-07	-2.77212e-10	-0.536789
24758145	chr1:24758145:A:G	5.04689e-14	-2.77212e-10	-1.40696	2.3032e-07	-2.77212e-10	-1.40406
24759549	chr1:24759549:A:G	3.4402e-14	-0.823126	-0.96708	2.48732e-07	-0.569002	-0.758151
24759715	chr1:24759715:A:G	6.73725e-14	-2.77212e-10	-1.11808	3.07383e-07	-2.77212e-10	-1.11543
24760948	chr1:24760948:A:G	5.06105e-14	-2.77212e-10	-1.40416	2.34199e-07	-2.77212e-10	-1.38735
24761093	chr1:24761093:A:G	5.37478e-14	-2.77212e-10	-1.34402	2.46322e-07	-2.77212e-10	-1.33689
24761176	chr1:24761176:A:T	4.91682e-14	-2.77212e-10	-1.43307	2.2298e-07	-2.77212e-10	-1.43644
24763256	chr1:24763256:T:C	1.15342e-13	-2.77212e-10	-0.580421	5.52589e-07	-2.77212e-10	-0.528913
24763955	chr1:24763955:G:C	8.42636e-12	4.00144	-0.290643	0.00103562	6.87551	0.131476
24764261	chr1:24764261:C:T	5.31264e-14	-2.77212e-10	-1.35565	2.41384e-07	-2.77212e-10	-1.35714
24764329	chr1:24764329:A:G	5.4855e-14	-2.77212e-10	-1.32363	2.53124e-07	-2.77212e-10	-1.30965
24765162	chr1:24765162:T:C	9.06858e-14	-2.77212e-10	-0.820918	4.23759e-07	-2.77212e-10	-0.794362
24765352	chr1:24765352:C:T	5.44457e-14	-2.77212e-10	-1.33112	2.46874e-07	-2.77212e-10	-1.33465
24765512	chr1:24765512:AT:A	5.87325e-14	-2.77212e-10	-1.25533	2.67178e-07	-2.77212e-10	-1.25561
24766845	chr1:24766845:T:C	4.98057e-14	-2.77212e-10	-1.42019	2.30441e-07	-2.77212e-10	-1.40353
24766857	chr1:24766857:T:C	1.15863e-14	-1.45433	-1.42417	5.46842e-08	-1.4129	-1.42906
24766982	chr1:24766982:C:T	1.41462e-12	2.92741	-1.00111	3.16188e-05	4.44471	-0.926734
24767165	chr1:24767165:G:A	4.92054e-14	-2.77212e-10	-1.43232	2.23348e-07	-2.77212e-10	-1.43479
24767635	chr1:24767635:G:A	5.02409e-14	-2.77212e-10	-1.41149	2.30295e-07	-2.77212e-10	-1.40417
24767741	chr1:24767741:TG:T	1.1809e-13	-2.77212e-10	-0.55687	5.50607e-07	-2.77212e-10	-0.532505
24767742	chr1:24767742:G:T	2.12938e-11	4.48755	0.150302	0.00209933	7.18872	0.524887
24768482	chr1:24768482:G:T	5.06324e-14	-2.77212e-10	-1.40373	2.31089e-07	-2.77212e-10	-1.40073
24768533	chr1:24768533:GTCT:G	5.01136e-14	-2.77212e-10	-1.41403	2.32398e-07	-2.77212e-10	-1.39508
24769155	chr1:24769155:CATA:C	2.22924e-14	-1.2265	-0.997572	7.56642e-08	-1.41019	-1.10703
24770539	chr1:24770539:C:T	7.0405e-14	-2.77212e-10	-1.07405	3.21431e-07	-2.77212e-10	-1.07074
24770901	chr1:24770901:A:G	2.17793e-12	3.51436	-1.15655	0.000228722	6.36831	-0.871572
24771388	chr1:24771388:A:G	1.73422e-13	-2.77212e-10	-0.172591	7.71618e-07	-2.77212e-10	-0.195037
24771754	chr1:24771754:T:C	9.37238e-12	4.08315	-0.265945	0.00117921	6.97458	0.162247
24771850	chr1:24771850:C:T	9.69396e-12	4.11378	-0.262844	0.00122646	7.01041	0.165704
24772033	chr1:24772033:A:G	5.62783e-14	-2.77212e-10	-1.29801	2.55391e-07	-2.77212e-10	-1.30073
24772571	chr1:24772571:C:T	6.03919e-14	-2.77212e-10	-1.22746	2.74799e-07	-2.77212e-10	-1.22749
24772635	chr1:24772635:G:A	3.00579e-14	-1.92519	-4.1799e-10	1.89058e-07	-1.60147	-4.1799e-10
24772947	chr1:24772947:G:T	7.43285e-11	4.93736	0.95057	0.0103161	7.7932	1.51249
24774097	chr1:24774097:C:T	5.59084e-14	-2.77212e-10	-1.3046	2.53736e-07	-2.77212e-10	-1.30723
24775769	chr1:24775769:A:G	4.95792e-14	-2.77212e-10	-1.42475	2.26154e-07	-2.77212e-10	-1.42231
24776843	chr1:24776843:C:T	3.3813e-14	-1.80747	-4.1799e-10	1.39672e-07	-1.90423	-4.1799e-10
24777112	chr1:24777112:G:A	3.34331e-14	-1.81877	-4.1799e-10	1.48973e-07	-1.83976	-4.1799e-10
24777657	chr1:24777657:A:G	4.92209e-14	-2.77212e-10	-1.432	2.24339e-07	-2.77212e-10	-1.43037
24778601	chr1:24778601:T:C	2.77055e-14	-2.00669	-4.1799e-10	1.26251e-07	-2.00525	-4.1799e-10
24778957	chr1:24778957:T:A	3.06377e-14	-1.90609	-4.1799e-10	1.31775e-07	-1.96243	-4.1799e-10
24779885	chr1:24779885:C:T	4.14336e-12	-2.77212e-10	3.00094	2.33967e-05	-2.77212e-10	3.21682
24780070	chr1:24780070:C:T	8.37217e-14	-2.77212e-10	-0.900821	3.99005e-07	-2.77212e-10	-0.854552
24780242	chr1:24780242:G:C	1.18661e-13	-2.77212e-10	-0.552048	5.53301e-07	-2.77212e-10	-0.527624
24780749	chr1:24780749:T:C	4.92026e-14	-2.77212e-10	-1.43237	2.24225e-07	-2.77212e-10	-1.43088
24780820	chr1:24780820:T:G	7.17988e-14	-2.77212e-10	-1.05445	3.20883e-07	-2.77212e-10	-1.07245
24781210	chr1:24781210:C:T	1.19837e-13	-2.77212e-10	-0.542189	5.4056e-07	-2.77212e-10	-0.550922
24781325	chr1:24781325:G:A	7.22358e-14	-2.77212e-10	-1.04838	3.06974e-07	-2.77212e-10	-1.11676
24781346	chr1:24781346:A:G	5.0799e-14	-2.77212e-10	-1.40044	2.31883e-07	-2.77212e-10	-1.39729
24783177	chr1:24783177:T:C	4.97972e-14	-2.77212e-10	-1.42036	2.30362e-07	-2.77212e-10	-1.40388
24783378	chr1:24783378:C:T	2.79144e-14	-1.99917	-4.1799e-10	1.28541e-07	-1.98728	-4.1799e-10
24783635	chr1:24783635:G:A	7.43533e-14	-2.77212e-10	-1.01949	3.39582e-07	-2.77212e-10	-1.01581
24784256	chr1:24784256:C:CCT	2.47872e-13	-2.77212e-10	0.184593	1.13568e-06	-2.77212e-10	0.191461
24784549	chr1:24784549:T:A	7.11169e-14	-2.77212e-10	-1.06399	3.18049e-07	-2.77212e-10	-1.08132
24784833	chr1:24784833:A:G	4.9064e-14	-2.77212e-10	-1.43519	2.2345e-07	-2.77212e-10	-1.43434
24785592	chr1:24785592:G:A	2.99313e-14	-1.92942	-4.1799e-10	1.26211e-07	-2.00558	-4.1799e-10
24785680	chr1:24785680:C:T	3.9914e-14	-0.851461	-0.790131	3.04594e-07	-0.589088	-0.53546
24785753	chr1:24785753:G:A	5.97432e-14	-2.77212e-10	-1.23826	2.7411e-07	-2.77212e-10	-1.23
24785884	chr1:24785884:A:G	5.33888e-14	-2.77212e-10	-1.35072	2.44066e-07	-2.77212e-10	-1.34609
24785938	chr1:24785938:G:A	6.88267e-14	-2.77212e-10	-1.09673	3.07383e-07	-2.77212e-10	-1.11543
24785997	chr1:24785997:T:C	4.92984e-14	-2.77212e-10	-1.43043	2.24697e-07	-2.77212e-10	-1.42878
24786763	chr1:24786763:A:G	5.12581e-14	-2.77212e-10	-1.39144	2.28976e-07	-2.77212e-10	-1.40991
24786861	chr1:24786861:G:A	1.05297e-13	-2.77212e-10	-0.671532	4.45732e-07	-2.77212e-10	-0.743809
24786905	chr1:24786905:A:G	5.6445e-14	-2.77212e-10	-1.29505	2.52783e-07	-2.77212e-10	-1.31099
24786909	chr1:24786909:T:C	5.40302e-14	-2.77212e-10	-1.33878	2.42438e-07	-2.77212e-10	-1.35278
24786996	chr1:24786996:C:G	5.36468e-11	4.62626	0.935599	0.00647869	7.35003	1.49047
24787599	chr1:24787599:C:T	5.03046e-14	-2.77212e-10	-1.41022	2.31024e-07	-2.77212e-10	-1.40101
24787739	chr1:24787739:G:T	7.59371e-11	5.09168	0.817659	0.0106768	7.97636	1.3637
24788093	chr1:24788093:C:G	4.90512e-14	-2.77212e-10	-1.43545	2.23366e-07	-2.77212e-10	-1.43471
24788184	chr1:24788184:C:T	8.67479e-14	-2.77212e-10	-0.865313	4.06754e-07	-2.77212e-10	-0.835317
24788588	chr1:24788588:C:T	1.12571e-13	-2.77212e-10	-0.604733	6.46246e-07	-2.77212e-10	-0.372346
24790110	chr1:24790110:C:T	2.91852e-14	-1.95466	-4.1799e-10	1.35111e-07	-1.93743	-4.1799e-10
24790237	chr1:24790237:G:A	8.41553e-14	-2.77212e-10	-0.895656	3.85136e-07	-2.77212e-10	-0.889932
24791214	chr1:24791214:G:A	1.14975e-13	-2.77212e-10	-0.583601	5.50804e-07	-2.77212e-10	-0.532148
24791258	chr1:24791258:C:T	3.99836e-13	-2.77212e-10	0.662736	2.50463e-06	-2.77212e-10	0.982368
24794303	chr1:24794303:A:G	1.2715e-13	-2.77212e-10	-0.482952	5.9378e-07	-2.77212e-10	-0.457019
24794775	chr1:24794775:T:C	4.91881e-14	-2.77212e-10	-1.43267	2.23295e-07	-2.77212e-10	-1.43503
24795383	chr1:24795383:A:G	7.17623e-12	3.89361	-0.3434	0.000849746	6.74238	0.0667813
24795597	chr1:24795597:G:A	4.93545e-14	-2.77212e-10	-1.42929	2.24995e-07	-2.77212e-10	-1.42745
24795633	chr1:24795633:C:T	9.6231e-14	-2.77212e-10	-0.761568	4.25417e-07	-2.77212e-10	-0.790458
24795696	chr1:24795696:G:A	5.07987e-14	-2.77212e-10	-1.40045	2.31851e-07	-2.77212e-10	-1.39743
24797111	chr1:24797111:A:G	5.13371e-14	-2.77212e-10	-1.38991	2.3442e-07	-2.77212e-10	-1.38641
24797120	chr1:24797120:ATTT:A	5.30142e-14	-2.77212e-10	-1.35776	2.36161e-07	-2.77212e-10	-1.37901
24798202	chr1:24798202:G:A	5.29041e-14	-2.77212e-10	-1.35984	2.37967e-07	-2.77212e-10	-1.37139
24798560	chr1:24798560:G:A	2.82584e-14	-1.98693	-4.1799e-10	1.28346e-07	-1.98879	-4.1799e-10
24799016	chr1:24799016:C:T	7.8019e-14	-2.77212e-10	-0.971367	3.56679e-07	-2.77212e-10	-0.96669
24799070	chr1:24799070:A:G	4.93435e-14	-2.77212e-10	-1.42951	2.24907e-07	-2.77212e-10	-1.42784
24799229	chr1:24799229:A:G	8.69501e-14	-2.77212e-10	-0.862985	3.9602e-07	-2.77212e-10	-0.862063
24799283	chr1:24799283:A:G	5.91266e-14	-2.77212e-10	-1.24864	2.68974e-07	-2.77212e-10	-1.24891
24799363	chr1:24799363:G:A	2.91514e-14	-1.95582	-4.1799e-10	1.28879e-07	-1.98465	-4.1799e-10
24800363	chr1:24800363:C:T	1.71742e-13	-2.77212e-10	-0.182327	7.06081e-07	-2.77212e-10	-0.283796
24801111	chr1:24801111:A:T	1.30437e-13	-2.77212e-10	-0.457431	5.96155e-07	-2.77212e-10	-0.453026
24801125	chr1:24801125:G:A	1.15417e-13	-2.77212e-10	-0.579763	5.52996e-07	-2.77212e-10	-0.528176
24801632	chr1:24801632:A:C	1.70784e-13	-2.77212e-10	-0.187918	7.595e-07	-2.77212e-10	-0.210867
24801922	chr1:24801922:G:A	1.57123e-13	-2.77212e-10	-0.271292	6.99001e-07	-2.77212e-10	-0.293875
24802249	chr1:24802249:G:A	4.93034e-14	-2.77212e-10	-1.43033	2.24729e-07	-2.77212e-10	-1.42863
24803592	chr1:24803592:T:C	6.20578e-12	3.75141	-0.346491	0.000708066	6.55999	0.0667748
24804292	chr1:24804292:T:C	5.24213e-11	4.54601	0.99274	0.00674323	7.32035	1.56017
24805043	chr1:24805043:C:T	4.98215e-14	-2.77212e-10	-1.41987	2.26269e-07	-2.77212e-10	-1.4218
24805203	chr1:24805203:A:G	5.59592e-14	-2.77212e-10	-1.3037	2.5397e-07	-2.77212e-10	-1.30631
24806467	chr1:24806467:C:T	1.13424e-13	-2.77212e-10	-0.597185	5.42085e-07	-2.77212e-10	-0.548103
24806763	chr1:24806763:T:G	4.9678e-14	-2.77212e-10	-1.42276	2.28976e-07	-2.77212e-10	-1.40991
24807272	chr1:24807272:G:A	1.08336e-13	-2.77212e-10	-0.643082	5.07414e-07	-2.77212e-10	-0.6142
24807521	chr1:24807521:C:T	5.03554e-14	-2.77212e-10	-1.40921	2.26019e-07	-2.77212e-10	-1.42291
24807563	chr1:24807563:TC:T	5.02358e-14	-2.77212e-10	-1.41159	2.3027e-07	-2.77212e-10	-1.40428
24808142	chr1:24808142:C:T	3.69619e-14	-1.71843	-4.1799e-10	1.59646e-07	-1.77057	-4.1799e-10
24808277	chr1:24808277:G:A	4.95442e-14	-2.77212e-10	-1.42545	2.25875e-07	-2.77212e-10	-1.42354
24808490	chr1:24808490:A:G	5.04151e-14	-2.77212e-10	-1.40803	2.30125e-07	-2.77212e-10	-1.4049
24808513	chr1:24808513:C:T	4.14233e-11	4.58687	0.716409	0.00522812	7.37436	1.25167
24808844	chr1:24808844:T:A	1.2524e-13	-2.77212e-10	-0.498087	5.88429e-07	-2.77212e-10	-0.466071
24809177	chr1:24809177:G:A	5.18147e-14	-2.77212e-10	-1.38065	2.29514e-07	-2.77212e-10	-1.40756
24809712	chr1:24809712:C:T	4.72125e-13	2.21074	-1.38181	8.99308e-06	3.6709	-1.41022
24810585	chr1:24810585:A:G	4.9925e-14	-2.77212e-10	-1.4178	2.2773e-07	-2.77212e-10	-1.41537
24810861	chr1:24810861:G:A	2.14426e-13	-2.77212e-10	0.0396453	1.04053e-06	-2.77212e-10	0.10396
24811036	chr1:24811036:A:G	6.82979e-14	-2.77212e-10	-1.10444	2.92228e-07	-2.77212e-10	-1.16599
24811415	chr1:24811415:G:A	2.8745e-14	-1.96985	-4.1799e-10	1.3415e-07	-1.94457	-4.1799e-10
24811524	chr1:24811524:G:A	1.68731e-13	-2.77212e-10	-0.200012	7.5035e-07	-2.77212e-10	-0.222987
24811577	chr1:24811577:A:G	1.12411e-13	-2.77212e-10	-0.606159	6.44211e-07	-2.77212e-10	-0.3755
24811650	chr1:24811650:T:A	4.35213e-14	-1.36588	-0.189189	1.91763e-07	-1.40353	-0.183738
24811821	chr1:24811821:T:G	8.16906e-14	-2.77212e-10	-0.92538	3.72029e-07	-2.77212e-10	-0.924556
24812756	chr1:24812756:G:A	1.23464e-13	-2.77212e-10	-0.512366	5.92377e-07	-2.77212e-10	-0.459383
24813045	chr1:24813045:TC:T	4.77135e-12	2.1057	1.03636	0.000128009	3.36224	1.55409
24813092	chr1:24813092:G:A	1.28592e-13	-2.77212e-10	-0.471673	6.22527e-07	-2.77212e-10	-0.40974
24813337	chr1:24813337:C:T	6.2772e-14	-1.18881	-4.1799e-10	3.22031e-07	-1.06888	-4.1799e-10
24813381	chr1:24813381:T:A	1.58646e-13	-2.77212e-10	-0.261646	7.05831e-07	-2.77212e-10	-0.284151
24813565	chr1:24813565:C:T	1.27794e-13	-2.77212e-10	-0.477899	6.00837e-07	-2.77212e-10	-0.445204
24813758	chr1:24813758:G:A	1.3363e-12	3.02557	-1.15624	0.000122083	5.74264	-0.873706
24814927	chr1:24814927:C:T	9.05116e-14	-2.77212e-10	-0.822841	4.22929e-07	-2.77212e-10	-0.796321
24815304	chr1:24815304:T:C	1.74573e-13	-2.77212e-10	-0.165973	7.76194e-07	-2.77212e-10	-0.189124
24815606	chr1:24815606:C:T	2.59021e-13	-2.77212e-10	0.228591	1.18888e-06	-2.77212e-10	0.237241
24816364	chr1:24816364:T:C	1.69588e-13	-2.77212e-10	-0.194944	7.54284e-07	-2.77212e-10	-0.217759
24816442	chr1:24816442:C:T	5.06173e-14	-2.77212e-10	-1.40403	2.30998e-07	-2.77212e-10	-1.40112
24817202	chr1:24817202:G:T	1.4699e-12	1.96463	-4.1799e-10	7.18975e-06	2.03688	-4.1799e-10
24817311	chr1:24817311:C:G	3.11526e-14	-1.88942	-4.1799e-10	1.59156e-07	-1.77364	-4.1799e-10
24817472	chr1:24817472:T:G	8.61988e-14	-2.77212e-10	-0.871662	4.11427e-07	-2.77212e-10	-0.823896
24817968	chr1:24817968:G:A	2.81718e-14	-1.99	-4.1799e-10	1.36406e-07	-1.92789	-4.1799e-10
24818507	chr1:24818507:G:A	9.25255e-14	-2.77212e-10	-0.800835	4.21635e-07	-2.77212e-10	-0.799387
24818553	chr1:24818553:C:T	5.0208e-14	-2.77212e-10	-1.41214	2.30774e-07	-2.77212e-10	-1.40209
24818637	chr1:24818637:C:T	8.59284e-14	-2.77212e-10	-0.874805	3.82826e-07	-2.77212e-10	-0.895947
24819177	chr1:24819177:C:T	9.46843e-14	-2.77212e-10	-0.777771	4.42844e-07	-2.77212e-10	-0.750309
24819995	chr1:24819995:C:T	3.30049e-11	4.14609	0.930007	0.00389798	6.84712	1.48532
24820719	chr1:24820719:TTCTC:T	6.77123e-12	3.71359	-0.221471	0.000783143	6.51715	0.210397
24820771	chr1:24820771:A:G	4.94183e-14	-2.77212e-10	-1.428	2.2528e-07	-2.77212e-10	-1.42618
24821259	chr1:24821259:G:A	6.6686e-12	3.72362	-0.246769	0.000776056	6.53519	0.183265
24821800	chr1:24821800:G:T	6.23011e-12	3.69927	-0.290441	0.000714958	6.50386	0.132595
24822195	chr1:24822195:G:A	6.18635e-12	3.70128	-0.299498	0.000707831	6.5049	0.121534
24822497	chr1:24822497:C:T	5.03151e-14	-2.77212e-10	-1.41001	2.29622e-07	-2.77212e-10	-1.40709
24822508	chr1:24822508:C:T	4.96131e-14	-2.77212e-10	-1.42406	2.29078e-07	-2.77212e-10	-1.40946
24823560	chr1:24823560:G:A	3.16393e-14	-1.87392	-4.1799e-10	1.62685e-07	-1.75171	-4.1799e-10
24824318	chr1:24824318:A:G	1.03496e-13	-2.77212e-10	-0.688786	4.84635e-07	-2.77212e-10	-0.66013
24824537	chr1:24824537:G:A	4.95816e-14	-2.77212e-10	-1.4247	2.26086e-07	-2.77212e-10	-1.42261
24825060	chr1:24825060:A:T	3.23347e-13	-2.77212e-10	0.450408	1.46286e-06	-2.77212e-10	0.444622
24825159	chr1:24825159:ATTATT:A	1.23172e-13	-2.77212e-10	-0.514738	5.90939e-07	-2.77212e-10	-0.461815
24825387	chr1:24825387:TC:T	4.90496e-14	-2.77212e-10	-1.43549	2.22973e-07	-2.77212e-10	-1.43648
24825652	chr1:24825652:T:C	5.12349e-14	-1.3919	-4.1799e-10	2.4939e-07	-1.32451	-4.1799e-10
24826090	chr1:24826090:TAC:T	6.96717e-14	-2.77212e-10	-1.08453	3.24108e-07	-2.77212e-10	-1.06245
24826246	chr1:24826246:T:C	4.90043e-14	-2.77212e-10	-1.43641	2.23055e-07	-2.77212e-10	-1.43611
24826394	chr1:24826394:C:T	7.78124e-14	-2.77212e-10	-0.974018	3.5819e-07	-2.77212e-10	-0.962462
24826451	chr1:24826451:G:A	2.86722e-14	-1.97239	-4.1799e-10	1.69299e-07	-1.71186	-4.1799e-10
24827201	chr1:24827201:G:A	2.75941e-13	-2.77212e-10	0.291868	1.24452e-06	-2.77212e-10	0.282976
24827506	chr1:24827506:T:C	8.95555e-14	-2.77212e-10	-0.83346	3.81253e-07	-2.77212e-10	-0.900064
24827617	chr1:24827617:G:A	2.95057e-14	-1.94374	-4.1799e-10	3.15954e-07	-1.08793	-4.1799e-10
24828403	chr1:24828403:A:G	5.02624e-14	-2.77212e-10	-1.41106	2.29359e-07	-2.77212e-10	-1.40824
24828483	chr1:24828483:GCTAA:G	2.22186e-13	0.0751953	-4.1799e-10	5.41612e-07	-0.548976	-4.1799e-10
24829609	chr1:24829609:T:C	5.02076e-14	-2.77212e-10	-1.41215	2.33013e-07	-2.77212e-10	-1.39243
24830020	chr1:24830020:A:G	7.29148e-14	-2.77212e-10	-1.03903	3.40797e-07	-2.77212e-10	-1.01224
24830297	chr1:24830297:G:A	3.00683e-13	-2.77212e-10	0.377736	1.36035e-06	-2.77212e-10	0.371971
24830682	chr1:24830682:A:G	6.01652e-14	-2.77212e-10	-1.23123	2.65384e-07	-2.77212e-10	-1.26235
24831128	chr1:24831128:C:T	8.02285e-14	-2.77212e-10	-0.943441	3.75879e-07	-2.77212e-10	-0.91426
24831517	chr1:24831517:A:G	7.94208e-14	-2.77212e-10	-0.953559	3.53532e-07	-2.77212e-10	-0.975553
24832009	chr1:24832009:T:C	1.65939e-12	3.21603	-1.13014	0.000163019	5.99535	-0.837254
24835171	chr1:24835171:C:T	6.6457e-11	4.78698	0.989006	0.00902518	7.61712	1.55489
24835408	chr1:24835408:C:T	3.11701e-14	-1.88886	-4.1799e-10	4.10447e-07	-0.826279	-4.1799e-10
24835525	chr1:24835525:T:C	1.92131e-13	-2.77212e-10	-0.0701419	1.01211e-06	-2.77212e-10	0.0762663
24836469	chr1:24836469:TA:T	3.62306e-14	-0.933342	-0.805075	2.72385e-07	-0.681816	-0.554495
24836682	chr1:24836682:A:T	2.38093e-11	4.33199	0.417517	0.00236266	6.99515	0.836625
24836859	chr1:24836859:C:A	7.82118e-14	-2.77212e-10	-0.968899	3.66149e-07	-2.77212e-10	-0.940486
24837234	chr1:24837234:AAGG:A	3.68963e-12	2.88496	-4.1799e-10	1.80242e-05	2.95595	-4.1799e-10
24837375	chr1:24837375:G:C	6.69891e-14	-2.77212e-10	-1.12379	3.06272e-07	-2.77212e-10	-1.11905
24837387	chr1:24837387:A:G	2.07259e-12	2.30824	-4.1799e-10	7.28877e-06	2.05056	-4.1799e-10
24837622	chr1:24837622:A:G	1.17211e-12	2.9386	-1.20036	0.000106765	5.66905	-0.934196
24837667	chr1:24837667:C:A	8.89306e-14	-2.77212e-10	-0.840463	3.80377e-07	-2.77212e-10	-0.902365
24839392	chr1:24839392:C:T	1.64136e-13	-2.77212e-10	-0.227623	7.5107e-07	-2.77212e-10	-0.222027
24839591	chr1:24839591:G:A	4.41921e-14	-0.855322	-0.684452	3.41278e-07	-0.599848	-0.410983
24840985	chr1:24840985:G:A	5.02588e-14	-2.77212e-10	-1.41113	2.27443e-07	-2.77212e-10	-1.41663
24841539	chr1:24841539:A:G	6.04168e-14	-2.77212e-10	-1.22705	2.92423e-07	-2.77212e-10	-1.16533
24841824	chr1:24841824:C:A	4.30863e-13	-2.77212e-10	0.737472	1.84086e-06	-2.77212e-10	0.674459
24841940	chr1:24841940:A:T	3.11749e-14	-1.88871	-4.1799e-10	4.11158e-07	-0.824549	-4.1799e-10
24843384	chr1:24843384:C:A	7.08883e-13	-2.77212e-10	1.23537	2.87783e-06	-2.77212e-10	1.12127
24843712	chr1:24843712:A:G	4.91318e-14	-2.77212e-10	-1.43381	2.2298e-07	-2.77212e-10	-1.43644
24844597	chr1:24844597:A:G	2.50403e-11	4.36327	0.43665	0.00250346	7.03236	0.857297
24844990	chr1:24844990:G:A	1.02735e-13	-2.77212e-10	-0.696167	4.35721e-07	-2.77212e-10	-0.766526
24845182	chr1:24845182:A:C	1.20465e-13	-0.207534	-0.329427	2.25675e-06	1.02382	-0.145666
24845280	chr1:24845280:A:G	8.68519e-14	-2.77212e-10	-0.864115	3.73422e-07	-2.77212e-10	-0.920819
24845371	chr1:24845371:G:A	2.80195e-14	-1.99542	-4.1799e-10	1.29394e-07	-1.98066	-4.1799e-10
24845516	chr1:24845516:T:TG	1.04915e-13	-2.77212e-10	-0.675166	4.44497e-07	-2.77212e-10	-0.746584
24845701	chr1:24845701:A:G	3.23416e-14	-1.85196	-4.1799e-10	1.39685e-07	-1.90414	-4.1799e-10
24846233	chr1:24846233:G:A	1.31914e-13	-2.77212e-10	-0.446165	6.17777e-07	-2.77212e-10	-0.4174
24846319	chr1:24846319:AAAG:A	1.91793e-12	-2.77212e-10	2.23068	1.08723e-05	-2.77212e-10	2.45045
24846546	chr1:24846546:T:C	1.02795e-12	2.8589	-1.2519	9.05817e-05	5.57993	-1.00945
24846674	chr1:24846674:A:G	2.94941e-14	-1.94413	-4.1799e-10	1.32975e-07	-1.95336	-4.1799e-10
24846752	chr1:24846752:T:C	3.50904e-13	-2.77212e-10	0.532194	2.15172e-06	-2.77212e-10	0.830498
24847057	chr1:24847057:C:T	6.55329e-14	-2.77212e-10	-1.14577	3.19412e-07	-2.77212e-10	-1.07704
24847373	chr1:24847373:C:T	4.90227e-14	-2.77212e-10	-1.43603	2.2354e-07	-2.77212e-10	-1.43394
24847382	chr1:24847382:CAT:C	7.81074e-14	-2.77212e-10	-0.970234	3.65725e-07	-2.77212e-10	-0.941644
24847925	chr1:24847925:G:T	6.08163e-14	-1.22046	-4.1799e-10	2.97473e-07	-1.1482	-4.1799e-10
24847979	chr1:24847979:C:T	7.22272e-14	-2.77212e-10	-1.0485	3.55222e-07	-2.77212e-10	-0.970783
24848630	chr1:24848630:G:C	6.65145e-14	-2.77212e-10	-1.1309	3.24871e-07	-2.77212e-10	-1.0601
24848755	chr1:24848755:A:G	1.29735e-12	3.06174	-1.22198	0.000118973	5.80922	-0.966095
24849212	chr1:24849212:CT:C	1.52446e-13	-2.77212e-10	-0.301509	6.9764e-07	-2.77212e-10	-0.295824
24849269	chr1:24849269:CT:C	7.80565e-14	-2.77212e-10	-0.970887	3.65576e-07	-2.77212e-10	-0.942053
24849707	chr1:24849707:G:A	5.18989e-14	-2.77212e-10	-1.37902	2.38694e-07	-2.77212e-10	-1.36834
24849948	chr1:24849948:G:A	6.32573e-14	-2.77212e-10	-1.18111	2.91605e-07	-2.77212e-10	-1.16813
24850174	chr1:24850174:G:A	1.52053e-12	3.2335	-1.235	0.00013467	5.96992	-1.00287
24850548	chr1:24850548:T:A	6.35476e-11	4.89996	0.831261	0.00862208	7.7459	1.38041
24851176	chr1:24851176:A:C	6.42109e-14	-2.77212e-10	-1.16615	3.13602e-07	-2.77212e-10	-1.0954
24851281	chr1:24851281:G:A	2.41326e-13	-2.77212e-10	0.157831	9.89737e-07	-2.77212e-10	0.0539127
24851481	chr1:24851481:G:A	4.91869e-14	-2.77212e-10	-1.43269	2.23967e-07	-2.77212e-10	-1.43203
24851819	chr1:24851819:T:C	1.1044e-13	-2.77212e-10	-0.623845	4.66116e-07	-2.77212e-10	-0.699093
24852139	chr1:24852139:T:C	4.90535e-14	-2.77212e-10	-1.43541	2.23124e-07	-2.77212e-10	-1.4358
24852161	chr1:24852161:T:C	6.28876e-14	-2.77212e-10	-1.18697	2.76731e-07	-2.77212e-10	-1.22048
24852202	chr1:24852202:G:A	1.31662e-13	-2.77212e-10	-0.448081	5.49952e-07	-2.77212e-10	-0.533696
24852635	chr1:24852635:T:C	5.61211e-14	-2.77212e-10	-1.30081	2.68285e-07	-2.77212e-10	-1.25148
24852830	chr1:24852830:TG:T	3.33275e-14	-1.82194	-4.1799e-10	1.48466e-07	-1.84317	-4.1799e-10
24852938	chr1:24852938:G:C	3.12809e-14	-1.88531	-4.1799e-10	4.19051e-07	-0.805535	-4.1799e-10
24853014	chr1:24853014:T:C	1.31725e-13	-2.77212e-10	-0.447606	5.50641e-07	-2.77212e-10	-0.532444
24853188	chr1:24853188:T:C	6.55118e-14	-2.77212e-10	-1.14609	2.97758e-07	-2.77212e-10	-1.14725
24853241	chr1:24853241:C:T	4.90015e-14	-2.77212e-10	-1.43647	2.22992e-07	-2.77212e-10	-1.43639
24853866	chr1:24853866:C:G	4.1285e-13	-2.77212e-10	0.694766	1.67215e-06	-2.77212e-10	0.578341
24854021	chr1:24854021:A:G	1.2062e-14	-1.94474	-0.893516	4.62239e-08	-2.01034	-0.999689
24854114	chr1:24854114:C:A	8.1651e-14	-2.77212e-10	-0.925865	3.72043e-07	-2.77212e-10	-0.924517
24854645	chr1:24854645:G:A	4.24462e-12	4.01509	-0.990005	0.000492413	6.92463	-0.661082
24854823	chr1:24854823:A:G	3.46917e-12	3.80653	-0.983175	0.000389201	6.68027	-0.651948
24855027	chr1:24855027:G:C	1.85698e-12	2.19839	-4.1799e-10	6.22526e-06	1.89284	-4.1799e-10
24855404	chr1:24855404:G:A	4.90103e-14	-2.77212e-10	-1.43629	2.23057e-07	-2.77212e-10	-1.4361
24855507	chr1:24855507:T:C	7.34027e-14	-2.77212e-10	-1.03236	3.35052e-07	-2.77212e-10	-1.02924
24855625	chr1:24855625:C:T	1.14168e-11	3.78308	0.231439	0.00100203	6.36467	0.609344
24855761	chr1:24855761:C:T	1.12489e-14	-1.92309	-0.984959	4.26508e-08	-2.00835	-1.08213
24855784	chr1:24855784:C:T	1.0927e-14	-1.92767	-1.00941	4.1721e-08	-2.009	-1.10353
24855950	chr1:24855950:TCA:T	1.84241e-11	4.26787	0.225219	0.00178916	6.95085	0.602883
24855977	chr1:24855977:C:T	8.23781e-14	-2.77212e-10	-0.916999	3.92867e-07	-2.77212e-10	-0.870057
24856057	chr1:24856057:T:G	1.95129e-11	4.27313	0.27738	0.00189596	6.95183	0.659882
24856249	chr1:24856249:C:T	3.98436e-13	-2.77212e-10	0.659228	1.6207e-06	-2.77212e-10	0.54709
24856601	chr1:24856601:CTAATTTT:C	6.78124e-14	-2.77212e-10	-1.11157	2.95335e-07	-2.77212e-10	-1.15542
24856619	chr1:24856619:G:A	8.29451e-14	-2.77212e-10	-0.910141	3.85831e-07	-2.77212e-10	-0.888126
24856628	chr1:24856628:G:A	1.31799e-13	-1.97892	1.53188	4.75698e-07	-1.78325	1.10451
24856645	chr1:24856645:C:A	4.10465e-13	-2.77212e-10	0.688971	2.15683e-06	-2.77212e-10	0.832866
24856689	chr1:24856689:C:T	2.88056e-13	-2.77212e-10	0.334836	1.17967e-06	-2.77212e-10	0.229464
24856862	chr1:24856862:G:A	9.89204e-15	-1.95905	-1.07754	4.21921e-08	-1.98057	-1.12072
24856922	chr1:24856922:A:G	6.70336e-14	-2.77212e-10	-1.12313	3.15652e-07	-2.77212e-10	-1.08889
24856967	chr1:24856967:C:T	6.0411e-14	-2.77212e-10	-1.22715	2.73972e-07	-2.77212e-10	-1.2305
24857185	chr1:24857185:C:T	1.47068e-13	-2.77212e-10	-0.337421	6.16444e-07	-2.77212e-10	-0.41956
24857362	chr1:24857362:G:A	4.96481e-14	-2.77212e-10	-1.42336	2.23811e-07	-2.77212e-10	-1.43273
24857413	chr1:24857413:G:C	6.13086e-14	-2.77212e-10	-1.2124	2.88844e-07	-2.77212e-10	-1.17764
24857442	chr1:24857442:A:G	1.57217e-13	-2.77212e-10	-0.27069	6.55804e-07	-2.77212e-10	-0.357665
24857485	chr1:24857485:AG:A	6.42093e-11	5.83652	-0.0949387	0.00952996	8.96987	0.256549
24857522	chr1:24857522:C:T	1.70639e-13	-2.77212e-10	-0.188771	7.11203e-07	-2.77212e-10	-0.276569
24857566	chr1:24857566:G:A	1.65101e-13	-2.77212e-10	-0.22176	6.8668e-07	-2.77212e-10	-0.311659
24857753	chr1:24857753:T:C	6.1106e-14	-2.77212e-10	-1.21571	2.77149e-07	-2.77212e-10	-1.21897
24857767	chr1:24857767:G:A	3.10547e-14	-1.89257	-4.1799e-10	1.32358e-07	-1.95802	-4.1799e-10
24857782	chr1:24857782:A:G	5.19768e-14	-2.77212e-10	-1.37752	2.31105e-07	-2.77212e-10	-1.40065
24857801	chr1:24857801:C:A	4.30461e-11	4.76556	0.576147	0.0058655	7.68138	1.0597
24857865	chr1:24857865:G:T	3.80893e-13	-2.77212e-10	0.6142	1.6097e-06	-2.77212e-10	0.540274
24857989	chr1:24857989:C:T	5.00688e-12	4.43484	-1.24459	0.000520246	7.40401	-1.08548
24858227	chr1:24858227:C:G	6.62192e-11	5.05728	0.715131	0.0100031	8.07313	1.20175
24858706	chr1:24858706:T:C	6.45112e-11	4.90048	0.845796	0.00930724	7.89319	1.30959
24858783	chr1:24858783:A:G	1.04983e-13	-2.77212e-10	-0.674517	4.80425e-07	-2.77212e-10	-0.668855
24858891	chr1:24858891:G:A	7.36189e-14	-2.77212e-10	-1.02942	3.15911e-07	-2.77212e-10	-1.08807
24859076	chr1:24859076:T:C	6.57033e-14	-2.77212e-10	-1.14317	2.92716e-07	-2.77212e-10	-1.16432
24859186	chr1:24859186:C:T	1.55497e-13	0.975284	-1.25698	1.62306e-06	1.72136	-1.17282
24859216	chr1:24859216:G:A	7.48957e-15	-2.01039	-1.30442	4.22093e-08	-1.88581	-1.21507
24859226	chr1:24859226:G:A	1.12157e-11	3.99675	-4.1799e-10	5.4361e-06	1.75729	-4.1799e-10
24859228	chr1:24859228:C:T	4.90037e-14	-2.77212e-10	-1.43642	2.23453e-07	-2.77212e-10	-1.43432
24859295	chr1:24859295:G:A	1.51384e-14	-1.28327	-1.32781	4.5096e-08	-1.74578	-1.28895
24859578	chr1:24859578:T:C	2.49691e-14	-1.10819	-1.00249	1.39076e-07	-0.97922	-0.929287
24859660	chr1:24859660:A:G	8.37054e-15	-1.76713	-1.43647	5.57241e-08	-1.39293	-1.43019
24859909	chr1:24859909:G:A	7.64258e-14	-2.77212e-10	-0.991999	4.03424e-07	-2.77212e-10	-0.84354
24860204	chr1:24860204:C:T	7.26291e-15	-1.94189	-1.40365	5.16296e-08	-1.63588	-1.26355
24860225	chr1:24860225:A:G	3.4783e-14	-0.342709	-1.43648	2.49516e-07	0.106566	-1.43057
24860330	chr1:24860330:C:A	7.21229e-14	0.0553718	-1.10532	5.22116e-07	0.45678	-1.04242
24860344	chr1:24860344:T:A	7.06523e-14	-2.77212e-10	-1.07055	3.38677e-07	-2.77212e-10	-1.01848
24860447	chr1:24860447:G:A	6.6424e-14	-2.77212e-10	-1.13226	3.16994e-07	-2.77212e-10	-1.08464
24860658	chr1:24860658:G:A	7.56325e-15	-1.91842	-1.3866	5.06542e-08	-1.63106	-1.28744
24860840	chr1:24860840:C:T	5.89877e-14	-1.25099	-4.1799e-10	2.70999e-07	-1.24141	-4.1799e-10
24861067	chr1:24861067:G:A	6.24354e-14	-0.109884	-1.0843	4.3717e-07	0.25705	-1.02026
24861075	chr1:24861075:G:A	5.07222e-14	-2.77212e-10	-1.40196	2.30179e-07	-2.77212e-10	-1.40467
24861120	chr1:24861120:G:A	6.81298e-15	-1.97904	-1.43045	3.87763e-08	-1.80619	-1.37952
24861387	chr1:24861387:T:C	6.75716e-15	-1.98358	-1.43413	3.77685e-08	-1.82014	-1.39191
24861461	chr1:24861461:T:C	6.71524e-15	-1.98858	-1.43536	3.71462e-08	-1.83049	-1.39818
24861573	chr1:24861573:G:A	2.72065e-14	-0.746871	-1.27799	1.04819e-07	-0.967312	-1.22398
24861636	chr1:24861636:C:A	4.12738e-14	-0.17523	-1.43286	2.96031e-07	0.282822	-1.43588
24861690	chr1:24861690:C:T	1.60719e-13	-2.77212e-10	-0.248663	6.87041e-07	-2.77212e-10	-0.311133
24861711	chr1:24861711:G:A	6.98421e-15	-1.98063	-1.40403	4.0952e-08	-1.80977	-1.32136
24861890	chr1:24861890:G:A	7.14325e-15	-1.99581	-1.36634	3.55697e-08	-1.84596	-1.42607
24861904	chr1:24861904:C:T	6.80687e-15	-1.97589	-1.43449	3.85466e-08	-1.79795	-1.3937
24862811	chr1:24862811:C:A	1.21187e-14	-1.9192	-0.914375	9.95033e-08	-1.6153	-0.628032
24862886	chr1:24862886:T:C	9.13309e-15	-1.90269	-1.21373	7.46589e-08	-1.52566	-1.00494
24862922	chr1:24862922:C:T	8.42997e-14	-2.77212e-10	-0.893941	4.07852e-07	-2.77212e-10	-0.832623
24863000	chr1:24863000:T:A	9.56111e-15	-1.92404	-1.14658	7.3594e-08	-1.62866	-0.9163
24863035	chr1:24863035:C:T	2.76036e-14	-2.01037	-4.1799e-10	1.25686e-07	-2.00974	-4.1799e-10
24863311	chr1:24863311:G:A	1.00725e-14	-1.98307	-1.03544	7.21136e-08	-1.77796	-0.787327
24863706	chr1:24863706:C:G	9.87469e-14	-2.77212e-10	-0.735759	3.77862e-07	-2.77212e-10	-0.908997
24863710	chr1:24863710:T:A	9.87469e-14	-2.77212e-10	-0.735759	3.77862e-07	-2.77212e-10	-0.908997
24863875	chr1:24863875:C:T	9.55185e-14	-2.77212e-10	-0.768999	5.28002e-07	-2.77212e-10	-0.574428
24864080	chr1:24864080:G:A	5.38765e-14	-2.77212e-10	-1.34163	2.49693e-07	-2.77212e-10	-1.32329
24864221	chr1:24864221:CATGT:C	1.55829e-13	-2.77212e-10	-0.279558	6.51034e-07	-2.77212e-10	-0.364964
24864297	chr1:24864297:T:C	5.05937e-14	-0.543627	-0.860866	1.69236e-07	-0.688899	-1.02333
24864312	chr1:24864312:A:G	3.23509e-14	-0.4173	-1.43438	2.487e-07	0.0684909	-1.39577
24864390	chr1:24864390:G:A	6.10856e-14	-2.77212e-10	-1.21604	2.70854e-07	-2.77212e-10	-1.24195
24864650	chr1:24864650:T:A	6.62725e-14	-2.77212e-10	-1.13454	3.4068e-07	-2.77212e-10	-1.01258
24864897	chr1:24864897:A:G	9.5721e-15	-2.00536	-1.06411	4.378e-08	-2.00744	-1.05691
24865129	chr1:24865129:G:A	5.88026e-14	-2.77212e-10	-1.25413	2.66435e-07	-2.77212e-10	-1.2584
24865521	chr1:24865521:G:A	5.20077e-14	-2.77212e-10	-1.37693	2.44695e-07	-2.77212e-10	-1.34351
24865600	chr1:24865600:C:A	2.93834e-14	-1.94789	-4.1799e-10	1.26496e-07	-2.00332	-4.1799e-10
24865739	chr1:24865739:A:G	7.95073e-14	-2.77212e-10	-0.95247	3.83119e-07	-2.77212e-10	-0.895181
24865914	chr1:24865914:C:A	1.41345e-13	-0.432225	0.0551107	4.6623e-07	-0.759459	0.0606119
24866068	chr1:24866068:A:G	2.09449e-14	-1.971	-0.31542	9.81605e-08	-1.86946	-0.387461
24866151	chr1:24866151:G:A	3.5794e-14	-0.345041	-1.4055	2.90028e-07	0.15363	-1.32718
24866161	chr1:24866161:A:G	5.40099e-14	-2.77212e-10	-1.33915	2.32684e-07	-2.77212e-10	-1.39385
24866347	chr1:24866347:A:G	9.6079e-15	-1.99329	-1.07244	4.32644e-08	-2.01033	-1.06586
24866518	chr1:24866518:C:T	2.91927e-13	1.74958	-1.40139	7.83962e-07	1.21913	-1.39829
24866647	chr1:24866647:A:C	7.23376e-14	-2.77212e-10	-1.04697	3.12228e-07	-2.77212e-10	-1.09979
24866664	chr1:24866664:G:A	2.14189e-13	1.09467	-1.05613	7.3613e-07	0.926184	-1.1683
24866708	chr1:24866708:T:C	2.61329e-14	-1.80277	-0.262356	1.06268e-07	-1.95327	-0.224291
24866787	chr1:24866787:A:G	5.55468e-14	-0.235045	-1.07605	3.50093e-07	0.0292985	-1.01463
24866797	chr1:24866797:G:A	2.7367e-13	-2.77212e-10	0.283605	1.11761e-06	-2.77212e-10	0.17542
24867072	chr1:24867072:T:C	7.20113e-15	-1.92413	-1.42996	3.09725e-08	-1.98163	-1.4288
24867323	chr1:24867323:G:A	1.54613e-14	-1.42139	-1.16859	7.05584e-08	-1.34786	-1.23923
24867366	chr1:24867366:A:G	7.82437e-14	-2.77212e-10	-0.968491	3.61931e-07	-2.77212e-10	-0.952074
24867402	chr1:24867402:G:A	1.23698e-13	-2.77212e-10	-0.510475	5.7122e-07	-2.77212e-10	-0.495753
24867436	chr1:24867436:A:G	1.07262e-13	0.615037	-1.26808	3.15789e-07	0.194986	-1.28344
24867569	chr1:24867569:G:C	4.11171e-14	-0.453514	-1.15838	2.32612e-07	-0.298795	-1.09536
24867808	chr1:24867808:A:G	1.44942e-13	-0.745822	0.393837	9.79544e-07	-0.590918	0.634479
24868136	chr1:24868136:C:CTAAA	5.44398e-14	-2.77212e-10	-1.33122	2.4026e-07	-2.77212e-10	-1.3618
24868209	chr1:24868209:A:G	2.56816e-14	-0.93522	-1.14733	8.13802e-08	-1.23238	-1.21201
24869473	chr1:24869473:A:C	1.58352e-14	-1.44385	-1.12224	6.08243e-08	-1.56316	-1.17238
24869491	chr1:24869491:A:C	1.83057e-13	-2.77212e-10	-0.118522	8.30107e-07	-2.77212e-10	-0.121973
24869879	chr1:24869879:T:G	4.16033e-14	-0.896792	-0.703349	2.99759e-07	-0.668351	-0.472196
24870099	chr1:24870099:A:G	5.5217e-14	-2.77212e-10	-1.31705	2.48189e-07	-2.77212e-10	-1.32933
24870157	chr1:24870157:T:G	5.32904e-14	-2.77212e-10	-1.35256	2.36986e-07	-2.77212e-10	-1.37552
24870459	chr1:24870459:A:G	7.04319e-14	-1.96825	0.894575	2.5885e-07	-2.01035	0.723071
24870617	chr1:24870617:C:T	1.84707e-13	-2.77212e-10	-0.109551	7.9472e-07	-2.77212e-10	-0.165537
24870664	chr1:24870664:G:A	8.41789e-15	-1.93994	-1.25802	3.64779e-08	-2.00455	-1.24227
24871095	chr1:24871095:C:T	1.14614e-14	-1.57006	-1.31927	3.59297e-08	-1.92279	-1.33917
24871691	chr1:24871691:C:T	1.93169e-14	-1.09891	-1.26843	1.37108e-07	-0.608973	-1.31379
24872746	chr1:24872746:A:G	4.92346e-14	-2.77212e-10	-1.43172	2.24521e-07	-2.77212e-10	-1.42956
24872925	chr1:24872925:G:T	1.64142e-13	-2.77212e-10	-0.227586	7.25391e-07	-2.77212e-10	-0.256815
24873231	chr1:24873231:T:G	7.86229e-15	-1.89208	-1.37416	4.77291e-08	-1.64852	-1.32947
24873755	chr1:24873755:C:G	2.54376e-14	-1.68121	-0.410882	1.00703e-07	-2.00445	-0.226902
24874211	chr1:24874211:T:C	5.35771e-14	-2.77212e-10	-1.3472	2.36638e-07	-2.77212e-10	-1.377
24874375	chr1:24874375:G:A	8.52151e-15	-1.90956	-1.27617	5.19096e-08	-1.68317	-1.21085
24874523	chr1:24874523:G:C	1.22125e-14	-1.44892	-1.37693	8.13436e-08	-1.04185	-1.403
24874527	chr1:24874527:T:C	1.99279e-14	-1.92197	-0.414227	1.48084e-07	-1.68844	-0.157301
24875073	chr1:24875073:T:G	5.20018e-14	-2.77212e-10	-1.37704	2.38966e-07	-2.77212e-10	-1.36721
24875436	chr1:24875436:G:A	4.97546e-14	-2.77212e-10	-1.42122	2.28369e-07	-2.77212e-10	-1.41256
24875437	chr1:24875437:G:A	7.94697e-14	-0.269001	-0.683943	3.12687e-07	-0.48988	-0.608442
24875820	chr1:24875820:C:T	1.19938e-14	-1.60908	-1.23485	7.53444e-08	-1.22654	-1.29492
24875976	chr1:24875976:G:A	9.78687e-14	0.46855	-1.21324	3.72049e-07	0.234679	-1.15918
24876179	chr1:24876179:C:A	7.53615e-14	-0.225822	-0.7802	2.94874e-07	-0.449666	-0.707313
24876827	chr1:24876827:C:T	1.0362e-13	0.343143	-1.03073	4.05227e-07	0.117012	-0.956092
24877668	chr1:24877668:A:G	7.68514e-15	-2.00991	-1.27913	4.07446e-08	-1.9205	-1.21571
24878143	chr1:24878143:T:C	2.76164e-14	-2.00991	-4.1799e-10	1.28832e-07	-1.98502	-4.1799e-10
24878238	chr1:24878238:G:A	4.99104e-14	-2.77212e-10	-1.41809	2.28303e-07	-2.77212e-10	-1.41285
24878262	chr1:24878262:T:C	9.25999e-15	-1.70028	-1.40234	5.81868e-08	-1.35947	-1.4204
24878618	chr1:24878618:G:A	2.91291e-14	-1.95658	-4.1799e-10	1.25627e-07	-2.01021	-4.1799e-10
24878654	chr1:24878654:T:C	4.99685e-14	-2.77212e-10	-1.41693	2.28377e-07	-2.77212e-10	-1.41253
24879159	chr1:24879159:A:G	2.66668e-13	-2.77212e-10	0.257686	1.30939e-06	-2.77212e-10	0.333793
24879607	chr1:24879607:G:A	1.92545e-12	-2.77212e-10	2.23459	7.59312e-06	-2.77212e-10	2.09147
24879827	chr1:24879827:T:C	1.28942e-13	-2.77212e-10	-0.468956	5.93534e-07	-2.77212e-10	-0.457433
24879913	chr1:24879913:T:C	1.495e-14	-1.59258	-1.03103	1.10951e-07	-1.18253	-0.951911
24880578	chr1:24880578:AATATATAG:A	1.12096e-14	-1.5678	-1.34374	7.93621e-08	-1.16495	-1.30455
24880645	chr1:24880645:C:A	7.73937e-15	-1.90633	-1.37567	3.78801e-08	-1.84813	-1.36097
24881138	chr1:24881138:A:G	1.06177e-14	-1.52999	-1.43581	3.26139e-08	-1.98529	-1.3735
24881643	chr1:24881643:A:G	5.10472e-14	-2.77212e-10	-1.39557	2.28365e-07	-2.77212e-10	-1.41258
24881669	chr1:24881669:G:T	1.2213e-14	-1.50338	-1.32244	8.95676e-08	-1.06903	-1.2795
24882924	chr1:24882924:T:TA	1.05765e-14	-1.68835	-1.28134	7.67902e-08	-1.29076	-1.21169
24883248	chr1:24883248:TG:T	2.03355e-14	-1.99926	-0.316689	8.96311e-08	-2.0101	-0.337723
24883405	chr1:24883405:C:T	3.16317e-13	-2.77212e-10	0.428425	1.55766e-06	-2.77212e-10	0.507414
24883875	chr1:24883875:T:C	3.08033e-14	-0.493402	-1.4073	3.98684e-08	-1.72181	-1.43613
24884503	chr1:24884503:A:G	1.26068e-14	-1.44125	-1.35283	9.37939e-08	-0.985418	-1.31701
24884705	chr1:24884705:C:T	1.71634e-13	-2.77212e-10	-0.182955	1.01373e-06	-2.77212e-10	0.0778618
24884707	chr1:24884707:T:C	1.81013e-13	-1.9774	1.84765	7.00369e-07	-2.00893	1.71701
24885335	chr1:24885335:C:T	4.96522e-14	-2.77212e-10	-1.42328	2.26907e-07	-2.77212e-10	-1.41899
24885858	chr1:24885858:A:G	5.1579e-14	-2.77212e-10	-1.38521	2.3053e-07	-2.77212e-10	-1.40315
24885887	chr1:24885887:A:G	9.72652e-13	2.98298	-1.43127	6.37074e-07	1.04983	-1.43647
24885906	chr1:24885906:G:A	6.00065e-14	-1.23387	-4.1799e-10	1.27345e-07	-1.99663	-4.1799e-10
24885954	chr1:24885954:T:C	5.40106e-14	-2.77212e-10	-1.33914	2.3927e-07	-2.77212e-10	-1.36593
24886182	chr1:24886182:C:A	1.35868e-13	-0.349289	-0.067344	2.45571e-07	-1.60484	0.264903
24886555	chr1:24886555:T:C	1.20687e-14	-1.48814	-1.34957	8.83341e-08	-1.04928	-1.31312
24886746	chr1:24886746:C:T	6.03436e-14	-1.22826	-4.1799e-10	2.46747e-07	-1.33516	-4.1799e-10
24887051	chr1:24887051:G:A	1.64779e-13	-1.98731	1.7636	6.42995e-07	-2.01033	1.63293
24887312	chr1:24887312:A:G	1.26435e-14	-1.44102	-1.35015	9.41848e-08	-0.984455	-1.31381
24887322	chr1:24887322:A:C	1.24359e-14	-1.49741	-1.31033	9.14745e-08	-1.06153	-1.26594
24887538	chr1:24887538:A:G	7.45474e-14	-2.77212e-10	-1.01688	3.67232e-07	-2.77212e-10	-0.937534
24887542	chr1:24887542:A:G	1.33876e-14	-1.35327	-1.38072	1.03961e-07	-0.849602	-1.34991
24887793	chr1:24887793:A:G	1.24763e-14	-1.44671	-1.35778	9.45726e-08	-0.971148	-1.32301
24888417	chr1:24888417:A:G	1.44984e-14	-1.466	-1.18828	1.39023e-07	-0.78877	-1.12012
24888756	chr1:24888756:T:C	1.29784e-13	-1.25016	0.787711	4.85849e-07	-1.40363	0.746004
24888760	chr1:24888760:G:A	4.89635e-14	-0.00188211	-1.43536	2.86521e-07	0.249616	-1.43533
24888790	chr1:24888790:TATTTATTTATTTATTTTTTA:T	8.07693e-14	-0.936722	-4.1799e-10	2.59122e-07	-1.28623	-4.1799e-10
24888830	chr1:24888830:G:A	5.99348e-14	-1.85229	0.61723	2.10496e-07	-1.95592	0.461861
24888861	chr1:24888861:G:A	4.90593e-14	-2.77212e-10	-1.43529	2.27165e-07	-2.77212e-10	-1.41785
24888940	chr1:24888940:T:G	6.42095e-14	-2.77212e-10	-1.16617	2.97923e-07	-2.77212e-10	-1.14669
24889141	chr1:24889141:G:A	7.03992e-15	-1.95136	-1.42536	3.83462e-08	-1.77894	-1.41793
24889152	chr1:24889152:T:C	4.92372e-14	-2.77212e-10	-1.43167	2.24352e-07	-2.77212e-10	-1.43031
24889259	chr1:24889259:T:C	1.032e-13	-0.321046	-0.370609	1.65628e-07	-1.58219	-0.151592
24889393	chr1:24889393:A:G	4.90008e-14	-2.77212e-10	-1.43648	2.22972e-07	-2.77212e-10	-1.43648
24889432	chr1:24889432:T:C	1.17227e-13	-2.77212e-10	-0.564207	5.01723e-07	-2.77212e-10	-0.625478
24889498	chr1:24889498:G:A	5.00836e-14	-1.24964	-0.16499	1.7903e-07	-1.47327	-0.1827
24889516	chr1:24889516:C:A	1.16908e-13	-2.77212e-10	-0.56693	5.35083e-07	-2.77212e-10	-0.561104
24889540	chr1:24889540:A:G	8.44271e-15	-1.75853	-1.43648	6.19643e-08	-1.28135	-1.43562
24889555	chr1:24889555:A:G	1.55229e-14	-1.71796	-0.868047	1.27892e-07	-1.20017	-0.792173
24889661	chr1:24889661:T:A	1.58554e-14	-1.36353	-1.20128	5.78017e-08	-1.57542	-1.21109
24889674	chr1:24889674:T:A	8.58862e-15	-1.74184	-1.43604	6.35321e-08	-1.25556	-1.43643
24889746	chr1:24889746:C:T	9.27097e-14	-2.77212e-10	-0.798846	4.41352e-07	-2.77212e-10	-0.753684
24889887	chr1:24889887:G:A	8.59856e-15	-1.74989	-1.42684	2.99539e-08	-2.01021	-1.43366
24889981	chr1:24889981:C:T	5.17552e-14	-2.77212e-10	-1.38179	2.35071e-07	-2.77212e-10	-1.38364
24890003	chr1:24890003:A:G	7.94254e-15	-1.81961	-1.43648	5.57488e-08	-1.38709	-1.43558
24890119	chr1:24890119:T:C	8.71972e-14	-2.77212e-10	-0.860147	3.99901e-07	-2.77212e-10	-0.852311
24890239	chr1:24890239:G:T	1.12575e-13	-2.77212e-10	-0.604702	4.82718e-07	-2.77212e-10	-0.664095
24890513	chr1:24890513:C:T	1.5546e-14	-1.76711	-0.817403	1.24637e-07	-1.28106	-0.737056
24890855	chr1:24890855:G:A	3.80464e-13	1.78472	-1.17165	3.99527e-07	0.247309	-1.10056
24891369	chr1:24891369:C:T	1.07746e-13	-2.77212e-10	-0.64854	4.67273e-07	-2.77212e-10	-0.696614
24891503	chr1:24891503:T:C	8.2142e-15	-1.96337	-1.25908	4.90053e-08	-1.67336	-1.27824
24891635	chr1:24891635:A:C	7.01482e-15	-1.94584	-1.43446	4.3543e-08	-1.63358	-1.4362
24892088	chr1:24892088:A:AC	3.16446e-14	-1.87375	-4.1799e-10	1.40219e-07	-1.90032	-4.1799e-10
24892194	chr1:24892194:G:A	1.16437e-12	2.72541	-0.993798	8.8049e-07	0.931464	-0.994512
24892217	chr1:24892217:C:CTTG	7.30528e-14	-2.77212e-10	-1.03714	3.17039e-07	-2.77212e-10	-1.0845
24892650	chr1:24892650:T:C	1.27687e-14	-1.35196	-1.42936	3.31999e-08	-1.94205	-1.39893
24892701	chr1:24892701:C:A	1.24428e-13	-2.77212e-10	-0.504596	5.3128e-07	-2.77212e-10	-0.568237
24893317	chr1:24893317:AG:A	5.89766e-14	-2.77212e-10	-1.25118	2.78679e-07	-2.77212e-10	-1.21347
24893359	chr1:24893359:G:A	5.58185e-14	-2.77212e-10	-1.30621	2.57839e-07	-2.77212e-10	-1.29119
24893432	chr1:24893432:T:C	4.97871e-14	-2.77212e-10	-1.42056	2.25362e-07	-2.77212e-10	-1.42582
24893445	chr1:24893445:A:G	1.12654e-13	-2.77212e-10	-0.603996	4.82183e-07	-2.77212e-10	-0.665204
24894050	chr1:24894050:T:G	8.99726e-15	-1.91583	-1.21557	5.70223e-08	-1.57243	-1.22766
24894099	chr1:24894099:C:T	9.07955e-15	-1.99229	-1.13	5.05534e-08	-1.7631	-1.1574
24894180	chr1:24894180:A:G	8.96168e-14	0.603622	-1.4364	1.10003e-07	-0.71454	-1.42848
24894529	chr1:24894529:CTT:C	4.98279e-14	-2.77212e-10	-1.41974	2.25166e-07	-2.77212e-10	-1.42669
24894998	chr1:24894998:C:T	1.30758e-14	-1.39382	-1.36374	7.45764e-08	-1.14482	-1.38689
24895133	chr1:24895133:T:A	5.51874e-14	-2.77212e-10	-1.31758	2.42952e-07	-2.77212e-10	-1.35066
24895617	chr1:24895617:CTTGAGGCCAAGAGT:C	2.7752e-14	-2.00501	-4.1799e-10	1.29909e-07	-1.97669	-4.1799e-10
24895888	chr1:24895888:T:C	2.76209e-14	-1.62402	-0.385724	1.40648e-07	-1.41515	-0.482115
24895931	chr1:24895931:C:T	4.90558e-14	-2.77212e-10	-1.43536	2.23002e-07	-2.77212e-10	-1.43634
24896002	chr1:24896002:G:A	1.49456e-13	-2.77212e-10	-0.321315	7.27425e-07	-2.77212e-10	-0.254016
24896050	chr1:24896050:G:A	1.13097e-13	-2.77212e-10	-0.600073	4.63507e-07	-2.77212e-10	-0.704706
24896086	chr1:24896086:A:T	5.05311e-14	-2.77212e-10	-1.40573	2.31769e-07	-2.77212e-10	-1.39778
24896454	chr1:24896454:G:A	8.1808e-15	-1.89177	-1.33475	3.91513e-08	-1.80446	-1.37164
24896554	chr1:24896554:C:T	1.57574e-13	-2.77212e-10	-0.268424	6.33023e-07	-2.77212e-10	-0.39302
24897005	chr1:24897005:C:T	7.50858e-14	-2.77212e-10	-1.00969	3.171e-07	-2.77212e-10	-1.08431
24897345	chr1:24897345:A:G	1.44836e-14	-1.22248	-1.43283	3.3983e-08	-1.88716	-1.4305
24897920	chr1:24897920:A:G	4.06344e-14	-0.61271	-1.01099	9.45449e-08	-1.36189	-0.932558
24897921	chr1:24897921:A:G	5.03377e-14	-0.575934	-0.83363	1.19313e-07	-1.32898	-0.732792
24898014	chr1:24898014:C:T	1.19548e-13	-2.77212e-10	-0.544598	5.73766e-07	-2.77212e-10	-0.491305
24898018	chr1:24898018:C:T	9.98924e-15	-1.71408	-1.31273	6.78659e-08	-1.43813	-1.18786
24898660	chr1:24898660:C:T	2.93737e-14	-1.94822	-4.1799e-10	1.2567e-07	-2.00987	-4.1799e-10
24899438	chr1:24899438:C:A	5.73333e-14	-2.77212e-10	-1.27944	2.54283e-07	-2.77212e-10	-1.30508
24900261	chr1:24900261:G:T	2.77788e-13	-2.77212e-10	0.298538	1.08668e-06	-2.77212e-10	0.147357
24900495	chr1:24900495:G:A	3.12456e-14	-1.88644	-4.1799e-10	1.45204e-07	-1.86539	-4.1799e-10
24901155	chr1:24901155:G:C	9.90679e-14	-2.77212e-10	-0.732514	4.37736e-07	-2.77212e-10	-0.761912
24901186	chr1:24901186:G:A	1.95572e-13	-0.429128	0.376739	2.85942e-06	0.310703	0.804146
24901346	chr1:24901346:A:T	8.42968e-14	-2.77212e-10	-0.893975	3.58034e-07	-2.77212e-10	-0.962899
24901454	chr1:24901454:G:A	8.90849e-13	-2.77212e-10	1.46386	4.36494e-06	-2.77212e-10	1.53783
24901701	chr1:24901701:G:A	5.56249e-14	-2.77212e-10	-1.30969	2.73611e-07	-2.77212e-10	-1.23182
24901928	chr1:24901928:G:A	5.64171e-14	-2.77212e-10	-1.29555	2.47395e-07	-2.77212e-10	-1.33254
24902022	chr1:24902022:C:T	1.18227e-13	-2.77212e-10	-0.555716	5.72165e-07	-2.77212e-10	-0.4941
24902804	chr1:24902804:C:T	3.64464e-13	-2.77212e-10	0.570109	1.80032e-06	-2.77212e-10	0.652192
24903216	chr1:24903216:T:A	1.12854e-13	-2.77212e-10	-0.602226	5.30802e-07	-2.77212e-10	-0.569138
24903301	chr1:24903301:G:A	2.85022e-14	-1.97834	-4.1799e-10	1.27228e-07	-1.99754	-4.1799e-10
24903446	chr1:24903446:A:G	5.02648e-14	-2.77212e-10	-1.41101	2.26707e-07	-2.77212e-10	-1.41987
24903640	chr1:24903640:C:T	1.1841e-14	-1.77333	-1.08342	8.25943e-08	-1.46436	-0.965225
24904574	chr1:24904574:G:A	1.36127e-13	-2.77212e-10	-0.414729	6.74458e-07	-2.77212e-10	-0.329618
24905071	chr1:24905071:G:T	3.54992e-14	-1.95757	0.198763	1.74299e-07	-1.94539	0.262635
24905316	chr1:24905316:A:G	2.78086e-14	-2.00297	-4.1799e-10	1.29723e-07	-1.97813	-4.1799e-10
24905888	chr1:24905888:C:T	1.61716e-13	-2.77212e-10	-0.242479	8.75431e-07	-2.77212e-10	-0.0688106
24906039	chr1:24906039:C:T	1.62031e-13	-2.77212e-10	-0.240534	7.3179e-07	-2.77212e-10	-0.248033
24906343	chr1:24906343:A:G	1.16401e-13	-2.77212e-10	-0.571275	5.50004e-07	-2.77212e-10	-0.533601
24906427	chr1:24906427:G:A	1.44001e-13	-2.77212e-10	-0.358499	7.1416e-07	-2.77212e-10	-0.27242
24906540	chr1:24906540:G:A	8.246e-14	-2.77212e-10	-0.916005	3.71149e-07	-2.77212e-10	-0.926923
24906657	chr1:24906657:C:T	1.40495e-13	-2.77212e-10	-0.38315	6.96458e-07	-2.77212e-10	-0.297519
24907571	chr1:24907571:T:G	1.04763e-14	-1.54532	-1.43389	3.86572e-08	-1.7557	-1.4331
24907992	chr1:24907992:G:A	5.13288e-14	-2.77212e-10	-1.39007	2.33432e-07	-2.77212e-10	-1.39064
24908299	chr1:24908299:A:G	5.2477e-14	-2.77212e-10	-1.36794	2.35285e-07	-2.77212e-10	-1.38273
24908497	chr1:24908497:A:G	5.21788e-14	-2.77212e-10	-1.37364	2.40978e-07	-2.77212e-10	-1.35882
24908617	chr1:24908617:T:C	1.12116e-14	-1.48824	-1.42313	4.02634e-08	-1.71166	-1.43642
24908646	chr1:24908646:G:A	1.77536e-13	-2.77212e-10	-0.149144	9.66344e-07	-2.77212e-10	0.0299933
24909175	chr1:24909175:A:G	1.31442e-13	-2.77212e-10	-0.449753	6.4935e-07	-2.77212e-10	-0.367555
24909309	chr1:24909309:T:C	1.2968e-13	-2.77212e-10	-0.463253	6.40324e-07	-2.77212e-10	-0.381553
24909327	chr1:24909327:A:G	5.04217e-14	-2.77212e-10	-1.4079	2.27279e-07	-2.77212e-10	-1.41735
24909352	chr1:24909352:A:G	1.29411e-13	-2.77212e-10	-0.465327	6.3893e-07	-2.77212e-10	-0.383733
24910443	chr1:24910443:C:T	7.15577e-15	-2.00831	-1.35209	3.25383e-08	-1.96219	-1.39892
24911320	chr1:24911320:T:C	6.1084e-14	-2.77212e-10	-1.21607	2.63779e-07	-2.77212e-10	-1.26841
24911495	chr1:24911495:C:T	2.05828e-13	-0.572117	0.57084	9.37577e-07	-0.642965	0.642737
24911549	chr1:24911549:G:A	2.79178e-14	-1.99906	-4.1799e-10	1.25634e-07	-2.01015	-4.1799e-10
24911861	chr1:24911861:C:T	6.28012e-14	-2.77212e-10	-1.18834	2.69402e-07	-2.77212e-10	-1.24732
24912140	chr1:24912140:A:G	1.02466e-14	-1.61261	-1.38876	4.53453e-08	-1.80793	-1.22129
24912473	chr1:24912473:G:A	7.40682e-14	-2.77212e-10	-1.02333	3.11531e-07	-2.77212e-10	-1.10203
24912798	chr1:24912798:T:C	4.70537e-14	-1.03628	-0.440746	4.1943e-07	-0.57963	-0.225
24912871	chr1:24912871:A:G	1.25297e-13	-0.497631	-4.1799e-10	4.64663e-07	-0.702214	-4.1799e-10
24913460	chr1:24913460:C:T	7.76978e-14	-2.77212e-10	-0.975492	3.24946e-07	-2.77212e-10	-1.05987
24913850	chr1:24913850:T:C	8.45396e-15	-1.76143	-1.43226	3.56665e-08	-1.91607	-1.35325
24914313	chr1:24914313:C:T	1.45326e-13	-2.77212e-10	-0.349342	7.24723e-07	-2.77212e-10	-0.257737
24914565	chr1:24914565:G:A	7.89371e-13	0.0891963	1.25372	2.69713e-06	-0.153824	1.21024
24914625	chr1:24914625:A:G	3.06918e-14	-2.00655	0.102226	1.66899e-07	-1.88393	0.157794
24914940	chr1:24914940:G:A	6.84257e-14	-2.77212e-10	-1.10257	3.26556e-07	-2.77212e-10	-1.05492
24915702	chr1:24915702:C:T	1.22076e-13	-1.9862	1.46252	1.05404e-06	-1.86624	1.9831
24916085	chr1:24916085:C:T	1.48783e-14	-1.70548	-0.922942	7.50056e-08	-1.53818	-0.987786
24916435	chr1:24916435:G:A	3.53104e-14	-1.99944	0.235294	2.52115e-07	-1.9916	0.677957
24916519	chr1:24916519:C:T	5.93469e-14	-2.77212e-10	-1.24492	2.58625e-07	-2.77212e-10	-1.28815
24916703	chr1:24916703:A:G	3.69736e-14	-2.00306	0.284941	2.68265e-07	-1.98609	0.734539
24916983	chr1:24916983:G:A	7.2714e-14	-2.00687	0.96509	6.03649e-07	-1.92315	1.48261
24917162	chr1:24917162:G:A	9.91783e-14	-2.77212e-10	-0.7314	4.20661e-07	-2.77212e-10	-0.8017
24917276	chr1:24917276:A:G	1.69326e-14	-1.62552	-0.873557	6.44785e-08	-1.87936	-0.797839
24917469	chr1:24917469:A:G	5.30991e-14	-1.35616	-4.1799e-10	2.29974e-07	-1.40556	-4.1799e-10
24917498	chr1:24917498:T:G	7.09817e-14	-2.77212e-10	-1.0659	3.35709e-07	-2.77212e-10	-1.02728
24917818	chr1:24917818:G:T	4.91132e-14	-2.77212e-10	-1.43419	2.23895e-07	-2.77212e-10	-1.43235
24918589	chr1:24918589:AG:A	6.50084e-14	-2.77212e-10	-1.1538	2.90968e-07	-2.77212e-10	-1.17031
24918590	chr1:24918590:G:T	7.975e-14	0.266772	-1.21619	3.18869e-07	0.0886413	-1.16739
24918594	chr1:24918594:G:T	1.36796e-14	-1.4584	-1.25401	7.93748e-08	-1.24037	-1.22897
24919574	chr1:24919574:C:T	4.3792e-13	-2.77212e-10	0.753717	2.36327e-06	-2.77212e-10	0.924273
24920409	chr1:24920409:G:A	7.36016e-14	-2.77212e-10	-1.02965	3.19523e-07	-2.77212e-10	-1.0767
24920863	chr1:24920863:TG:T	4.97838e-14	-2.77212e-10	-1.42063	2.25466e-07	-2.77212e-10	-1.42536
24921782	chr1:24921782:G:A	4.10484e-14	-1.61357	-4.1799e-10	1.5802e-07	-1.78081	-4.1799e-10
24922111	chr1:24922111:C:T	1.70061e-12	-2.77212e-10	2.11043	1.09008e-05	-2.77212e-10	2.45306
24923093	chr1:24923093:C:T	4.90206e-14	-2.77212e-10	-1.43608	2.25202e-07	-2.77212e-10	-1.42653
24923283	chr1:24923283:C:T	7.48621e-14	-2.77212e-10	-1.01267	3.092e-07	-2.77212e-10	-1.10954
24923285	chr1:24923285:C:T	8.17221e-14	-2.77212e-10	-0.924995	3.353e-07	-2.77212e-10	-1.0285
24923518	chr1:24923518:G:A	5.30092e-14	-2.77212e-10	-1.35785	2.38833e-07	-2.77212e-10	-1.36776
24924042	chr1:24924042:CA:C	1.27615e-14	-1.88309	-0.898793	4.83119e-08	-1.99368	-0.972163
24924339	chr1:24924339:C:T	7.85838e-15	-1.93082	-1.33592	3.05227e-08	-2.01038	-1.41468
24924362	chr1:24924362:A:C	1.11825e-12	-2.77212e-10	1.6912	6.95799e-06	-2.77212e-10	2.00412
24924776	chr1:24924776:C:T	1.02139e-12	-2.77212e-10	1.6006	6.3479e-06	-2.77212e-10	1.91235
24924835	chr1:24924835:G:A	6.95334e-15	-1.96324	-1.42586	3.18495e-08	-2.0064	-1.3761
24924933	chr1:24924933:G:A	1.23238e-14	-1.90553	-0.911255	4.73946e-08	-2.00114	-0.983879
24925215	chr1:24925215:T:C	1.62365e-14	-1.85124	-0.689821	5.90477e-08	-1.98306	-0.782119
24925432	chr1:24925432:A:T	8.63214e-15	-1.90873	-1.26409	3.02483e-08	-2.01036	-1.42373
24925447	chr1:24925447:T:C	1.16712e-12	-2.77212e-10	1.73398	7.27836e-06	-2.77212e-10	2.04913
24925450	chr1:24925450:G:A	1.10913e-12	-2.77212e-10	1.68301	6.86299e-06	-2.77212e-10	1.99037
24926161	chr1:24926161:C:T	2.77923e-14	-2.00356	-4.1799e-10	1.27272e-07	-1.9972	-4.1799e-10
24926180	chr1:24926180:A:G	1.33808e-12	-2.77212e-10	1.87067	8.36732e-06	-2.77212e-10	2.18856
24926232	chr1:24926232:A:G	1.04308e-13	-2.77212e-10	-0.680969	5.18041e-07	-2.77212e-10	-0.593473
24927713	chr1:24927713:G:A	5.76238e-14	-2.77212e-10	-1.27438	2.61958e-07	-2.77212e-10	-1.27534
24927826	chr1:24927826:C:T	1.14949e-14	-1.95328	-0.933131	4.59284e-08	-2.01022	-1.00622
24928062	chr1:24928062:T:C	5.147e-14	-2.77212e-10	-1.38732	2.38487e-07	-2.77212e-10	-1.36921
24928394	chr1:24928394:G:A	1.5865e-12	-2.77212e-10	2.04097	1.0023e-05	-2.77212e-10	2.36911
24929491	chr1:24929491:C:T	7.4871e-14	-1.01255	-4.1799e-10	2.17007e-07	-1.4636	-4.1799e-10
24929953	chr1:24929953:G:A	7.00703e-15	-1.97316	-1.40825	3.01328e-08	-2.00144	-1.43647
24930791	chr1:24930791:G:T	7.43567e-14	-2.77212e-10	-1.01945	3.19293e-07	-2.77212e-10	-1.07742
24931681	chr1:24931681:C:A	3.32912e-14	-1.82303	-4.1799e-10	1.33842e-07	-1.94686	-4.1799e-10
24931810	chr1:24931810:G:T	1.16045e-14	-1.91911	-0.957817	4.51862e-08	-2.0048	-1.02793
24932094	chr1:24932094:G:C	1.5716e-14	-1.81931	-0.754329	5.62565e-08	-1.96921	-0.844399
24932376	chr1:24932376:G:C	1.13533e-14	-1.9191	-0.979712	4.43682e-08	-2.00483	-1.04618
24932659	chr1:24932659:G:A	1.41303e-13	-2.77212e-10	-0.377415	6.08895e-07	-2.77212e-10	-0.431882
24933726	chr1:24933726:C:T	1.26981e-13	-2.77212e-10	-0.484283	6.046e-07	-2.77212e-10	-0.438959
24934745	chr1:24934745:A:G	5.47679e-14	-2.77212e-10	-1.32521	2.46201e-07	-2.77212e-10	-1.33738
24935469	chr1:24935469:T:A	7.81613e-15	-1.92168	-1.35045	3.72266e-08	-2.01038	-1.21612
24935623	chr1:24935623:A:C	6.61128e-14	-2.77212e-10	-1.13696	2.89136e-07	-2.77212e-10	-1.17663
24936552	chr1:24936552:C:T	2.84241e-14	-1.98108	-4.1799e-10	1.30941e-07	-1.96878	-4.1799e-10
24936660	chr1:24936660:C:T	5.27227e-14	-1.36327	-4.1799e-10	2.26202e-07	-1.4221	-4.1799e-10
24936754	chr1:24936754:A:G	1.85888e-13	-2.77212e-10	-0.103177	7.05261e-07	-2.77212e-10	-0.284959
24936815	chr1:24936815:C:T	2.80494e-14	-1.99435	-4.1799e-10	1.30925e-07	-1.9689	-4.1799e-10
24937506	chr1:24937506:G:A	2.0254e-14	-1.03935	-1.28062	1.41018e-07	-0.648589	-1.24605
24937671	chr1:24937671:G:A	1.01594e-14	-1.88944	-1.12048	3.64003e-08	-2.00276	-1.24619
24937836	chr1:24937836:T:G	5.7298e-14	-2.77212e-10	-1.28005	2.7286e-07	-2.77212e-10	-1.23457
24937947	chr1:24937947:A:G	5.21274e-14	-2.77212e-10	-1.37463	2.33513e-07	-2.77212e-10	-1.39029
24938606	chr1:24938606:C:A	8.2715e-14	-2.77212e-10	-0.912918	3.61195e-07	-2.77212e-10	-0.954108
24938788	chr1:24938788:C:T	1.67702e-13	-2.77212e-10	-0.206133	8.00005e-07	-2.77212e-10	-0.158909
24938789	chr1:24938789:G:A	5.42817e-13	-2.77212e-10	0.968452	2.39926e-06	-2.77212e-10	0.939387
24939840	chr1:24939840:G:A	1.01816e-12	-2.77212e-10	1.59744	4.4426e-06	-2.77212e-10	1.55547
24940266	chr1:24940266:G:A	5.16104e-14	-2.77212e-10	-1.3846	2.35528e-07	-2.77212e-10	-1.38169
24940397	chr1:24940397:C:T	1.23432e-13	-2.77212e-10	-0.512628	5.07879e-07	-2.77212e-10	-0.613284
24940613	chr1:24940613:G:A	4.3053e-13	-2.77212e-10	0.736698	2.14818e-06	-2.77212e-10	0.828849
24940715	chr1:24940715:T:G	8.73616e-14	-2.77212e-10	-0.858263	3.81784e-07	-2.77212e-10	-0.898672
24940841	chr1:24940841:C:CCT	4.94023e-14	-2.77212e-10	-1.42832	2.25082e-07	-2.77212e-10	-1.42706
24940900	chr1:24940900:C:T	1.58666e-13	-2.77212e-10	-0.26152	6.76603e-07	-2.77212e-10	-0.326442
24942234	chr1:24942234:T:G	4.91476e-14	-2.77212e-10	-1.43349	2.241e-07	-2.77212e-10	-1.43144
24942791	chr1:24942791:GA:G	7.40048e-13	1.2784	-4.1799e-10	2.12504e-06	0.818018	-4.1799e-10
24942864	chr1:24942864:G:A	1.18562e-14	-1.89582	-0.95965	5.58028e-08	-1.85339	-0.968311
24943250	chr1:24943250:G:A	2.2266e-13	-2.77212e-10	0.0773264	9.71502e-07	-2.77212e-10	0.0353164
24943518	chr1:24943518:G:A	2.78115e-14	-2.00287	-4.1799e-10	1.47309e-07	-1.85099	-4.1799e-10
24943760	chr1:24943760:C:A	1.06246e-14	-1.86368	-1.10147	5.04004e-08	-1.81358	-1.10995
24944061	chr1:24944061:T:TA	1.15646e-13	-2.77212e-10	-0.577789	5.05025e-07	-2.77212e-10	-0.618919
24944081	chr1:24944081:T:C	1.33416e-13	-1.92635	1.49151	2.50841e-07	-1.87273	0.554025
24944524	chr1:24944524:C:T	7.00641e-14	-2.77212e-10	-1.07891	3.09267e-07	-2.77212e-10	-1.10932
24944731	chr1:24944731:T:C	1.16737e-12	-2.77212e-10	1.73419	5.21896e-06	-2.77212e-10	1.71653
24944861	chr1:24944861:A:G	7.27452e-15	-1.91626	-1.42768	3.33836e-08	-1.90871	-1.42675
24945013	chr1:24945013:T:A	7.90976e-14	-2.77212e-10	-0.957637	3.47355e-07	-2.77212e-10	-0.993178
24946318	chr1:24946318:G:A	1.24191e-14	-1.87583	-0.933259	4.55778e-08	-1.98742	-1.03668
24946526	chr1:24946526:G:A	3.36851e-14	-1.81126	-4.1799e-10	1.62442e-07	-1.75321	-4.1799e-10
24946532	chr1:24946532:G:A	1.36999e-14	-1.27517	-1.43576	6.07625e-08	-1.30047	-1.43608
24946709	chr1:24946709:T:C	1.87328e-14	-1.99318	-0.404865	9.67049e-08	-1.93267	-0.339192
24947585	chr1:24947585:C:T	5.65132e-14	-2.77212e-10	-1.29385	2.59398e-07	-2.77212e-10	-1.28516
24948310	chr1:24948310:C:T	4.92005e-14	-2.77212e-10	-1.43242	2.26871e-07	-2.77212e-10	-1.41915
24948320	chr1:24948320:G:A	1.21304e-13	-2.77212e-10	-0.530017	5.39922e-07	-2.77212e-10	-0.552102
24948332	chr1:24948332:G:A	4.99175e-14	-2.77212e-10	-1.41795	2.32229e-07	-2.77212e-10	-1.3958
24948507	chr1:24948507:G:A	7.02037e-15	-1.94748	-1.43202	3.08474e-08	-1.98094	-1.43353
24948674	chr1:24948674:C:T	6.19081e-14	-2.77212e-10	-1.20267	2.76681e-07	-2.77212e-10	-1.22066
24949368	chr1:24949368:C:T	1.40218e-14	-1.79503	-0.89267	4.32748e-08	-1.86457	-1.21138
24949373	chr1:24949373:C:A	5.34543e-14	-2.77212e-10	-1.34949	2.33866e-07	-2.77212e-10	-1.38878
24950030	chr1:24950030:T:A	8.48229e-14	-0.887754	-4.1799e-10	2.00316e-07	-1.54363	-4.1799e-10
24950031	chr1:24950031:C:T	8.47915e-14	-0.888123	-4.1799e-10	2.00262e-07	-1.5439	-4.1799e-10
24950046	chr1:24950046:G:A	7.85369e-15	-1.8826	-1.38473	3.71435e-08	-1.83612	-1.39262
24951491	chr1:24951491:C:T	1.16658e-14	-2.00885	-0.862816	8.70169e-08	-1.51127	-0.866155
24951716	chr1:24951716:G:A	4.97803e-14	-2.77212e-10	-1.4207	2.27516e-07	-2.77212e-10	-1.41631
24951960	chr1:24951960:A:C	1.19953e-14	-1.87809	-0.965713	4.22464e-08	-1.86876	-1.23125
24952633	chr1:24952633:T:G	5.88084e-14	-2.77212e-10	-1.25403	2.55571e-07	-2.77212e-10	-1.30003
24952689	chr1:24952689:C:T	7.21862e-15	-1.98701	-1.36465	4.56166e-08	-1.69628	-1.32698
24952729	chr1:24952729:A:C	6.17104e-12	-2.77212e-10	3.3993	3.26668e-05	-2.77212e-10	3.55059
24953498	chr1:24953498:A:C	5.31912e-14	-2.77212e-10	-1.35443	2.32526e-07	-2.77212e-10	-1.39453
24953652	chr1:24953652:T:C	2.6797e-13	-2.77212e-10	0.262555	1.18346e-06	-2.77212e-10	0.232671
24954357	chr1:24954357:A:G	4.91806e-14	-2.77212e-10	-1.43282	2.2316e-07	-2.77212e-10	-1.43564
24954405	chr1:24954405:C:T	1.09731e-13	-2.77212e-10	-0.63029	4.83948e-07	-2.77212e-10	-0.66155
24954417	chr1:24954417:A:T	1.1401e-14	-1.51444	-1.38018	5.38944e-08	-1.46695	-1.38955
24954524	chr1:24954524:G:A	1.07007e-14	-1.55343	-1.40458	5.0613e-08	-1.50772	-1.4116
24955048	chr1:24955048:A:G	1.08142e-13	-2.77212e-10	-0.644874	4.68564e-07	-2.77212e-10	-0.693854
24955979	chr1:24955979:C:T	8.07606e-14	-2.77212e-10	-0.93683	3.56972e-07	-2.77212e-10	-0.965871
24956159	chr1:24956159:G:A	1.36371e-13	-2.77212e-10	-0.412937	6.17185e-07	-2.77212e-10	-0.418359
24956515	chr1:24956515:G:A	4.91844e-14	-2.77212e-10	-1.43274	2.22987e-07	-2.77212e-10	-1.43641
24956578	chr1:24956578:C:T	1.39257e-14	-1.45919	-1.23539	3.18122e-08	-2.01032	-1.37336
24956635	chr1:24956635:G:A	1.35605e-14	-1.48249	-1.23867	3.1771e-08	-2.00981	-1.37517
24956671	chr1:24956671:C:T	1.33473e-14	-1.48927	-1.24773	3.16172e-08	-2.00959	-1.38024
24956865	chr1:24956865:C:G	1.12761e-14	-1.50091	-1.40473	3.24727e-08	-2.01022	-1.3529
24957081	chr1:24957081:T:C	5.13644e-14	-2.77212e-10	-1.38937	2.29885e-07	-2.77212e-10	-1.40595
24957100	chr1:24957100:C:T	5.32399e-14	-2.77212e-10	-1.35351	2.40611e-07	-2.77212e-10	-1.36035
24957101	chr1:24957101:G:A	1.17444e-14	-1.54596	-1.31898	3.05951e-08	-2.00527	-1.41741
24958187	chr1:24958187:T:C	1.12782e-14	-1.53143	-1.37401	3.00234e-08	-2.00703	-1.43452
24958603	chr1:24958603:G:A	5.0567e-14	-2.77212e-10	-1.40502	2.29931e-07	-2.77212e-10	-1.40575
24958757	chr1:24958757:C:T	6.9061e-14	-2.77212e-10	-1.09333	2.9077e-07	-2.77212e-10	-1.17099
24959337	chr1:24959337:C:T	1.08101e-13	-0.64525	-4.1799e-10	5.13626e-07	-0.602032	-4.1799e-10
24959800	chr1:24959800:T:C	4.97617e-14	-2.77212e-10	-1.42107	2.29471e-07	-2.77212e-10	-1.40775
24960248	chr1:24960248:A:C	9.22599e-15	-2.01036	-1.09593	4.15091e-08	-1.92312	-1.19449
24960741	chr1:24960741:G:A	4.9154e-14	-2.77212e-10	-1.43336	2.2573e-07	-2.77212e-10	-1.42419
24961683	chr1:24961683:C:T	5.86101e-14	-2.77212e-10	-1.25741	2.62398e-07	-2.77212e-10	-1.27367
24961822	chr1:24961822:A:G	1.11673e-14	-1.85465	-1.06068	5.6308e-08	-1.65375	-1.15894
24961994	chr1:24961994:G:A	5.64375e-14	-2.77212e-10	-1.29518	2.50018e-07	-2.77212e-10	-1.32199
24962341	chr1:24962341:A:C	9.05574e-15	-1.89315	-1.23177	4.53138e-08	-1.73977	-1.29014
24962380	chr1:24962380:G:A	4.93104e-14	-2.77212e-10	-1.43018	2.23634e-07	-2.77212e-10	-1.43352
24962784	chr1:24962784:T:C	1.11254e-14	-1.81629	-1.10279	5.79009e-08	-1.59026	-1.19453
24962936	chr1:24962936:G:A	1.05379e-14	-1.89587	-1.07747	5.20593e-08	-1.73635	-1.15479
24963085	chr1:24963085:C:A	5.88853e-14	-2.77212e-10	-1.25273	2.64673e-07	-2.77212e-10	-1.26503
24963121	chr1:24963121:T:C	1.1497e-14	-2.00574	-0.880497	4.92387e-08	-1.9189	-1.02795
24963243	chr1:24963243:C:G	4.40298e-14	-1.41075	-0.1327	9.75387e-08	-1.92347	-0.33981
24963303	chr1:24963303:G:C	1.52031e-14	-2.00033	-0.606487	6.40524e-08	-1.90114	-0.782688
24963334	chr1:24963334:AGGGCAGGCCAAT:A	6.69899e-14	-2.77212e-10	-1.12378	2.99034e-07	-2.77212e-10	-1.14297
24963349	chr1:24963349:G:A	2.80479e-14	-1.9944	-4.1799e-10	1.37941e-07	-1.9167	-4.1799e-10
24963955	chr1:24963955:A:G	1.18749e-14	-2.00216	-0.851726	5.113e-08	-1.90555	-1.00361
24964055	chr1:24964055:A:G	5.04825e-14	-2.77212e-10	-1.40669	2.27028e-07	-2.77212e-10	-1.41845
24964207	chr1:24964207:C:T	2.80129e-14	-1.99565	-4.1799e-10	1.25608e-07	-2.01036	-4.1799e-10
24964519	chr1:24964519:A:T	3.73379e-14	-0.667173	-1.04114	5.93961e-08	-1.69652	-1.06277
24964957	chr1:24964957:C:T	1.36278e-13	-2.77212e-10	-0.413626	6.61439e-07	-2.77212e-10	-0.34911
24965825	chr1:24965825:G:A	4.91288e-14	-1.67437	0.240499	2.72363e-07	-1.6569	0.420509
24965926	chr1:24965926:C:T	6.28088e-14	-2.77212e-10	-1.18822	2.72873e-07	-2.77212e-10	-1.23452
24966107	chr1:24966107:C:T	1.10418e-13	-0.0590287	-0.565015	2.71851e-07	-0.938652	-0.29962
24966177	chr1:24966177:C:T	1.30734e-14	-1.33092	-1.42683	3.41339e-08	-1.9023	-1.41094
24966364	chr1:24966364:C:T	5.43072e-14	-2.77212e-10	-1.33366	2.37634e-07	-2.77212e-10	-1.3728
24966593	chr1:24966593:T:C	4.77846e-14	-1.46162	-4.1799e-10	1.33799e-07	-1.94719	-4.1799e-10
24966710	chr1:24966710:A:G	1.43198e-14	-1.32624	-1.34044	3.8205e-08	-1.90055	-1.30001
24966746	chr1:24966746:G:A	1.49849e-14	-1.27756	-1.34371	3.87303e-08	-1.88289	-1.30401
24966865	chr1:24966865:C:T	1.34221e-14	-1.31251	-1.41891	3.48048e-08	-1.89538	-1.39839
24966994	chr1:24966994:G:C	4.91104e-14	-2.77212e-10	-1.43425	2.23858e-07	-2.77212e-10	-1.43252
24967191	chr1:24967191:A:G	1.36081e-14	-1.35344	-1.36422	9.08605e-08	-0.995297	-1.3389
24967411	chr1:24967411:C:T	1.35527e-14	-1.37674	-1.345	3.71066e-08	-1.92339	-1.30634
24967450	chr1:24967450:G:A	2.83886e-14	-1.07795	-0.904378	6.18217e-08	-1.82284	-0.896428
24967704	chr1:24967704:G:A	1.49414e-14	-1.29714	-1.32705	3.91797e-08	-1.89105	-1.28432
24967717	chr1:24967717:C:T	1.4993e-14	-1.27601	-1.34473	3.87534e-08	-1.88118	-1.30513
24967773	chr1:24967773:G:A	1.19296e-14	-1.44368	-1.40562	3.38538e-08	-1.9414	-1.38007
24967854	chr1:24967854:A:C	1.5019e-14	-1.29175	-1.32726	3.92732e-08	-1.88871	-1.28428
24968082	chr1:24968082:G:A	1.32247e-14	-1.34451	-1.40172	3.52113e-08	-1.90748	-1.37468
24968116	chr1:24968116:T:C	1.29061e-14	-1.38649	-1.38413	3.5452e-08	-1.92381	-1.35154
24968214	chr1:24968214:A:T	1.096e-13	-2.77212e-10	-0.63148	5.72616e-07	-2.77212e-10	-0.493311
24968383	chr1:24968383:G:A	3.07081e-14	-1.90379	-4.1799e-10	1.47823e-07	-1.84751	-4.1799e-10
24968387	chr1:24968387:T:C	1.42834e-14	-1.33079	-1.33844	3.81487e-08	-1.90413	-1.29791
24968411	chr1:24968411:A:G	1.35797e-14	-1.36012	-1.35963	3.6343e-08	-1.92041	-1.33012
24968795	chr1:24968795:G:A	5.45533e-14	-2.77212e-10	-1.32914	2.42404e-07	-2.77212e-10	-1.35292
24968909	chr1:24968909:T:C	1.47515e-13	-1.24259	0.908202	5.72335e-07	-1.67018	1.17638
24969089	chr1:24969089:G:A	2.44211e-14	-0.983447	-1.14942	5.07859e-08	-1.77492	-1.14099
24969213	chr1:24969213:G:T	9.65099e-14	-2.77212e-10	-0.758674	5.00093e-07	-2.77212e-10	-0.628732
24969402	chr1:24969402:G:A	4.90873e-14	-2.77212e-10	-1.43472	2.22973e-07	-2.77212e-10	-1.43648
24969414	chr1:24969414:C:T	5.05427e-14	-2.77212e-10	-1.4055	2.27542e-07	-2.77212e-10	-1.41619
24969444	chr1:24969444:A:G	4.90231e-14	-2.77212e-10	-1.43603	2.23777e-07	-2.77212e-10	-1.43288
24969493	chr1:24969493:C:T	4.91771e-14	-2.77212e-10	-1.43289	2.23246e-07	-2.77212e-10	-1.43525
24969518	chr1:24969518:T:G	9.04671e-13	-2.77212e-10	1.47925	4.42862e-06	-2.77212e-10	1.55232
24969877	chr1:24969877:A:G	5.84596e-14	-2.77212e-10	-1.25998	2.50844e-07	-2.77212e-10	-1.3187
24969987	chr1:24969987:T:C	2.4713e-14	-0.733449	-1.38754	4.40397e-08	-1.70777	-1.35067
24970010	chr1:24970010:C:T	4.90418e-14	-2.77212e-10	-1.43565	2.2318e-07	-2.77212e-10	-1.43555
24970069	chr1:24970069:A:C	2.07802e-14	-0.877352	-1.41697	3.27843e-08	-1.91744	-1.43613
24970072	chr1:24970072:T:G	1.90054e-14	-1.15436	-1.22923	4.13962e-08	-1.96261	-1.15773
24970073	chr1:24970073:C:T	1.88488e-14	-1.16836	-1.22351	4.15403e-08	-1.96587	-1.15099
24970086	chr1:24970086:A:G	6.22006e-14	-2.77212e-10	-1.19795	2.67335e-07	-2.77212e-10	-1.25502
24970252	chr1:24970252:A:C	8.10174e-14	-0.394969	-0.538686	1.41356e-07	-1.55109	-0.341148
24970693	chr1:24970693:G:A	9.11577e-15	-1.68185	-1.43647	3.39105e-08	-1.88747	-1.43233
24970726	chr1:24970726:G:T	1.98306e-14	-1.94595	-0.395149	8.78743e-08	-1.77989	-0.58773
24970792	chr1:24970792:A:G	1.38193e-14	-1.96493	-0.73732	6.22147e-08	-1.81572	-0.897217
24970876	chr1:24970876:G:A	1.28448e-14	-1.96879	-0.806593	5.80285e-08	-1.82497	-0.957624
24970970	chr1:24970970:GTC:G	2.93475e-14	-1.9576	0.00848817	1.23306e-07	-1.81741	-0.211452
24971117	chr1:24971117:AGT:A	8.12557e-15	-1.80791	-1.42539	3.27568e-08	-1.95086	-1.40356
24971149	chr1:24971149:TGG:T	1.33041e-14	-1.96902	-0.771222	5.98915e-08	-1.82624	-0.924757
24971167	chr1:24971167:T:C	1.31776e-14	-1.96179	-0.788013	5.99342e-08	-1.80887	-0.941414
24971206	chr1:24971206:A:G	1.32509e-14	-1.96264	-0.781612	6.01439e-08	-1.81097	-0.93582
24971789	chr1:24971789:G:A	1.30836e-14	-1.98706	-0.769901	5.75644e-08	-1.87098	-0.919645
24972010	chr1:24972010:T:A	5.09212e-14	-2.77212e-10	-1.39804	2.3361e-07	-2.77212e-10	-1.38988
24972350	chr1:24972350:C:T	1.13265e-13	-0.957427	0.358836	3.69687e-07	-1.52063	0.589756
24972587	chr1:24972587:C:T	5.35406e-14	-2.77212e-10	-1.34788	2.46738e-07	-2.77212e-10	-1.3352
24972742	chr1:24972742:G:A	4.91395e-14	-2.77212e-10	-1.43366	2.23644e-07	-2.77212e-10	-1.43347
24972913	chr1:24972913:T:A	8.00429e-14	-0.903249	-0.0425082	1.66164e-07	-1.75896	0.0284104
24972935	chr1:24972935:C:T	1.98363e-14	-1.97422	-0.36659	8.59941e-08	-1.85087	-0.538373
24972941	chr1:24972941:T:A	8.04242e-14	-0.861042	-0.079962	1.63163e-07	-1.73852	-0.0102626
24972982	chr1:24972982:C:T	2.79599e-14	-1.99755	-4.1799e-10	1.40227e-07	-1.90027	-4.1799e-10
24973111	chr1:24973111:C:T	8.21004e-14	-0.907868	-0.0125084	1.71094e-07	-1.76106	0.0597435
24973257	chr1:24973257:CCA:C	8.55602e-14	-0.91856	0.0394613	1.79314e-07	-1.76681	0.112423
24973325	chr1:24973325:G:A	8.60282e-14	-0.907911	0.0342668	1.79483e-07	-1.76121	0.107762
24973345	chr1:24973345:T:C	7.66083e-14	-0.925852	-0.0637613	1.60882e-07	-1.76764	0.00478598
24973393	chr1:24973393:C:T	5.22943e-14	-2.77212e-10	-1.37143	2.38213e-07	-2.77212e-10	-1.37036
24973551	chr1:24973551:G:A	8.11005e-14	-0.929435	-0.00319456	1.7092e-07	-1.77143	0.0690981
24973647	chr1:24973647:A:G	2.1957e-13	-2.77212e-10	0.0633526	1.07748e-06	-2.77212e-10	0.138851
24973765	chr1:24973765:A:G	8.09424e-14	-0.88387	-0.0507115	1.66408e-07	-1.74952	0.0204344
24973939	chr1:24973939:C:T	5.36251e-14	-2.77212e-10	-1.3463	2.41407e-07	-2.77212e-10	-1.35704
24973945	chr1:24973945:T:C	1.68074e-14	-1.30786	-1.19864	5.24909e-08	-1.99927	-0.883621
24974003	chr1:24974003:T:C	9.70356e-14	-0.753241	-4.1799e-10	3.19789e-07	-1.07587	-4.1799e-10
24974050	chr1:24974050:T:C	7.92749e-14	-0.911596	-0.043802	1.65275e-07	-1.76309	0.0271709
24974141	chr1:24974141:C:T	7.98321e-14	-0.920053	-0.028341	1.67202e-07	-1.76702	0.0426958
24974178	chr1:24974178:G:A	1.96152e-14	-1.96563	-0.386387	8.59201e-08	-1.83407	-0.556036
24974756	chr1:24974756:T:C	1.12583e-12	-2.77212e-10	1.69796	5.41609e-06	-2.77212e-10	1.7536
24974879	chr1:24974879:G:A	1.87201e-14	-1.10138	-1.29734	4.15122e-08	-1.95417	-1.16337
24974986	chr1:24974986:T:A	7.83861e-14	-0.929404	-0.0372685	1.65099e-07	-1.77041	0.0334311
24975378	chr1:24975378:T:C	7.41897e-14	-1.01401	-0.0076856	1.63794e-07	-1.8095	0.0645901
24975422	chr1:24975422:C:T	2.00468e-14	-1.95076	-0.379488	8.89909e-08	-1.80564	-0.549351
24975523	chr1:24975523:T:C	2.24852e-14	-1.77203	-0.443432	1.07055e-07	-1.56187	-0.608316
24975685	chr1:24975685:T:A	4.90121e-14	-2.77212e-10	-1.43625	2.23021e-07	-2.77212e-10	-1.43626
24976004	chr1:24976004:G:A	7.83885e-14	-0.915703	-0.050939	1.63856e-07	-1.76444	0.0198993
24976267	chr1:24976267:G:A	1.74688e-14	-1.28651	-1.1814	5.42636e-08	-1.99623	-0.853444
24976327	chr1:24976327:C:T	4.93954e-14	-2.77212e-10	-1.42846	2.24722e-07	-2.77212e-10	-1.42866
24976489	chr1:24976489:T:C	4.90119e-14	-2.77212e-10	-1.43626	2.23505e-07	-2.77212e-10	-1.43409
24976749	chr1:24976749:C:T	1.47077e-13	-2.77212e-10	-0.33736	6.46285e-07	-2.77212e-10	-0.372286
24976924	chr1:24976924:T:G	4.97154e-14	-2.77212e-10	-1.422	2.26165e-07	-2.77212e-10	-1.42226
24976971	chr1:24976971:A:C	7.58342e-13	-2.77212e-10	1.30282	3.68598e-06	-2.77212e-10	1.36877
24977085	chr1:24977085:A:G	8.2537e-14	-0.897952	-0.0171206	1.69358e-07	-1.7669	0.0553909
24977139	chr1:24977139:T:C	5.33762e-14	-2.77212e-10	-1.35095	2.47613e-07	-2.77212e-10	-1.33166
24977455	chr1:24977455:G:T	5.03692e-14	-2.77212e-10	-1.40894	2.26858e-07	-2.77212e-10	-1.4192
24977566	chr1:24977566:C:T	3.17992e-12	-2.77212e-10	2.73629	1.52337e-05	-2.77212e-10	2.78774
24977643	chr1:24977643:A:G	4.67786e-14	-0.953826	-0.529067	1.00148e-07	-1.77773	-0.459143
24977973	chr1:24977973:C:T	4.99806e-14	-0.993041	-0.423643	1.10466e-07	-1.78931	-0.349512
24978061	chr1:24978061:C:T	1.8325e-14	-1.44369	-0.976363	4.96324e-08	-1.94494	-0.993942
24978613	chr1:24978613:G:A	7.89671e-14	-2.77212e-10	-0.959287	3.58297e-07	-2.77212e-10	-0.962164
24978623	chr1:24978623:T:C	3.53695e-14	-1.22118	-0.541288	8.60231e-08	-1.8816	-0.507306
24978666	chr1:24978666:A:G	3.67614e-14	-1.17533	-0.548545	8.79984e-08	-1.85983	-0.506376
24978681	chr1:24978681:C:T	3.91995e-14	-1.14563	-0.514026	9.24105e-08	-1.84584	-0.471443
24978685	chr1:24978685:C:G	1.04072e-13	-2.77212e-10	-0.683233	4.621e-07	-2.77212e-10	-0.707746
24978769	chr1:24978769:T:C	5.5398e-14	-2.77212e-10	-1.31378	2.8066e-07	-2.77212e-10	-1.20638
24978830	chr1:24978830:A:G	5.43523e-14	-2.77212e-10	-1.33283	2.42203e-07	-2.77212e-10	-1.35375
24978850	chr1:24978850:G:C	4.90009e-14	-2.77212e-10	-1.43648	2.22973e-07	-2.77212e-10	-1.43648
24979116	chr1:24979116:G:A	1.44368e-14	-1.56813	-1.09041	5.35909e-08	-2.00889	-0.853254
24979125	chr1:24979125:C:G	9.85639e-14	-2.77212e-10	-0.737614	4.41347e-07	-2.77212e-10	-0.753696
24979174	chr1:24979174:G:A	4.0372e-14	-1.63018	-4.1799e-10	2.49318e-07	-1.3248	-4.1799e-10
24979182	chr1:24979182:T:G	1.33564e-14	-1.59196	-1.14436	4.86492e-08	-2.00788	-0.951014
24979258	chr1:24979258:C:T	7.61626e-14	-2.77212e-10	-0.995448	3.32274e-07	-2.77212e-10	-1.03757
24979951	chr1:24979951:G:A	2.24358e-14	-1.13446	-1.0832	8.50125e-08	-1.38497	-1.01576
24980071	chr1:24980071:C:T	1.2101e-13	-2.77212e-10	-0.532444	6.21665e-07	-2.77212e-10	-0.411125
24980092	chr1:24980092:T:C	1.49184e-13	-2.77212e-10	-0.323138	7.6576e-07	-2.77212e-10	-0.202657
24980467	chr1:24980467:T:C	7.48694e-14	-2.77212e-10	-1.01257	3.45301e-07	-2.77212e-10	-0.999111
24980943	chr1:24980943:A:G	5.25261e-14	-1.36701	-4.1799e-10	1.807e-07	-1.64669	-4.1799e-10
24981567	chr1:24981567:C:T	4.90061e-14	-2.77212e-10	-1.43638	2.23893e-07	-2.77212e-10	-1.43236
24981766	chr1:24981766:C:T	6.70627e-15	-2.00772	-1.41756	4.6513e-08	-1.64658	-1.35722
24981825	chr1:24981825:A:C	3.11925e-13	-2.77212e-10	0.414444	1.52421e-06	-2.77212e-10	0.485705
24982009	chr1:24982009:C:T	1.59304e-13	-2.77212e-10	-0.257505	6.8069e-07	-2.77212e-10	-0.32042
24982532	chr1:24982532:A:G	1.59545e-13	-2.77212e-10	-0.255993	6.61025e-07	-2.77212e-10	-0.349735
24982768	chr1:24982768:A:G	7.87803e-15	-1.95438	-1.30986	3.35293e-08	-2.01037	-1.32074
24983218	chr1:24983218:G:C	7.22765e-15	-1.95312	-1.39728	3.03901e-08	-2.00835	-1.42106
24983225	chr1:24983225:C:T	1.06176e-12	-2.77212e-10	1.63937	4.87687e-06	-2.77212e-10	1.64873
24983236	chr1:24983236:C:T	6.36068e-14	-2.77212e-10	-1.1756	2.74183e-07	-2.77212e-10	-1.22973
24983331	chr1:24983331:A:G	2.02444e-14	-1.73917	-0.581273	1.38975e-07	-1.38844	-0.52079
24983434	chr1:24983434:G:A	4.93742e-14	-2.77212e-10	-1.42889	2.24595e-07	-2.77212e-10	-1.42923
24983484	chr1:24983484:C:T	2.78018e-14	-2.00322	-4.1799e-10	1.46818e-07	-1.85433	-4.1799e-10
24983540	chr1:24983540:C:T	9.80164e-14	-2.77212e-10	-0.743184	4.99824e-07	-2.77212e-10	-0.629271
24983705	chr1:24983705:C:T	5.25609e-14	-2.77212e-10	-1.36635	2.35321e-07	-2.77212e-10	-1.38258
24983837	chr1:24983837:T:C	5.32609e-14	-2.77212e-10	-1.35312	2.39524e-07	-2.77212e-10	-1.36487
24983908	chr1:24983908:G:T	2.04697e-13	-2.77212e-10	-0.00678912	9.70859e-07	-2.77212e-10	0.034654
24984023	chr1:24984023:T:G	4.96851e-14	-2.77212e-10	-1.42261	2.25566e-07	-2.77212e-10	-1.42491
24984281	chr1:24984281:T:G	7.23198e-14	-2.77212e-10	-1.04722	3.5662e-07	-2.77212e-10	-0.966855
24984304	chr1:24984304:G:A	7.52289e-14	-2.77212e-10	-1.00778	3.72203e-07	-2.77212e-10	-0.924087
24984459	chr1:24984459:C:T	9.48033e-14	-2.77212e-10	-0.776515	4.00284e-07	-2.77212e-10	-0.851351
24984935	chr1:24984935:G:A	2.84642e-14	-1.97967	-4.1799e-10	1.27898e-07	-1.9923	-4.1799e-10
24985532	chr1:24985532:C:T	8.90142e-13	-2.77212e-10	1.46306	4.2307e-06	-2.77212e-10	1.5066
24985537	chr1:24985537:T:C	1.38851e-13	-1.78571	1.3908	1.04753e-06	-1.46375	1.57441
24985544	chr1:24985544:C:A	5.48902e-14	-2.77212e-10	-1.32298	2.4386e-07	-2.77212e-10	-1.34693
24985788	chr1:24985788:A:G	4.09449e-13	-2.77212e-10	0.686493	1.97498e-06	-2.77212e-10	0.744787
24986471	chr1:24986471:T:C	7.69359e-15	-1.89613	-1.3918	2.99703e-08	-2.008	-1.43533
24986936	chr1:24986936:G:A	5.76484e-14	-2.77212e-10	-1.27396	2.63185e-07	-2.77212e-10	-1.27067
24987237	chr1:24987237:C:T	5.73166e-14	-2.77212e-10	-1.27973	2.61671e-07	-2.77212e-10	-1.27644
24987252	chr1:24987252:C:T	5.10602e-14	-2.77212e-10	-1.39531	2.37774e-07	-2.77212e-10	-1.3722
24987355	chr1:24987355:A:AC	7.88388e-15	-1.9098	-1.3537	3.01482e-08	-2.00616	-1.43124
24987371	chr1:24987371:G:A	4.92676e-14	-2.77212e-10	-1.43105	2.23275e-07	-2.77212e-10	-1.43512
24987627	chr1:24987627:G:A	7.69038e-15	-1.92023	-1.36812	7.74005e-08	-1.2154	-1.27914
24988061	chr1:24988061:G:A	5.40651e-14	-2.77212e-10	-1.33813	2.412e-07	-2.77212e-10	-1.3579
24988403	chr1:24988403:T:C	2.36582e-14	-1.87213	-0.292479	1.11375e-07	-1.72919	-0.401435
24988423	chr1:24988423:A:G	5.54544e-12	-2.77212e-10	3.29241	1.51121e-05	-2.77212e-10	2.77972
24988827	chr1:24988827:C:A	5.171e-14	-2.77212e-10	-1.38267	2.41742e-07	-2.77212e-10	-1.35566
24988919	chr1:24988919:G:A	1.23241e-14	-1.40895	-1.40782	6.43354e-08	-1.2579	-1.42151
24989097	chr1:24989097:G:C	5.84873e-14	-0.37508	-0.884429	9.6336e-08	-1.18905	-1.08663
24989358	chr1:24989358:G:C	1.02628e-12	-2.77212e-10	1.60538	4.94133e-06	-2.77212e-10	1.66186
24989392	chr1:24989392:A:G	8.43099e-13	-2.77212e-10	1.40877	3.05477e-06	-2.77212e-10	1.18093
24989486	chr1:24989486:A:G	1.2821e-14	-1.36358	-1.41365	5.91287e-08	-1.33423	-1.42958
24990120	chr1:24990120:G:A	4.90231e-14	-2.77212e-10	-1.43603	2.23755e-07	-2.77212e-10	-1.43298
24990433	chr1:24990433:C:T	6.12513e-14	-2.00788	0.794546	3.28635e-07	-1.99843	0.949849
24990583	chr1:24990583:G:A	5.37998e-12	-1.95286	5.21498	2.90444e-05	-1.95098	5.38403
24990794	chr1:24990794:A:G	7.76242e-14	-1.74286	0.766417	3.43095e-07	-1.71145	0.705933
24990914	chr1:24990914:T:C	9.24528e-14	-2.77212e-10	-0.80162	4.06487e-07	-2.77212e-10	-0.835975
24990959	chr1:24990959:C:T	5.13764e-12	-2.00556	5.22159	2.79039e-05	-2.00366	5.39665
24991057	chr1:24991057:C:T	5.0544e-14	-2.77212e-10	-1.40547	2.30695e-07	-2.77212e-10	-1.40243
24991081	chr1:24991081:T:C	5.59256e-12	-2.00666	5.30753	3.04684e-05	-2.00511	5.48603
24991193	chr1:24991193:C:T	9.46568e-15	-1.84378	-1.23686	3.88774e-08	-1.94888	-1.23423
24991255	chr1:24991255:G:C	1.13952e-12	-2.00649	3.71654	5.59094e-06	-2.01004	3.79542
24991311	chr1:24991311:A:AT	5.34806e-12	-2.00407	5.26024	2.91419e-05	-2.00194	5.43834
24991440	chr1:24991440:C:T	2.76311e-12	-2.77212e-10	2.59579	1.40974e-05	-2.77212e-10	2.71022
24991540	chr1:24991540:A:G	5.52022e-12	-2.00284	5.29069	3.0056e-05	-2.00011	5.46741
24991628	chr1:24991628:G:A	5.44711e-12	-1.99781	5.27233	2.96824e-05	-1.99584	5.45062
24991630	chr1:24991630:G:T	1.90721e-11	-1.83589	6.36355	9.54086e-05	-1.05572	5.67812
24991841	chr1:24991841:C:CTTAA	5.00342e-14	-2.77212e-10	-1.41561	2.25001e-07	-2.77212e-10	-1.42742
24992835	chr1:24992835:C:G	1.89375e-13	-2.77212e-10	-0.0845912	9.45801e-07	-2.77212e-10	0.00850533
24993260	chr1:24993260:T:G	1.64767e-13	-2.77212e-10	-0.223787	5.04907e-07	-2.77212e-10	-0.619153
24993745	chr1:24993745:G:A	8.69961e-15	-1.95876	-1.20628	3.85356e-08	-2.00719	-1.18475
24993857	chr1:24993857:C:T	1.21689e-13	-2.77212e-10	-0.526852	6.46683e-07	-2.77212e-10	-0.371671
24994222	chr1:24994222:C:T	8.61562e-12	3.73301	-4.1799e-10	1.1634e-05	2.51816	-4.1799e-10
24994353	chr1:24994353:C:T	2.05294e-13	-2.77212e-10	-0.00387489	1.02876e-06	-2.77212e-10	0.0925797
24994596	chr1:24994596:G:A	5.14708e-14	-2.77212e-10	-1.3873	2.36818e-07	-2.77212e-10	-1.37624
24994727	chr1:24994727:A:G	4.38723e-14	-1.94832	0.401282	2.45917e-07	-1.42083	0.0822956
24995066	chr1:24995066:A:G	4.49757e-14	-1.5222	-4.1799e-10	1.70543e-07	-1.70454	-4.1799e-10
24995106	chr1:24995106:A:G	9.39261e-15	-1.83713	-1.25127	3.87039e-08	-1.95648	-1.23111
24995263	chr1:24995263:C:G	3.2814e-14	-1.86587	0.0284035	1.33171e-07	-1.52984	-0.422052
24995274	chr1:24995274:C:T	8.64589e-15	-1.8399	-1.33133	3.54504e-08	-1.96014	-1.31525
24995300	chr1:24995300:A:C	5.70035e-14	-2.77212e-10	-1.28521	2.62255e-07	-2.77212e-10	-1.27421
24995498	chr1:24995498:G:A	4.98221e-14	-2.77212e-10	-1.41986	2.27969e-07	-2.77212e-10	-1.41432
24995652	chr1:24995652:G:A	4.93362e-14	-2.77212e-10	-1.42966	2.23422e-07	-2.77212e-10	-1.43446
24996007	chr1:24996007:C:T	3.80207e-14	-1.69019	-4.1799e-10	1.25868e-07	-2.0083	-4.1799e-10
24996083	chr1:24996083:A:G	7.37993e-15	-1.99418	-1.33537	3.56372e-08	-1.96753	-1.30261
24996320	chr1:24996320:A:C	7.87355e-15	-1.93789	-1.32692	3.11441e-08	-2.01002	-1.39488
24996348	chr1:24996348:G:A	7.02928e-15	-1.96389	-1.41434	3.17604e-08	-2.00415	-1.38116
24996556	chr1:24996556:G:A	4.78271e-12	-1.8984	5.04285	1.20306e-05	-2.00334	4.55502
24996846	chr1:24996846:G:A	5.27583e-14	-2.77212e-10	-1.3626	2.41327e-07	-2.77212e-10	-1.35737
24996973	chr1:24996973:A:T	1.66241e-14	-1.76272	-0.754743	6.4751e-08	-1.90774	-0.765239
24997457	chr1:24997457:G:A	5.77083e-14	-2.77212e-10	-1.27292	2.59696e-07	-2.77212e-10	-1.28402
24997864	chr1:24997864:C:A	1.67758e-13	-2.77212e-10	-0.205795	6.41481e-07	-2.77212e-10	-0.379747
24997943	chr1:24997943:G:A	9.06169e-14	-2.77212e-10	-0.821678	4.23218e-07	-2.77212e-10	-0.79564
24998194	chr1:24998194:A:C	1.46317e-13	-2.77212e-10	-0.342546	6.53441e-07	-2.77212e-10	-0.361275
24998278	chr1:24998278:G:A	6.8218e-15	-1.97981	-1.42839	3.30876e-08	-1.90862	-1.43575
24998452	chr1:24998452:A:G	1.17465e-13	-2.77212e-10	-0.562179	5.79023e-07	-2.77212e-10	-0.482184
24998457	chr1:24998457:C:T	5.00541e-14	-2.77212e-10	-1.41521	2.3415e-07	-2.77212e-10	-1.38757
24998624	chr1:24998624:G:A	3.84117e-13	-2.77212e-10	0.622627	1.93645e-06	-2.77212e-10	0.725082
24999267	chr1:24999267:G:A	4.77912e-14	-1.97912	0.517641	1.63006e-07	-2.01009	0.260344
24999346	chr1:24999346:A:G	1.2609e-14	-2.00922	-0.784693	5.27432e-08	-1.89266	-0.98543
24999822	chr1:24999822:C:T	3.63683e-14	-2.00982	0.275202	1.01415e-07	-1.91926	-0.305048
24999872	chr1:24999872:T:G	5.02231e-14	-2.77212e-10	-1.41184	2.38385e-07	-2.77212e-10	-1.36964
25000166	chr1:25000166:T:A	7.38538e-14	-1.74532	0.719089	2.30079e-07	-1.87936	0.474257
25000197	chr1:25000197:C:T	8.27073e-15	-1.84615	-1.36945	3.4986e-08	-1.88542	-1.40316
25000295	chr1:25000295:G:A	1.90784e-14	-1.80422	-0.575546	6.06712e-08	-1.94554	-0.79252
25000418	chr1:25000418:C:T	6.05374e-14	-2.77212e-10	-1.22506	2.76867e-07	-2.77212e-10	-1.21999
25000582	chr1:25000582:G:A	4.94297e-14	-2.77212e-10	-1.42777	2.25024e-07	-2.77212e-10	-1.42732
25000986	chr1:25000986:G:C	5.19549e-14	-2.77212e-10	-1.37794	2.35968e-07	-2.77212e-10	-1.37983
25001073	chr1:25001073:T:C	5.15058e-14	-2.77212e-10	-1.38663	2.35937e-07	-2.77212e-10	-1.37996
25001162	chr1:25001162:C:T	1.37472e-14	-2.00546	-0.702021	4.45675e-08	-1.94113	-1.10539
25001424	chr1:25001424:G:A	6.82428e-14	-2.77212e-10	-1.10525	3.07579e-07	-2.77212e-10	-1.1148
25001518	chr1:25001518:G:A	7.67012e-15	-1.89773	-1.39326	3.40918e-08	-1.9955	-1.31897
25001816	chr1:25001816:A:C	7.97916e-15	-1.96672	-1.28476	3.19775e-08	-2.00982	-1.36867
25001856	chr1:25001856:C:T	1.24666e-14	-1.842	-0.963262	6.78691e-08	-1.68643	-0.939513
25001997	chr1:25001997:TAA:T	6.67173e-14	-2.77212e-10	-1.12786	3.00965e-07	-2.77212e-10	-1.13653
25002533	chr1:25002533:CAT:C	2.03435e-14	-1.72448	-0.591073	2.13216e-07	-0.792607	-0.688614
25002604	chr1:25002604:ATATAT:A	2.49764e-13	-1.99037	2.18256	1.44967e-06	-1.97665	2.41221
25002629	chr1:25002629:T:C	5.47276e-14	-2.77212e-10	-1.32595	2.4914e-07	-2.77212e-10	-1.32551
25002709	chr1:25002709:ATATAT:A	1.04079e-13	-2.77212e-10	-0.683167	4.93422e-07	-2.77212e-10	-0.642162
25003056	chr1:25003056:C:G	3.15978e-13	-2.77212e-10	0.427352	1.25196e-06	-2.77212e-10	0.288942
25003186	chr1:25003186:G:C	5.28797e-14	-2.77212e-10	-1.3603	2.37457e-07	-2.77212e-10	-1.37354
25003231	chr1:25003231:C:G	8.4455e-15	-1.95196	-1.24272	3.29076e-08	-2.01028	-1.33955
25003261	chr1:25003261:G:A	1.89382e-14	-1.71477	-0.672373	7.66295e-08	-1.71781	-0.786736
25003287	chr1:25003287:T:C	9.04843e-15	-1.6896	-1.43612	5.15557e-08	-1.46509	-1.43577
25003328	chr1:25003328:A:T	1.73581e-13	-2.77212e-10	-0.171675	9.12355e-07	-2.77212e-10	-0.0274981
25003492	chr1:25003492:A:G	1.64707e-14	-1.64988	-0.876856	1.83916e-07	-0.67372	-0.955327
25003500	chr1:25003500:T:C	8.22748e-15	-1.96413	-1.25671	3.25931e-08	-2.01006	-1.34937
25003968	chr1:25003968:G:A	1.56332e-14	-1.557	-1.02192	1.9081e-07	-0.506415	-1.08583
25004102	chr1:25004102:C:T	3.09838e-13	-2.77212e-10	0.40773	1.56373e-06	-2.77212e-10	0.511301
25004403	chr1:25004403:G:A	6.90697e-14	-2.77212e-10	-1.0932	3.25244e-07	-2.77212e-10	-1.05895
25004463	chr1:25004463:T:C	9.12107e-15	-1.6823	-1.43543	5.20219e-08	-1.45699	-1.43488
25004977	chr1:25004977:A:G	1.66513e-14	-1.95459	-0.561244	6.53449e-08	-2.01011	-0.653734
25005094	chr1:25005094:A:G	6.61656e-15	-2.01011	-1.42863	4.25844e-08	-1.73261	-1.35943
25005302	chr1:25005302:T:C	3.8108e-14	-1.75173	0.0638339	5.0252e-07	-0.950692	0.3268
25005357	chr1:25005357:A:G	6.58964e-15	-2.00945	-1.43337	4.24697e-08	-1.71981	-1.37492
25005381	chr1:25005381:C:G	6.73683e-15	-2.00969	-1.41104	4.50042e-08	-1.72304	-1.31374
25005428	chr1:25005428:A:T	1.21932e-14	-2.00971	-0.817728	4.23073e-08	-1.91655	-1.18201
25005494	chr1:25005494:T:G	6.10531e-14	-2.77212e-10	-1.21657	2.83768e-07	-2.77212e-10	-1.19537
25005511	chr1:25005511:T:C	8.25572e-14	-2.77212e-10	-0.914828	3.96638e-07	-2.77212e-10	-0.860502
25005762	chr1:25005762:G:A	1.19615e-14	-2.0096	-0.837023	4.173e-08	-1.91804	-1.19426
25006571	chr1:25006571:T:C	3.68682e-14	-1.86881	0.147838	1.2273e-07	-1.96547	-0.0680713
25006630	chr1:25006630:A:G	6.00252e-14	-1.83057	0.597013	1.93254e-07	-1.93688	0.357359
25006643	chr1:25006643:A:G	1.20661e-13	-1.76204	1.22671	5.16636e-07	-1.99762	1.40143
25006773	chr1:25006773:G:A	1.27119e-14	-1.70801	-1.07778	1.37339e-07	-0.785354	-1.13572
25006938	chr1:25006938:T:C	1.23408e-14	-1.5042	-1.31121	1.63579e-07	-0.401892	-1.34434
25007125	chr1:25007125:C:T	7.38405e-14	-2.77212e-10	-1.02641	3.6645e-07	-2.77212e-10	-0.939666
25007294	chr1:25007294:G:A	1.44001e-14	-1.99473	-0.666357	6.73834e-08	-1.95688	-0.676249
25007408	chr1:25007408:T:C	3.84907e-14	-1.98355	0.305648	1.93768e-07	-1.54104	-0.0358223
25007601	chr1:25007601:C:T	5.81605e-14	-2.77212e-10	-1.26511	2.69676e-07	-2.77212e-10	-1.24631
25007622	chr1:25007622:C:T	7.03989e-15	-1.97311	-1.40361	5.67846e-08	-1.50644	-1.29782
25007630	chr1:25007630:A:C	1.25125e-13	-2.77212e-10	-0.499006	6.51172e-07	-2.77212e-10	-0.364752
25007869	chr1:25007869:G:A	6.06259e-14	-2.77212e-10	-1.2236	2.79128e-07	-2.77212e-10	-1.21186
25008012	chr1:25008012:C:T	4.21887e-13	-2.77212e-10	0.716419	1.65936e-06	-2.77212e-10	0.570658
25008573	chr1:25008573:A:G	7.23019e-15	-1.95847	-1.39158	5.03021e-08	-1.49382	-1.43166
25009281	chr1:25009281:C:T	5.60066e-14	-2.77212e-10	-1.30285	2.45659e-07	-2.77212e-10	-1.33958
25009761	chr1:25009761:C:T	7.32967e-14	-2.77212e-10	-1.0338	3.01066e-07	-2.77212e-10	-1.1362
25009830	chr1:25009830:A:G	6.54978e-14	-2.77212e-10	-1.1463	3.25516e-07	-2.77212e-10	-1.05812
25010163	chr1:25010163:A:G	6.94886e-15	-1.96266	-1.42709	3.12874e-08	-2.00689	-1.39343
25010350	chr1:25010350:G:T	1.50724e-13	-2.77212e-10	-0.312869	5.72645e-07	-2.77212e-10	-0.493262
25010387	chr1:25010387:G:A	1.28541e-13	-2.77212e-10	-0.47207	4.95673e-07	-2.77212e-10	-0.63761
25010495	chr1:25010495:G:A	1.31773e-13	-2.77212e-10	-0.447236	5.06957e-07	-2.77212e-10	-0.6151
25010810	chr1:25010810:G:A	9.26609e-14	-2.77212e-10	-0.799373	4.44912e-07	-2.77212e-10	-0.74565
25011096	chr1:25011096:G:A	6.80842e-15	-1.98034	-1.42982	3.1008e-08	-2.01015	-1.39913
25011125	chr1:25011125:A:C	5.39882e-14	-2.77212e-10	-1.33955	2.47198e-07	-2.77212e-10	-1.33334
25011447	chr1:25011447:T:C	1.1964e-14	-1.9953	-0.851117	6.28281e-08	-1.94645	-0.756671
25011541	chr1:25011541:C:G	1.21073e-14	-1.67094	-1.16357	1.35951e-07	-0.715235	-1.216
25011713	chr1:25011713:C:T	2.76216e-14	-2.00972	-4.1799e-10	1.29672e-07	-1.97852	-4.1799e-10
25011776	chr1:25011776:T:C	1.43064e-13	-2.77212e-10	-0.365029	5.45499e-07	-2.77212e-10	-0.541826
25012308	chr1:25012308:G:A	7.21323e-15	-1.96047	-1.39193	4.97189e-08	-1.50493	-1.43221
25012729	chr1:25012729:G:A	7.27912e-15	-1.95951	-1.3838	5.0241e-08	-1.49718	-1.42951
25012745	chr1:25012745:G:A	3.13102e-14	-1.88438	-4.1799e-10	1.45658e-07	-1.86227	-4.1799e-10
25013051	chr1:25013051:A:G	2.65423e-14	-2.0094	-0.0401843	1.19768e-07	-2.00737	-0.0506011
25013547	chr1:25013547:C:T	9.52814e-14	-2.77212e-10	-0.771484	4.52993e-07	-2.77212e-10	-0.727649
25013839	chr1:25013839:A:G	6.82672e-15	-1.97597	-1.43151	5.19228e-08	-1.525	-1.36877
25013854	chr1:25013854:C:T	1.52143e-13	-2.77212e-10	-0.303499	7.29423e-07	-2.77212e-10	-0.251273
25013897	chr1:25013897:G:A	1.51386e-13	-2.77212e-10	-0.308485	5.7548e-07	-2.77212e-10	-0.488323
25014160	chr1:25014160:G:A	5.3583e-14	-2.77212e-10	-1.34709	2.46163e-07	-2.77212e-10	-1.33753
25014808	chr1:25014808:C:T	1.09792e-13	-2.77212e-10	-0.62973	4.56348e-07	-2.77212e-10	-0.720272
25014842	chr1:25014842:G:A	8.226e-14	-2.77212e-10	-0.918434	3.92994e-07	-2.77212e-10	-0.869733
25015765	chr1:25015765:T:A	9.41195e-15	-1.80716	-1.27918	7.97392e-08	-1.15208	-1.31269
25016076	chr1:25016076:T:C	1.33881e-14	-1.43154	-1.30241	4.6693e-08	-1.72102	-1.27891
25016138	chr1:25016138:G:A	1.39013e-12	-2.77212e-10	1.90884	5.53668e-06	-2.77212e-10	1.77562
25016163	chr1:25016163:A:G	7.59151e-15	-1.9268	-1.37448	3.10853e-08	-2.00792	-1.39887
25016372	chr1:25016372:G:C	5.59395e-14	-2.77212e-10	-1.30405	2.40807e-07	-2.77212e-10	-1.35953
25016669	chr1:25016669:C:T	7.74955e-14	-2.77212e-10	-0.978099	3.68608e-07	-2.77212e-10	-0.933793
25016928	chr1:25016928:C:T	1.08683e-14	-1.7927	-1.14977	9.39551e-08	-1.10522	-1.19549
25016955	chr1:25016955:C:G	8.4388e-15	-1.88267	-1.31281	3.00471e-07	0.289233	-1.42741
25017004	chr1:25017004:G:A	9.16858e-15	-1.77217	-1.34037	7.21952e-08	-1.15184	-1.41231
25017053	chr1:25017053:T:C	1.31742e-14	-1.62545	-1.12461	1.05606e-07	-0.907247	-1.27656
25017191	chr1:25017191:T:C	7.91988e-14	-2.77212e-10	-0.956359	3.35146e-07	-2.77212e-10	-1.02896
25017579	chr1:25017579:T:C	1.65922e-14	-1.54646	-0.972928	1.36419e-07	-0.760221	-1.16757
25017631	chr1:25017631:A:G	1.66795e-14	-1.5427	-0.971438	1.37456e-07	-0.754285	-1.16594
25017664	chr1:25017664:A:G	1.59413e-14	-1.62402	-0.935382	1.23111e-07	-0.892517	-1.13792
25017705	chr1:25017705:G:A	2.12436e-14	-1.61837	-0.653888	1.57753e-07	-0.886039	-0.89646
25017774	chr1:25017774:C:T	2.16012e-14	-1.62964	-0.625933	1.57525e-07	-0.909748	-0.874198
25018183	chr1:25018183:T:C	8.41184e-14	-2.77212e-10	-0.896093	4.02184e-07	-2.77212e-10	-0.846617
25018325	chr1:25018325:G:A	8.5083e-14	-2.77212e-10	-0.884692	4.06823e-07	-2.77212e-10	-0.835148
25018519	chr1:25018519:G:A	1.46733e-14	-1.74007	-0.90222	1.02715e-07	-1.10394	-1.10763
25018730	chr1:25018730:G:A	4.93786e-14	-2.77212e-10	-1.4288	2.24737e-07	-2.77212e-10	-1.4286
25019463	chr1:25019463:A:G	1.37588e-14	-2.00381	-0.702828	5.31097e-08	-1.99236	-0.878811
25019475	chr1:25019475:A:G	4.90204e-14	-2.77212e-10	-1.43608	2.23071e-07	-2.77212e-10	-1.43604
25019597	chr1:25019597:A:G	9.27029e-14	-2.77212e-10	-0.798919	4.46731e-07	-2.77212e-10	-0.741571
25020324	chr1:25020324:A:T	6.38739e-14	-2.77212e-10	-1.17141	2.7271e-07	-2.77212e-10	-1.23512
25020344	chr1:25020344:C:T	6.99349e-14	-2.77212e-10	-1.08075	3.2957e-07	-2.77212e-10	-1.04574
25021086	chr1:25021086:C:T	1.0498e-14	-1.86656	-1.11057	8.61751e-08	-1.29521	-1.09193
25021220	chr1:25021220:G:A	1.00193e-14	-1.83229	-1.19152	5.10112e-08	-1.54729	-1.36419
25021268	chr1:25021268:C:T	7.79441e-14	-2.77212e-10	-0.972327	3.94193e-07	-2.77212e-10	-0.866685
25021635	chr1:25021635:G:A	4.97136e-14	-2.77212e-10	-1.42204	2.24972e-07	-2.77212e-10	-1.42755
25021835	chr1:25021835:A:G	6.62111e-14	-2.77212e-10	-1.13547	3.28452e-07	-2.77212e-10	-1.04914
25022166	chr1:25022166:G:A	1.34291e-14	-1.69927	-1.03162	6.87889e-08	-1.6418	-0.97068
25022691	chr1:25022691:C:T	4.93783e-14	-2.77212e-10	-1.42881	2.24778e-07	-2.77212e-10	-1.42841
25023123	chr1:25023123:A:G	2.76063e-14	-2.01027	-4.1799e-10	1.38282e-07	-1.91423	-4.1799e-10
25023695	chr1:25023695:G:C	1.60887e-14	-1.33716	-1.21304	1.0874e-07	-0.918408	-1.23616
25023704	chr1:25023704:G:A	4.97789e-14	-2.77212e-10	-1.42073	2.26801e-07	-2.77212e-10	-1.41945
25023965	chr1:25023965:T:C	6.92841e-14	-2.77212e-10	-1.0901	3.25804e-07	-2.77212e-10	-1.05723
25024006	chr1:25024006:T:C	1.90545e-13	-0.567462	0.489031	3.67746e-07	-1.5695	0.63336
25024097	chr1:25024097:C:G	1.08409e-13	-0.603851	-0.0385612	2.01743e-07	-1.58268	0.0461543
25024459	chr1:25024459:C:T	7.29569e-14	-2.77212e-10	-1.03845	3.46933e-07	-2.77212e-10	-0.994394
25024597	chr1:25024597:T:C	7.41173e-14	-2.77212e-10	-1.02267	3.52767e-07	-2.77212e-10	-0.97772
25024793	chr1:25024793:C:T	4.92064e-14	-2.77212e-10	-1.43229	2.2604e-07	-2.77212e-10	-1.42281
25025090	chr1:25025090:G:A	1.62065e-14	-1.89709	-0.645811	7.04398e-08	-1.79517	-0.793594
25025123	chr1:25025123:A:G	5.03586e-14	-2.77212e-10	-1.40915	2.30389e-07	-2.77212e-10	-1.40376
25025135	chr1:25025135:G:A	2.06158e-13	0.000321905	-4.1799e-10	2.28925e-07	-1.41013	-4.1799e-10
25025344	chr1:25025344:A:G	7.30546e-15	-1.92802	-1.41168	3.44183e-08	-1.87859	-1.42635
25025632	chr1:25025632:G:A	5.7672e-14	-2.77212e-10	-1.27355	2.66123e-07	-2.77212e-10	-1.25957
25026092	chr1:25026092:C:T	5.37803e-14	-1.34341	-4.1799e-10	2.53121e-07	-1.30966	-4.1799e-10
25026242	chr1:25026242:C:T	7.84879e-14	-2.77212e-10	-0.965375	3.25356e-07	-2.77212e-10	-1.05861
25026701	chr1:25026701:A:G	1.51831e-14	-2.00239	-0.605742	6.1262e-08	-2.00284	-0.725526
25026744	chr1:25026744:T:A	6.61372e-15	-2.0084	-1.43077	3.08353e-08	-1.97856	-1.43631
25026765	chr1:25026765:T:C	1.47099e-14	-1.98181	-0.657986	6.71356e-08	-1.89867	-0.738142
25026970	chr1:25026970:C:A	8.70251e-15	-1.7366	-1.4281	4.45764e-08	-1.61139	-1.43493
25027063	chr1:25027063:T:G	6.43327e-14	-2.77212e-10	-1.16425	2.72411e-07	-2.77212e-10	-1.23622
25027212	chr1:25027212:G:A	9.18038e-15	-1.69237	-1.41888	4.70624e-08	-1.56203	-1.43002
25027303	chr1:25027303:G:A	3.17074e-14	-0.863323	-1.00845	8.14781e-08	-1.40684	-1.03635
25027455	chr1:25027455:G:C	1.06051e-13	0.736196	-1.4006	9.88556e-08	-0.870079	-1.37979
25027529	chr1:25027529:A:G	7.31754e-15	-1.92521	-1.41284	5.11882e-08	-1.49365	-1.41437
25027587	chr1:25027587:A:C	6.48882e-14	-2.77212e-10	-1.15565	2.75042e-07	-2.77212e-10	-1.2266
25027783	chr1:25027783:T:G	7.56614e-15	-1.88952	-1.41511	5.31149e-08	-1.45437	-1.4167
25027963	chr1:25027963:A:G	1.73741e-14	-1.0375	-1.43584	4.86692e-08	-1.52733	-1.43115
25027990	chr1:25027990:G:A	7.94029e-14	-2.77212e-10	-0.953784	3.78659e-07	-2.77212e-10	-0.906891
25028004	chr1:25028004:C:T	5.70482e-14	-2.77212e-10	-1.28442	2.74748e-07	-2.77212e-10	-1.22767
25028592	chr1:25028592:A:G	1.9668e-14	-1.72009	-0.629242	9.30987e-08	-1.65498	-0.654882
25028877	chr1:25028877:C:T	1.78841e-14	-1.79674	-0.647668	8.39155e-08	-1.74174	-0.671972
25028908	chr1:25028908:C:T	2.76549e-14	-2.00852	-4.1799e-10	1.32821e-07	-1.95452	-4.1799e-10
25029000	chr1:25029000:A:G	8.68486e-14	-2.77212e-10	-0.864153	3.56378e-07	-2.77212e-10	-0.967534
25029305	chr1:25029305:G:A	5.84304e-14	-2.77212e-10	-1.26048	2.6067e-07	-2.77212e-10	-1.28027
25029367	chr1:25029367:C:T	8.73948e-15	-1.96486	-1.19561	4.23736e-08	-1.92064	-1.17636
25029439	chr1:25029439:G:A	9.23004e-15	-1.67263	-1.43323	4.66669e-08	-1.56411	-1.43639
25029483	chr1:25029483:C:T	7.19214e-14	-2.77212e-10	-1.05275	3.41441e-07	-2.77212e-10	-1.01035
25029513	chr1:25029513:C:G	5.42595e-14	-2.77212e-10	-1.33454	2.39429e-07	-2.77212e-10	-1.36527
25029579	chr1:25029579:A:T	7.20065e-14	-2.77212e-10	-1.05156	3.39542e-07	-2.77212e-10	-1.01593
25029785	chr1:25029785:C:T	1.41696e-13	-2.77212e-10	-0.374634	6.64469e-07	-2.77212e-10	-0.344539
25029880	chr1:25029880:G:A	6.83703e-14	-2.77212e-10	-1.10338	3.23814e-07	-2.77212e-10	-1.06336
25029942	chr1:25029942:C:A	5.74854e-14	-2.77212e-10	-1.27679	2.64191e-07	-2.77212e-10	-1.26685
25030213	chr1:25030213:G:C	8.0992e-15	-2.01016	-1.2264	3.89259e-08	-2.0101	-1.17177
25030228	chr1:25030228:A:G	8.16426e-15	-2.01029	-1.21826	3.9275e-08	-2.01025	-1.16269
25030434	chr1:25030434:T:C	3.23258e-13	-2.77212e-10	0.450132	1.19864e-06	-2.77212e-10	0.245417
25030562	chr1:25030562:C:T	5.2716e-14	-2.77212e-10	-1.3634	2.39966e-07	-2.77212e-10	-1.36303
25030876	chr1:25030876:C:T	1.02624e-13	0.738983	-1.43623	9.35693e-08	-0.868607	-1.43622
25031522	chr1:25031522:G:A	1.50804e-14	-1.78065	-0.834274	7.78409e-08	-1.69737	-0.791486
25031720	chr1:25031720:G:A	7.79417e-15	-2.00195	-1.27299	3.45548e-08	-1.96409	-1.33689
25032095	chr1:25032095:C:T	4.86347e-14	-1.44398	-4.1799e-10	3.99217e-07	-0.854023	-4.1799e-10
25032215	chr1:25032215:G:A	7.995e-15	-1.99895	-1.25055	3.5193e-08	-1.9586	-1.32407
25033080	chr1:25033080:C:G	1.25143e-14	-1.70078	-1.10067	5.67278e-08	-1.65492	-1.15034
25033233	chr1:25033233:T:C	4.92885e-14	-2.77212e-10	-1.43063	2.25773e-07	-2.77212e-10	-1.424
25033438	chr1:25033438:T:C	3.59265e-13	0.558502	-0.00275999	4.58205e-07	-0.582018	-0.134191
25033444	chr1:25033444:A:G	2.75831e-13	-2.77212e-10	0.291468	1.321e-06	-2.77212e-10	0.342614
25033797	chr1:25033797:T:C	9.73121e-15	-1.84011	-1.21287	5.31783e-08	-1.73155	-1.13833
25033975	chr1:25033975:C:T	5.14632e-14	-1.38745	-4.1799e-10	1.27702e-07	-1.99382	-4.1799e-10
25034470	chr1:25034470:C:T	8.54121e-15	-1.75884	-1.42457	4.47305e-08	-1.63867	-1.4042
25034624	chr1:25034624:A:T	3.84388e-13	0.623333	-4.1799e-10	3.18973e-07	-1.07842	-4.1799e-10
25035233	chr1:25035233:C:T	1.17673e-14	-1.51288	-1.35012	3.5767e-08	-1.95512	-1.31138
25035286	chr1:25035286:A:G	2.5901e-14	-1.66427	-0.409767	9.30073e-08	-1.97715	-0.333696
25035399	chr1:25035399:GTA:G	9.62774e-14	-2.77212e-10	-0.761085	3.94887e-07	-2.77212e-10	-0.864926
25035974	chr1:25035974:CACCACCATTATCATCAGCACTACCATA:C	6.96204e-15	-1.9516	-1.43624	2.98856e-08	-2.01011	-1.43604
25036165	chr1:25036165:A:G	8.67472e-14	-2.77212e-10	-0.865322	4.01465e-07	-2.77212e-10	-0.848406
25036315	chr1:25036315:AC:A	5.99968e-14	-2.77212e-10	-1.23403	2.64265e-07	-2.77212e-10	-1.26657
25036367	chr1:25036367:C:T	1.28477e-13	-1.59661	1.12404	4.63951e-07	-1.95076	1.24701
25036970	chr1:25036970:T:C	3.92243e-13	-2.77212e-10	0.643563	1.69762e-06	-2.77212e-10	0.593454
25037021	chr1:25037021:A:G	4.75034e-14	-1.4437	-0.0238182	2.04281e-07	-1.38007	-0.14396
25037032	chr1:25037032:C:T	7.68584e-15	-1.898	-1.39094	3.22584e-08	-1.98447	-1.38528
25037165	chr1:25037165:G:A	3.76697e-14	-1.99483	0.295368	2.12255e-07	-1.97091	0.485165
25037197	chr1:25037197:T:G	5.25063e-14	-2.77212e-10	-1.36739	2.35192e-07	-2.77212e-10	-1.38312
25037216	chr1:25037216:A:C	1.36555e-14	-2.00816	-0.70602	6.91601e-08	-1.9459	-0.661205
25037227	chr1:25037227:G:T	9.3504e-15	-1.86593	-1.22697	6.05097e-08	-1.58926	-1.15146
25037444	chr1:25037444:C:A	6.5492e-14	-2.77212e-10	-1.14639	3.08522e-07	-2.77212e-10	-1.11173
25037769	chr1:25037769:A:C	1.13362e-14	-1.67463	-1.22569	6.05387e-08	-1.50459	-1.23565
25038070	chr1:25038070:A:G	4.97826e-14	-2.77212e-10	-1.42065	2.26601e-07	-2.77212e-10	-1.42034
25038145	chr1:25038145:A:G	9.02826e-15	-1.86205	-1.26591	5.69067e-08	-1.599	-1.20311
25038161	chr1:25038161:T:C	8.82546e-15	-1.93753	-1.21315	3.77485e-08	-1.97291	-1.23967
25038864	chr1:25038864:C:A	1.06944e-14	-1.80368	-1.15491	5.43588e-08	-1.68007	-1.16785
25038874	chr1:25038874:C:T	9.87443e-15	-1.70972	-1.32865	8.38389e-08	-1.08132	-1.33331
25039556	chr1:25039556:T:A	4.01471e-14	-1.96428	0.328506	2.02546e-07	-1.96634	0.43378
25039669	chr1:25039669:G:A	3.7169e-13	-2.77212e-10	0.58974	1.81938e-06	-2.77212e-10	0.662725
25039691	chr1:25039691:A:G	1.15333e-14	-1.70584	-1.17725	5.73499e-08	-1.63367	-1.16069
25039727	chr1:25039727:C:T	2.95333e-13	0.359784	-4.1799e-10	9.09496e-07	-0.0306366	-4.1799e-10
25040013	chr1:25040013:G:A	5.75349e-14	-2.77212e-10	-1.27593	2.55371e-07	-2.77212e-10	-1.30081
25040149	chr1:25040149:A:G	1.13375e-14	-1.7463	-1.15391	5.60761e-08	-1.68034	-1.13648
25040496	chr1:25040496:C:T	2.71024e-14	-1.85922	-0.169482	1.12299e-07	-1.97969	-0.142667
25040525	chr1:25040525:T:C	1.06519e-14	-1.57127	-1.39132	5.38036e-08	-1.46841	-1.38978
25040595	chr1:25040595:G:A	2.76262e-13	-2.77212e-10	0.29303	1.60137e-06	-2.77212e-10	0.535089
25041010	chr1:25041010:T:C	4.88099e-14	-1.44039	-4.1799e-10	1.68645e-07	-1.71573	-4.1799e-10
25041246	chr1:25041246:C:T	1.52004e-14	-1.66607	-0.940926	7.69498e-08	-1.60375	-0.896619
25041739	chr1:25041739:C:T	1.2174e-14	-1.71542	-1.1136	6.06448e-08	-1.64485	-1.09364
25042026	chr1:25042026:G:A	4.91598e-14	-2.77212e-10	-1.43324	2.22981e-07	-2.77212e-10	-1.43644
25042277	chr1:25042277:T:C	1.09323e-14	-1.55546	-1.38114	5.52711e-08	-1.45192	-1.37936
25042323	chr1:25042323:A:G	3.72004e-13	-2.77212e-10	0.590584	1.81835e-06	-2.77212e-10	0.662158
25042747	chr1:25042747:T:C	1.14899e-14	-1.81844	-1.06841	5.83e-08	-1.69679	-1.08114
25042976	chr1:25042976:C:A	4.96412e-14	-2.77212e-10	-1.4235	2.29968e-07	-2.77212e-10	-1.40558
25043013	chr1:25043013:A:G	1.05321e-14	-1.80818	-1.16572	5.17326e-08	-1.75013	-1.14731
25043085	chr1:25043085:G:A	1.13378e-14	-1.76959	-1.13059	5.60656e-08	-1.70572	-1.11129
25043171	chr1:25043171:G:A	5.72717e-14	-2.77212e-10	-1.28051	2.65907e-07	-2.77212e-10	-1.26038
25043353	chr1:25043353:G:T	8.92006e-15	-1.71137	-1.42865	4.44219e-08	-1.61336	-1.43644
25043394	chr1:25043394:C:G	1.06362e-13	-2.77212e-10	-0.661475	4.93091e-07	-2.77212e-10	-0.642833
25043608	chr1:25043608:A:G	9.1684e-15	-1.91758	-1.19497	4.0261e-08	-1.91876	-1.22938
25043702	chr1:25043702:C:G	1.09682e-14	-1.91535	-1.01797	8.45847e-08	-1.48442	-0.92135
25044030	chr1:25044030:T:C	1.11525e-14	-1.83603	-1.08063	4.85387e-08	-1.84203	-1.11914
25044176	chr1:25044176:C:T	2.18413e-13	-2.77212e-10	0.0580695	1.20904e-06	-2.77212e-10	0.254057
25044377	chr1:25044377:C:T	1.11007e-14	-1.85066	-1.07065	4.83143e-08	-1.85537	-1.11043
25044420	chr1:25044420:G:A	9.77221e-14	-2.77212e-10	-0.746191	4.78954e-07	-2.77212e-10	-0.671923
25044461	chr1:25044461:C:T	5.66902e-14	-2.77212e-10	-1.29072	2.63039e-07	-2.77212e-10	-1.27122
25044586	chr1:25044586:C:G	7.72612e-15	-1.87295	-1.41076	3.57649e-08	-1.8366	-1.42996
25044591	chr1:25044591:C:T	3.38287e-13	1.30158	-0.806005	2.52618e-07	-0.416693	-0.894956
25044725	chr1:25044725:A:G	1.0905e-14	-1.83571	-1.10339	4.75491e-08	-1.84097	-1.14079
25044791	chr1:25044791:C:T	2.84199e-14	-1.89069	-0.0905338	1.22605e-07	-1.98288	-0.0516779
25045102	chr1:25045102:G:A	6.03591e-14	-2.77212e-10	-1.22801	2.83397e-07	-2.77212e-10	-1.19668
25045129	chr1:25045129:G:C	1.13668e-14	-1.8314	-1.06623	4.94562e-08	-1.83654	-1.1059
25045170	chr1:25045170:G:A	6.01558e-14	-2.77212e-10	-1.23138	2.67632e-07	-2.77212e-10	-1.25391
25045302	chr1:25045302:G:A	1.99003e-14	-1.57344	-0.764151	6.57228e-08	-1.95798	-0.700098
25045358	chr1:25045358:C:T	1.06597e-13	-2.77212e-10	-0.659264	5.60363e-07	-2.77212e-10	-0.514943
25045421	chr1:25045421:A:G	1.13644e-14	-1.80998	-1.08785	4.94425e-08	-1.81602	-1.12669
25045425	chr1:25045425:C:T	1.16976e-14	-1.44076	-1.42818	3.27169e-08	-1.93651	-1.41913
25045443	chr1:25045443:G:GC	5.65865e-14	-2.77212e-10	-1.29255	2.61295e-07	-2.77212e-10	-1.27788
25045449	chr1:25045449:G:A	1.13094e-14	-1.83463	-1.06806	4.91989e-08	-1.84003	-1.10763
25045677	chr1:25045677:G:A	2.00318e-13	-2.77212e-10	-0.0284148	8.63914e-07	-2.77212e-10	-0.0820535
25045847	chr1:25045847:C:T	5.91754e-14	-2.77212e-10	-1.24781	2.70051e-07	-2.77212e-10	-1.24492
25045887	chr1:25045887:A:G	1.26027e-14	-1.82508	-0.969322	5.45221e-08	-1.83108	-1.01384
25046089	chr1:25046089:G:A	1.78308e-14	-1.58838	-0.859009	5.68845e-08	-1.99519	-0.807313
25046098	chr1:25046098:G:T	3.07942e-14	-1.78833	-0.112662	1.73031e-07	-1.70737	0.0173169
25046316	chr1:25046316:G:A	2.71836e-14	-1.68388	-0.341824	1.41316e-07	-1.72008	-0.172441
25046325	chr1:25046325:C:A	6.04814e-14	-2.77212e-10	-1.22598	2.80537e-07	-2.77212e-10	-1.20682
25046390	chr1:25046390:C:T	1.79907e-13	-2.77212e-10	-0.135878	8.63168e-07	-2.77212e-10	-0.0829174
25046524	chr1:25046524:G:A	3.45905e-14	-1.62053	-0.164209	1.80694e-07	-1.67322	0.0265009
25046576	chr1:25046576:G:C	5.67441e-14	-2.77212e-10	-1.28977	2.61973e-07	-2.77212e-10	-1.27529
25046736	chr1:25046736:A:G	4.90582e-14	-2.77212e-10	-1.43531	2.23063e-07	-2.77212e-10	-1.43607
25046761	chr1:25046761:T:A	5.66512e-14	-2.77212e-10	-1.29141	2.62822e-07	-2.77212e-10	-1.27205
25047032	chr1:25047032:C:T	6.6708e-14	-2.77212e-10	-1.12799	3.28435e-07	-2.77212e-10	-1.04919
25047124	chr1:25047124:C:A	4.99305e-14	-2.77212e-10	-1.41769	2.26428e-07	-2.77212e-10	-1.4211
25047267	chr1:25047267:C:T	6.01412e-14	-2.77212e-10	-1.23162	2.81781e-07	-2.77212e-10	-1.2024
25047498	chr1:25047498:G:A	5.01228e-14	-2.77212e-10	-1.41384	2.35686e-07	-2.77212e-10	-1.38103
25047689	chr1:25047689:T:C	2.00024e-14	-0.900391	-1.43207	1.24153e-07	-0.603624	-1.41839
25047756	chr1:25047756:G:C	1.43105e-13	1.03392	-1.39867	1.21256e-07	-0.682021	-1.3636
25047853	chr1:25047853:G:T	5.00066e-14	-2.77212e-10	-1.41616	2.27517e-07	-2.77212e-10	-1.4163
25047930	chr1:25047930:A:G	4.90168e-14	-2.77212e-10	-1.43616	2.23201e-07	-2.77212e-10	-1.43545
25047945	chr1:25047945:C:A	7.29221e-14	-2.77212e-10	-1.03893	3.61722e-07	-2.77212e-10	-0.952651
25048095	chr1:25048095:C:G	1.54586e-14	-1.22405	-1.3661	3.85727e-08	-1.85476	-1.33623
25048166	chr1:25048166:C:T	3.77764e-13	1.44111	-0.83516	2.79544e-07	-0.343375	-0.866994
25048229	chr1:25048229:C:T	1.68103e-13	-2.77212e-10	-0.203741	7.89086e-07	-2.77212e-10	-0.172651
25048317	chr1:25048317:A:T	4.22431e-13	1.48727	-0.769561	3.07112e-07	-0.313684	-0.802632
25048346	chr1:25048346:A:G	8.87314e-15	-2.00138	-1.14391	4.11731e-08	-1.9362	-1.18954
25048378	chr1:25048378:A:G	7.57153e-15	-1.91868	-1.38524	3.56558e-08	-1.89344	-1.37617
25048381	chr1:25048381:G:A	6.09706e-14	-2.77212e-10	-1.21793	2.78388e-07	-2.77212e-10	-1.21451
25048459	chr1:25048459:A:G	2.93212e-14	-1.95001	-4.1799e-10	1.36214e-07	-1.9293	-4.1799e-10
25048803	chr1:25048803:C:T	1.67448e-13	-2.77212e-10	-0.207648	7.86014e-07	-2.77212e-10	-0.176552
25048880	chr1:25048880:G:A	1.68632e-13	-2.77212e-10	-0.200602	7.92037e-07	-2.77212e-10	-0.168918
25048977	chr1:25048977:G:A	1.87509e-14	-1.57313	-0.823943	8.4724e-08	-1.60238	-0.801748
25049092	chr1:25049092:G:A	9.19321e-15	-2.00569	-1.10417	4.26132e-08	-1.94027	-1.1511
25049118	chr1:25049118:A:G	5.96462e-14	-2.77212e-10	-1.23989	2.89305e-07	-2.77212e-10	-1.17604
25049135	chr1:25049135:G:T	5.76058e-14	-2.77212e-10	-1.2747	2.54451e-07	-2.77212e-10	-1.30442
25049348	chr1:25049348:G:A	5.51802e-14	-2.77212e-10	-1.31771	2.55297e-07	-2.77212e-10	-1.3011
25049521	chr1:25049521:TGCCTTG:T	5.36309e-14	-2.77212e-10	-1.34619	2.40145e-07	-2.77212e-10	-1.36228
25049602	chr1:25049602:G:C	5.75934e-14	-2.77212e-10	-1.27491	2.54233e-07	-2.77212e-10	-1.30528
25049606	chr1:25049606:G:A	5.14486e-13	1.60147	-0.686624	3.60691e-07	-0.234482	-0.721024
25050057	chr1:25050057:T:C	7.54348e-15	-1.87192	-1.43572	3.5374e-08	-1.84352	-1.43403
25050132	chr1:25050132:G:A	4.71566e-13	1.58884	-0.761096	3.30162e-07	-0.249628	-0.794317
25050275	chr1:25050275:T:C	7.66264e-15	-1.88667	-1.40529	3.53269e-08	-1.85185	-1.42703
25050535	chr1:25050535:G:A	7.54854e-15	-1.99518	-1.31178	3.59438e-08	-1.9179	-1.34367
25050918	chr1:25050918:C:T	1.67288e-13	-2.77212e-10	-0.208603	7.85241e-07	-2.77212e-10	-0.177536
25051100	chr1:25051100:CATT:C	7.67644e-14	-2.77212e-10	-0.987578	3.83264e-07	-2.77212e-10	-0.894802
25051417	chr1:25051417:C:A	1.82705e-13	0.642353	-0.762802	1.88695e-07	-0.810457	-0.792937
25051656	chr1:25051656:C:A	6.58469e-14	-2.77212e-10	-1.14099	3.02778e-07	-2.77212e-10	-1.13053
25051774	chr1:25051774:G:A	1.2818e-14	-1.51213	-1.26534	6.65834e-08	-1.44714	-1.19793
25051853	chr1:25051853:A:G	9.35428e-14	0.642881	-1.43278	9.78366e-08	-0.825838	-1.43439
25051867	chr1:25051867:A:G	1.41164e-14	-1.49662	-1.18436	7.57257e-08	-1.41219	-1.10422
25051953	chr1:25051953:A:G	1.35062e-14	-1.37997	-1.3452	6.12578e-08	-1.3817	-1.34674
25051988	chr1:25051988:G:A	8.95157e-15	-1.74637	-1.39012	4.15863e-08	-1.7341	-1.38166
25052022	chr1:25052022:C:T	1.16592e-14	-1.55419	-1.31803	3.66531e-08	-1.93884	-1.30319
25052177	chr1:25052177:G:A	1.14929e-14	-1.75041	-1.13618	5.08082e-08	-1.78673	-1.12874
25052229	chr1:25052229:C:T	5.11662e-14	-1.42349	0.0302554	3.69664e-07	-1.29253	0.361597
25052353	chr1:25052353:C:T	2.82779e-14	-1.98624	-4.1799e-10	3.46247e-07	-0.996374	-4.1799e-10
25052672	chr1:25052672:C:T	1.37789e-13	0.794818	-1.19741	1.31876e-07	-0.746767	-1.2149
25052828	chr1:25052828:A:C	1.61076e-14	-1.40036	-1.14867	6.66175e-08	-1.50144	-1.14312
25052867	chr1:25052867:C:T	7.92841e-14	-2.77212e-10	-0.955282	3.90024e-07	-2.77212e-10	-0.877318
25052869	chr1:25052869:A:G	2.04865e-14	-1.0518	-1.25675	1.22182e-07	-0.883106	-1.15491
25052993	chr1:25052993:C:G	2.96207e-13	1.26601	-0.903266	2.12771e-07	-0.58784	-0.895468
25053050	chr1:25053050:AC:A	1.67357e-13	-2.77212e-10	-0.208191	7.78363e-07	-2.77212e-10	-0.186335
25053377	chr1:25053377:T:C	5.20863e-14	-2.77212e-10	-1.37542	2.38386e-07	-2.77212e-10	-1.36964
25053532	chr1:25053532:C:T	9.40262e-15	-1.69528	-1.39205	3.24512e-08	-1.97256	-1.39123
25053533	chr1:25053533:C:T	3.43797e-14	-1.79085	-4.1799e-10	1.45807e-07	-1.86125	-4.1799e-10
25053589	chr1:25053589:G:A	5.21013e-14	-2.77212e-10	-1.37513	2.38458e-07	-2.77212e-10	-1.36933
25053648	chr1:25053648:G:A	9.59499e-15	-1.67848	-1.3886	3.27628e-08	-1.96654	-1.3877
25053790	chr1:25053790:C:T	5.20863e-14	-2.77212e-10	-1.37542	2.38386e-07	-2.77212e-10	-1.36964
25053963	chr1:25053963:A:G	8.01701e-14	-2.77212e-10	-0.944168	3.82089e-07	-2.77212e-10	-0.897874
25054572	chr1:25054572:T:C	9.46632e-15	-1.9473	-1.13328	4.62815e-08	-1.84858	-1.1602
25054590	chr1:25054590:A:G	8.4603e-15	-1.77109	-1.42184	4.7784e-08	-1.57688	-1.39996
25054770	chr1:25054770:G:C	1.06596e-13	-2.77212e-10	-0.659275	5.02322e-07	-2.77212e-10	-0.624286
25054820	chr1:25054820:G:A	7.67568e-15	-1.8592	-1.43107	3.30102e-08	-1.92953	-1.41718
25054894	chr1:25054894:C:G	3.24882e-14	-1.49434	-0.353104	1.27199e-07	-1.65368	-0.344093
25055056	chr1:25055056:G:A	5.25461e-14	-2.77212e-10	-1.36663	2.48049e-07	-2.77212e-10	-1.3299
25055136	chr1:25055136:T:A	2.99675e-13	-2.77212e-10	0.37438	1.54973e-06	-2.77212e-10	0.50231
25055158	chr1:25055158:G:A	1.14066e-13	-2.77212e-10	-0.591544	4.53155e-07	-2.77212e-10	-0.727294
25055184	chr1:25055184:C:G	7.11645e-15	-1.94896	-1.41695	3.33184e-08	-1.94268	-1.39474
25055348	chr1:25055348:C:T	5.53961e-14	-2.77212e-10	-1.31381	2.58674e-07	-2.77212e-10	-1.28796
25055363	chr1:25055363:G:A	5.20903e-14	-2.77212e-10	-1.37534	2.3679e-07	-2.77212e-10	-1.37635
25055592	chr1:25055592:G:A	5.30977e-14	-2.77212e-10	-1.35619	2.4145e-07	-2.77212e-10	-1.35687
25055649	chr1:25055649:T:G	5.51192e-14	-2.77212e-10	-1.31882	2.58087e-07	-2.77212e-10	-1.29023
25055722	chr1:25055722:G:A	1.16687e-13	-2.77212e-10	-0.56882	6.04363e-07	-2.77212e-10	-0.439351
25055747	chr1:25055747:C:G	1.15854e-13	0.85888	-1.43487	7.76101e-08	-1.0744	-1.41743
25055876	chr1:25055876:C:T	1.09733e-13	-2.77212e-10	-0.630272	5.16323e-07	-2.77212e-10	-0.596795
25056065	chr1:25056065:G:A	7.05275e-13	1.05484	0.175425	3.77108e-07	-0.891355	-0.0196408
25056482	chr1:25056482:G:C	5.25819e-14	-2.77212e-10	-1.36595	2.41452e-07	-2.77212e-10	-1.35686
25056601	chr1:25056601:C:T	5.55233e-14	-2.77212e-10	-1.31152	2.60187e-07	-2.77212e-10	-1.28213
25056639	chr1:25056639:G:A	5.55233e-14	-2.77212e-10	-1.31152	2.60187e-07	-2.77212e-10	-1.28213
25056921	chr1:25056921:A:G	5.07411e-14	-2.77212e-10	-1.40158	2.28381e-07	-2.77212e-10	-1.41251
25057043	chr1:25057043:T:C	6.36945e-14	-2.77212e-10	-1.17422	2.8042e-07	-2.77212e-10	-1.20724
25057736	chr1:25057736:T:C	1.09077e-13	-2.77212e-10	-0.636263	5.16787e-07	-2.77212e-10	-0.595897
25058024	chr1:25058024:G:A	4.92402e-14	-2.77212e-10	-1.43161	2.23536e-07	-2.77212e-10	-1.43395
25058042	chr1:25058042:T:G	7.78468e-15	-2.01	-1.26616	3.46348e-08	-2.00885	-1.28982
25058070	chr1:25058070:AG:A	5.77282e-14	-2.77212e-10	-1.27257	2.6223e-07	-2.77212e-10	-1.27431
25058213	chr1:25058213:A:G	1.0714e-13	-2.77212e-10	-0.654187	4.53458e-07	-2.77212e-10	-0.726625
25058468	chr1:25058468:G:A	4.96331e-14	-2.77212e-10	-1.42366	2.27601e-07	-2.77212e-10	-1.41593
25058540	chr1:25058540:G:A	1.37379e-13	-2.77212e-10	-0.405576	7.19619e-07	-2.77212e-10	-0.264805
25058661	chr1:25058661:T:C	6.97869e-14	-2.77212e-10	-1.08287	3.19908e-07	-2.77212e-10	-1.07549
25058695	chr1:25058695:C:T	2.45817e-14	-0.931707	-1.19461	4.55209e-08	-1.80841	-1.21694
25058883	chr1:25058883:C:T	4.96918e-14	-2.77212e-10	-1.42248	2.25644e-07	-2.77212e-10	-1.42457
25059024	chr1:25059024:C:T	1.1229e-13	-2.77212e-10	-0.607232	5.2835e-07	-2.77212e-10	-0.573769
25059045	chr1:25059045:C:T	8.3143e-14	-0.189932	-0.717826	9.33622e-08	-1.53589	-0.771152
25060114	chr1:25060114:A:G	1.2619e-13	-2.77212e-10	-0.49053	4.9743e-07	-2.77212e-10	-0.634073
25060180	chr1:25060180:C:T	2.76282e-14	-1.32546	-0.684026	3.28216e-07	-0.347354	-0.702502
25060246	chr1:25060246:C:T	1.08307e-13	0.249764	-0.893113	1.05109e-07	-1.24998	-0.938553
25060252	chr1:25060252:T:G	1.08769e-13	-2.77212e-10	-0.639091	5.15253e-07	-2.77212e-10	-0.59887
25060608	chr1:25060608:G:A	3.33917e-14	-0.444451	-1.37556	4.60557e-08	-1.64466	-1.36901
25060920	chr1:25060920:G:A	4.18166e-14	-0.470964	-1.12406	5.6847e-08	-1.66542	-1.13774
25061797	chr1:25061797:G:T	5.45091e-14	-2.77212e-10	-1.32995	2.6039e-07	-2.77212e-10	-1.28135
25062145	chr1:25062145:G:A	2.25792e-13	-2.77212e-10	0.0912966	1.23744e-06	-2.77212e-10	0.277271
25062212	chr1:25062212:G:A	6.96143e-14	-2.77212e-10	-1.08535	3.28185e-07	-2.77212e-10	-1.04995
25062427	chr1:25062427:A:T	5.91465e-14	0.122534	-1.37084	6.56355e-08	-1.30157	-1.35784
25062524	chr1:25062524:C:T	5.95062e-14	-2.77212e-10	-1.24224	2.68291e-07	-2.77212e-10	-1.25145
25062621	chr1:25062621:TA:T	6.35061e-14	-2.77212e-10	-1.17718	2.76975e-07	-2.77212e-10	-1.2196
25062654	chr1:25062654:G:A	1.36461e-13	-2.77212e-10	-0.412278	7.13954e-07	-2.77212e-10	-0.272708
25062954	chr1:25062954:G:A	4.90073e-14	-2.77212e-10	-1.43635	2.23091e-07	-2.77212e-10	-1.43595
25063539	chr1:25063539:A:AAAAAAT	4.93939e-14	-2.77212e-10	-1.42849	2.26204e-07	-2.77212e-10	-1.42209
25063875	chr1:25063875:A:G	9.28918e-14	-2.77212e-10	-0.796883	4.06502e-07	-2.77212e-10	-0.835938
25063976	chr1:25063976:T:C	5.2912e-13	-2.77212e-10	0.942896	2.23559e-06	-2.77212e-10	0.868735
25064154	chr1:25064154:G:C	4.92858e-14	-2.77212e-10	-1.43068	2.23033e-07	-2.77212e-10	-1.43621
25064221	chr1:25064221:C:T	5.65445e-14	-2.77212e-10	-1.29329	2.44969e-07	-2.77212e-10	-1.34239
25064492	chr1:25064492:T:C	7.15104e-14	-2.77212e-10	-1.05848	3.5314e-07	-2.77212e-10	-0.976661
25065113	chr1:25065113:C:T	1.29692e-14	-1.84677	-0.918974	7.60047e-08	-1.76727	-0.74546
25065138	chr1:25065138:G:T	5.24456e-14	-0.684275	-0.684268	7.37429e-07	0.490998	-0.731355
25065179	chr1:25065179:CCA:C	1.58406e-14	-1.68619	-0.879555	9.22557e-08	-1.61993	-0.699035
25065578	chr1:25065578:C:T	7.1654e-14	-2.77212e-10	-1.05647	3.34764e-07	-2.77212e-10	-1.0301
25065617	chr1:25065617:G:A	4.95175e-14	-2.77212e-10	-1.42599	2.24132e-07	-2.77212e-10	-1.43129
25065726	chr1:25065726:C:A	5.39052e-14	-2.77212e-10	-1.34109	2.35805e-07	-2.77212e-10	-1.38052
25065821	chr1:25065821:C:T	1.22321e-13	-2.77212e-10	-0.521674	6.04248e-07	-2.77212e-10	-0.439543
25065834	chr1:25065834:CG:C	1.98243e-13	-2.77212e-10	-0.0388267	8.39303e-07	-2.77212e-10	-0.110955
25065836	chr1:25065836:G:A	1.0819e-13	0.18761	-0.832042	1.21414e-07	-1.28905	-0.755272
25065873	chr1:25065873:G:A	1.22004e-14	-1.88854	-0.938311	7.03855e-08	-1.82139	-0.768151
25065875	chr1:25065875:C:A	6.18829e-14	-2.77212e-10	-1.20308	2.86154e-07	-2.77212e-10	-1.187
25066481	chr1:25066481:G:A	5.49166e-14	-2.77212e-10	-1.3225	2.51637e-07	-2.77212e-10	-1.31554
25066513	chr1:25066513:G:A	3.02319e-14	-0.495416	-1.424	4.37692e-08	-1.64153	-1.42307
25067055	chr1:25067055:A:G	1.69565e-13	0.403786	-0.598869	2.17239e-07	-0.982395	-0.480136
25067124	chr1:25067124:C:T	7.94771e-14	-2.77212e-10	-0.95285	3.81295e-07	-2.77212e-10	-0.899953
25067256	chr1:25067256:T:C	5.52066e-14	-2.77212e-10	-1.31724	2.56858e-07	-2.77212e-10	-1.295
25067309	chr1:25067309:C:G	7.88384e-14	-2.77212e-10	-0.960919	3.28636e-07	-2.77212e-10	-1.04858
25067722	chr1:25067722:T:C	6.22005e-14	-2.77212e-10	-1.19796	2.92853e-07	-2.77212e-10	-1.16386
25068260	chr1:25068260:C:T	5.51164e-14	-0.240155	-1.07872	6.42066e-08	-1.74018	-0.941242
25068427	chr1:25068427:A:G	1.49606e-13	-2.77212e-10	-0.320312	7.91832e-07	-2.77212e-10	-0.169177
25068642	chr1:25068642:G:A	1.6325e-14	-1.50789	-1.02773	4.7492e-08	-2.01001	-0.972956
25068718	chr1:25068718:G:A	2.40633e-14	-1.94949	-0.198146	8.81532e-08	-2.00512	-0.359328
25068781	chr1:25068781:C:T	1.31062e-14	-1.78272	-0.972518	4.63925e-08	-1.9596	-1.04679
25068782	chr1:25068782:A:G	2.4263e-14	-1.94594	-0.193422	8.86218e-08	-2.00395	-0.355202
25068849	chr1:25068849:G:T	2.36251e-14	-1.94812	-0.217888	8.65535e-08	-2.00467	-0.378098
25068853	chr1:25068853:T:G	1.52777e-14	-1.7561	-0.845821	4.26663e-08	-2.0063	-1.08382
25068860	chr1:25068860:A:G	1.26866e-14	-1.78139	-1.00639	4.50799e-08	-1.95749	-1.0776
25068898	chr1:25068898:A:T	2.55794e-14	-1.91617	-0.170363	9.16283e-08	-1.99251	-0.333275
25069125	chr1:25069125:G:A	4.92921e-14	-2.77212e-10	-1.43055	2.2501e-07	-2.77212e-10	-1.42738
25069145	chr1:25069145:T:C	7.18969e-13	-2.77212e-10	1.2495	3.02019e-06	-2.77212e-10	1.16955
25069168	chr1:25069168:T:G	8.48986e-14	-2.77212e-10	-0.886862	3.52271e-07	-2.77212e-10	-0.979125
25069247	chr1:25069247:G:A	4.40585e-14	-0.1076	-1.4352	4.29125e-08	-1.65543	-1.42893
25069254	chr1:25069254:G:C	1.03477e-13	-2.77212e-10	-0.688974	4.69225e-07	-2.77212e-10	-0.692444
25069268	chr1:25069268:G:A	1.08828e-14	-1.81418	-1.12696	3.63023e-08	-1.99239	-1.25926
25069388	chr1:25069388:G:A	1.38225e-14	-1.8194	-0.88262	4.95353e-08	-1.97634	-0.964506
25069431	chr1:25069431:C:A	4.5587e-14	-0.0722483	-1.43645	4.33675e-08	-1.6406	-1.43322
25069459	chr1:25069459:T:A	5.8183e-14	-0.0839675	-1.18076	5.04051e-08	-1.66302	-1.26041
25069820	chr1:25069820:G:A	1.25118e-14	-1.95359	-0.84805	1.09023e-07	-0.955341	-1.19662
25070041	chr1:25070041:C:T	7.7385e-14	-2.77212e-10	-0.979526	3.70564e-07	-2.77212e-10	-0.9285
25070278	chr1:25070278:G:A	3.0914e-14	-1.89711	-4.1799e-10	2.1734e-07	-1.46206	-4.1799e-10
25070342	chr1:25070342:C:T	1.33344e-14	-1.82701	-0.910964	4.23899e-08	-1.97651	-1.12011
25070407	chr1:25070407:C:A	4.61753e-14	-0.0805648	-1.41531	4.47288e-08	-1.64523	-1.39768
25070414	chr1:25070414:A:G	1.41475e-14	-1.76675	-0.912033	4.95714e-08	-1.94886	-0.991258
25070775	chr1:25070775:G:A	4.78701e-14	-0.0413451	-1.41848	4.54662e-08	-1.62568	-1.40088
25070794	chr1:25070794:T:G	5.30068e-14	-2.77212e-10	-1.3579	2.37217e-07	-2.77212e-10	-1.37455
25070931	chr1:25070931:T:C	4.96617e-14	-2.77212e-10	-1.42308	2.26141e-07	-2.77212e-10	-1.42237
25070975	chr1:25070975:T:A	2.01385e-14	-1.52976	-0.795926	8.03516e-08	-1.53323	-0.92388
25070981	chr1:25070981:C:A	1.86323e-14	-1.07432	-1.3291	4.48238e-08	-1.72074	-1.32004
25071016	chr1:25071016:C:T	7.32191e-14	-2.77212e-10	-1.03486	3.08968e-07	-2.77212e-10	-1.11029
25071039	chr1:25071039:C:CTG	1.06436e-14	-1.65992	-1.30344	4.74635e-08	-1.62928	-1.35429
25071121	chr1:25071121:C:T	8.2227e-15	-1.90394	-1.31748	3.69151e-08	-1.86559	-1.36932
25071216	chr1:25071216:G:A	9.80927e-15	-1.73353	-1.31146	4.35118e-08	-1.71007	-1.36043
25071223	chr1:25071223:T:G	9.91685e-15	-1.74446	-1.28962	4.38147e-08	-1.72082	-1.34274
25071476	chr1:25071476:C:T	1.02363e-14	-1.75488	-1.24751	4.47426e-08	-1.73354	-1.30906
25071551	chr1:25071551:G:A	4.91718e-14	-2.77212e-10	-1.433	2.22972e-07	-2.77212e-10	-1.43648
25071584	chr1:25071584:T:C	9.73898e-15	-1.76509	-1.2871	4.29257e-08	-1.74274	-1.34132
25071602	chr1:25071602:G:A	9.40922e-15	-1.6537	-1.43293	4.14207e-08	-1.68436	-1.43539
25071609	chr1:25071609:A:G	1.12881e-12	-2.77212e-10	1.7006	4.71552e-06	-2.77212e-10	1.61509
25071648	chr1:25071648:A:C	9.92752e-15	-1.71154	-1.32147	4.43674e-08	-1.68306	-1.36796
25071683	chr1:25071683:A:C	1.55938e-14	-1.72549	-0.855958	6.28128e-08	-1.6968	-1.00656
25071715	chr1:25071715:G:A	9.45435e-15	-1.7897	-1.29214	4.16131e-08	-1.76978	-1.34534
25071881	chr1:25071881:G:A	9.45572e-15	-1.64646	-1.43524	4.17821e-08	-1.67466	-1.4364
25071987	chr1:25071987:G:A	4.01576e-14	-0.259722	-1.37579	4.0625e-08	-1.73247	-1.40667
25072054	chr1:25072054:C:T	5.99137e-14	-1.23541	-4.1799e-10	1.90761e-07	-1.59251	-4.1799e-10
25072197	chr1:25072197:C:A	4.27149e-14	-0.176671	-1.3971	4.14567e-08	-1.69814	-1.42074
25072412	chr1:25072412:G:T	5.27203e-14	-0.00285201	-1.36047	4.58609e-08	-1.62235	-1.39557
25072598	chr1:25072598:G:A	9.53615e-15	-1.67562	-1.3976	3.44157e-08	-1.92303	-1.38198
25072746	chr1:25072746:C:T	8.89827e-14	-2.77212e-10	-0.839877	4.29533e-07	-2.77212e-10	-0.780828
25072844	chr1:25072844:A:G	1.27348e-13	-2.77212e-10	-0.481399	5.33615e-07	-2.77212e-10	-0.563851
25072908	chr1:25072908:G:A	6.44294e-14	-2.77212e-10	-1.16275	2.84107e-07	-2.77212e-10	-1.19418
25072983	chr1:25072983:C:T	2.93911e-14	-0.769944	-1.17768	6.77651e-08	-1.61785	-1.00962
25073178	chr1:25073178:C:T	4.65728e-13	2.21583	-1.40054	1.3268e-07	-0.56321	-1.39237
25073494	chr1:25073494:T:C	1.00558e-13	-2.77212e-10	-0.717582	4.72682e-07	-2.77212e-10	-0.685104
25073778	chr1:25073778:T:C	4.91272e-14	-2.77212e-10	-1.43391	2.23021e-07	-2.77212e-10	-1.43626
25074101	chr1:25074101:G:A	5.05282e-14	-0.932401	-0.473386	1.25972e-07	-1.84265	-0.164824
25074136	chr1:25074136:G:A	7.54623e-14	-0.412594	-0.592091	1.23033e-07	-1.55485	-0.476228
25074184	chr1:25074184:G:T	1.13132e-13	-0.728945	0.129179	2.8317e-07	-1.67824	0.480763
25074199	chr1:25074199:C:T	7.41327e-14	-2.77212e-10	-1.02246	3.38185e-07	-2.77212e-10	-1.01993
25074401	chr1:25074401:T:C	7.76807e-14	-2.77212e-10	-0.975712	3.77015e-07	-2.77212e-10	-0.911242
25074559	chr1:25074559:C:T	5.09786e-14	-2.77212e-10	-1.39691	2.3056e-07	-2.77212e-10	-1.40302
25074679	chr1:25074679:C:T	7.88956e-14	-2.77212e-10	-0.960193	3.80881e-07	-2.77212e-10	-0.901039
25074701	chr1:25074701:C:T	5.12965e-14	-2.77212e-10	-1.3907	2.35011e-07	-2.77212e-10	-1.3839
25074704	chr1:25074704:G:C	4.90301e-14	-2.77212e-10	-1.43588	2.23109e-07	-2.77212e-10	-1.43587
25074946	chr1:25074946:G:A	1.47742e-13	-1.02581	0.692961	3.09218e-06	0.501254	0.691849
25075001	chr1:25075001:C:A	1.48518e-14	-1.3535	-1.2767	5.12255e-08	-1.6501	-1.25719
25075008	chr1:25075008:A:G	5.07463e-14	-2.77212e-10	-1.40148	2.28054e-07	-2.77212e-10	-1.41394
25075035	chr1:25075035:C:T	6.07922e-14	-2.77212e-10	-1.22086	2.95639e-07	-2.77212e-10	-1.15439
25075088	chr1:25075088:T:C	5.00793e-14	-2.77212e-10	-1.41471	2.282e-07	-2.77212e-10	-1.4133
25075143	chr1:25075143:GT:G	1.63065e-13	-0.973593	0.739422	3.54241e-06	0.588633	0.740402
25075235	chr1:25075235:C:A	1.3864e-14	-1.45354	-1.24548	4.92101e-08	-1.72298	-1.22444
25075269	chr1:25075269:T:C	3.67634e-14	-2.00601	0.282198	2.70714e-07	-1.70513	0.462669
25075294	chr1:25075294:A:G	3.80256e-14	-2.01012	0.320056	3.17302e-07	-1.5872	0.503526
25075359	chr1:25075359:A:G	1.51579e-13	-1.03051	0.723302	3.17812e-06	0.496626	0.723892
25075427	chr1:25075427:C:T	7.34667e-14	-0.579176	-0.452311	1.50856e-07	-1.61065	-0.216552
25075527	chr1:25075527:G:A	1.75456e-13	-0.966293	0.805361	3.83961e-06	0.601868	0.807731
25075613	chr1:25075613:C:T	1.46194e-14	-1.36459	-1.28138	5.07153e-08	-1.65537	-1.26193
25075699	chr1:25075699:A:C	6.16471e-14	-2.77212e-10	-1.20689	2.93131e-07	-2.77212e-10	-1.16291
25075848	chr1:25075848:C:T	1.96534e-14	-1.26737	-1.0827	2.71363e-07	-0.0662888	-1.17378
25076085	chr1:25076085:G:A	1.33299e-13	-0.435726	-4.1799e-10	1.84638e-07	-1.62513	-4.1799e-10
25076120	chr1:25076120:A:G	4.02535e-14	-2.01029	0.377165	3.22907e-07	-1.62718	0.561016
25076133	chr1:25076133:C:T	5.62493e-14	-1.82538	0.526849	9.88176e-07	-0.391452	0.443785
25076389	chr1:25076389:A:T	1.23081e-14	-1.82756	-0.990507	5.52566e-08	-1.99135	-0.840194
25076700	chr1:25076700:G:A	5.20146e-14	-1.8126	0.435809	9.36509e-07	-0.354363	0.352996
25076722	chr1:25076722:A:C	1.84194e-13	-2.77212e-10	-0.112331	9.14349e-07	-2.77212e-10	-0.0253143
25076914	chr1:25076914:C:T	2.12303e-14	-2.01015	-0.262735	3.14148e-07	-0.330074	-0.763589
25076966	chr1:25076966:TAAAC:T	1.35502e-14	-1.44811	-1.27381	4.81514e-08	-1.71619	-1.25299
25076982	chr1:25076982:G:A	5.34524e-14	-2.77212e-10	-1.34953	2.33474e-07	-2.77212e-10	-1.39046
25077215	chr1:25077215:A:C	4.90064e-14	-2.77212e-10	-1.43637	2.23292e-07	-2.77212e-10	-1.43505
25077292	chr1:25077292:G:T	1.26488e-14	-1.50472	-1.28604	4.55747e-08	-1.75829	-1.26588
25077394	chr1:25077394:T:C	1.21978e-14	-1.82541	-1.00166	5.46518e-08	-1.98868	-0.853864
25077439	chr1:25077439:G:A	1.21308e-14	-1.7939	-1.03868	5.28632e-08	-1.97926	-0.896561
25077517	chr1:25077517:A:T	1.2673e-14	-1.79106	-0.997791	5.54656e-08	-1.97853	-0.849237
25077539	chr1:25077539:G:A	1.29774e-14	-1.80177	-0.963337	5.75028e-08	-1.98252	-0.809171
25077607	chr1:25077607:G:A	4.66882e-14	-2.00711	0.522283	4.08909e-07	-1.54154	0.711502
25077618	chr1:25077618:C:T	1.82655e-14	-2.00954	-0.41376	1.44904e-07	-1.58154	-0.285915
25077957	chr1:25077957:G:A	1.57668e-14	-1.44721	-1.1232	1.92642e-07	-0.378324	-1.20437
25078039	chr1:25078039:T:C	5.83897e-14	-1.26118	-4.1799e-10	1.71223e-07	-1.70056	-4.1799e-10
25078496	chr1:25078496:A:G	5.8503e-14	-2.77212e-10	-1.25924	2.74172e-07	-2.77212e-10	-1.22977
25078521	chr1:25078521:G:A	7.36016e-15	-1.89821	-1.43402	3.41272e-08	-1.87707	-1.43636
25078615	chr1:25078615:C:T	1.26946e-14	-1.79427	-0.992875	5.57107e-08	-1.97938	-0.843978
25078746	chr1:25078746:G:T	2.82918e-14	-1.98575	-4.1799e-10	1.33593e-07	-1.94873	-4.1799e-10
25078761	chr1:25078761:C:T	7.41189e-15	-1.89161	-1.43362	3.43798e-08	-1.86963	-1.43643
25078895	chr1:25078895:T:C	1.19335e-13	-2.77212e-10	-0.546386	5.79319e-07	-2.77212e-10	-0.481674
25078948	chr1:25078948:G:A	7.38924e-14	-2.77212e-10	-1.02571	3.34714e-07	-2.77212e-10	-1.03025
25079183	chr1:25079183:G:A	6.16153e-14	-2.77212e-10	-1.20741	2.81919e-07	-2.77212e-10	-1.20191
25079188	chr1:25079188:A:G	7.37215e-14	-2.77212e-10	-1.02802	3.237e-07	-2.77212e-10	-1.06371
25079217	chr1:25079217:C:T	4.62687e-14	-0.409293	-1.08456	7.26962e-08	-1.52975	-1.02748
25079318	chr1:25079318:T:A	1.24773e-14	-1.92071	-0.883693	6.35862e-08	-1.95714	-0.733989
25079652	chr1:25079652:T:C	6.72505e-14	-2.77212e-10	-1.11989	2.93548e-07	-2.77212e-10	-1.16149
25079716	chr1:25079716:C:T	6.1586e-14	-2.77212e-10	-1.20788	2.81791e-07	-2.77212e-10	-1.20236
25079968	chr1:25079968:A:T	8.30327e-14	-2.77212e-10	-0.909085	4.00657e-07	-2.77212e-10	-0.850422
25080078	chr1:25080078:C:T	1.41844e-14	-1.42462	-1.25156	5.02769e-08	-1.69787	-1.22811
25080156	chr1:25080156:A:G	1.90088e-14	-0.946943	-1.43647	3.73126e-08	-1.78771	-1.43648
25080257	chr1:25080257:T:C	8.32105e-14	-2.77212e-10	-0.906946	4.01565e-07	-2.77212e-10	-0.848157
25080310	chr1:25080310:T:C	5.43176e-14	-2.77212e-10	-1.33347	2.49828e-07	-2.77212e-10	-1.32275
25080366	chr1:25080366:C:T	4.68607e-14	-0.407655	-1.07348	7.35445e-08	-1.52988	-1.01575
25080515	chr1:25080515:C:G	1.34034e-14	-1.49966	-1.23315	4.8404e-08	-1.75513	-1.20882
25080830	chr1:25080830:T:A	1.47923e-14	-1.41596	-1.21826	5.24449e-08	-1.69104	-1.19273
25080843	chr1:25080843:A:G	1.52471e-14	-1.40641	-1.19752	5.39952e-08	-1.68379	-1.17085
25080869	chr1:25080869:C:T	2.7129e-13	-2.77212e-10	0.27487	1.36432e-06	-2.77212e-10	0.374882
25081363	chr1:25081363:G:T	4.35429e-14	-0.470452	-1.08412	7.02902e-08	-1.56458	-1.02631
25081442	chr1:25081442:C:G	7.39003e-15	-1.89185	-1.43634	3.44944e-08	-1.86862	-1.43411
25081620	chr1:25081620:G:C	5.40899e-14	-2.77212e-10	-1.33767	2.50789e-07	-2.77212e-10	-1.31891
25081726	chr1:25081726:G:A	2.427e-13	-2.77212e-10	0.163508	1.21642e-06	-2.77212e-10	0.260138
25081741	chr1:25081741:A:G	2.18659e-13	-2.77212e-10	0.0591943	1.17743e-06	-2.77212e-10	0.227562
25081841	chr1:25081841:G:A	7.22967e-14	-2.77212e-10	-1.04754	3.14342e-07	-2.77212e-10	-1.09305
25081942	chr1:25081942:G:T	1.38188e-14	-1.8331	-0.869186	6.35403e-08	-1.99268	-0.699171
25082028	chr1:25082028:G:A	1.32805e-14	-1.77966	-0.962359	5.81823e-08	-1.97257	-0.807378
25082177	chr1:25082177:C:T	1.97132e-14	-1.21536	-1.13167	2.90779e-07	0.0494266	-1.22039
25082194	chr1:25082194:G:T	8.09673e-15	-1.82816	-1.4087	3.9073e-08	-1.7879	-1.39019
25082220	chr1:25082220:C:T	5.11475e-14	-2.77212e-10	-1.39361	2.31349e-07	-2.77212e-10	-1.3996
25082282	chr1:25082282:C:T	4.21851e-14	-1.58625	-4.1799e-10	1.35511e-07	-1.93448	-4.1799e-10
25082293	chr1:25082293:G:A	2.30227e-13	-2.77212e-10	0.110749	1.15203e-06	-2.77212e-10	0.205751
25082304	chr1:25082304:A:T	6.42783e-14	-2.77212e-10	-1.1651	2.94284e-07	-2.77212e-10	-1.15898
25082452	chr1:25082452:C:T	1.35937e-14	-1.92391	-0.794806	6.73583e-08	-2.00991	-0.623588
25082508	chr1:25082508:C:A	1.17175e-13	-2.77212e-10	-0.564651	5.801e-07	-2.77212e-10	-0.480326
25082554	chr1:25082554:C:T	2.95928e-14	-1.94079	-4.1799e-10	1.31453e-07	-1.96488	-4.1799e-10
25082572	chr1:25082572:A:G	1.14824e-14	-1.85427	-1.03324	5.24893e-08	-2.00006	-0.882856
25082663	chr1:25082663:G:A	6.30426e-14	-2.77212e-10	-1.18451	2.88403e-07	-2.77212e-10	-1.17917
25082677	chr1:25082677:C:T	5.08554e-14	-2.77212e-10	-1.39933	2.30028e-07	-2.77212e-10	-1.40532
25082765	chr1:25082765:A:G	5.92476e-14	-0.209455	-1.03714	9.91674e-07	0.962575	-0.906707
25082814	chr1:25082814:C:T	4.92629e-14	-2.77212e-10	-1.43115	2.23992e-07	-2.77212e-10	-1.43192
25082828	chr1:25082828:G:A	6.65947e-14	-2.77212e-10	-1.12969	3.1497e-07	-2.77212e-10	-1.09105
25082851	chr1:25082851:G:A	9.18964e-14	-2.77212e-10	-0.807657	4.53761e-07	-2.77212e-10	-0.725955
25082951	chr1:25082951:G:A	3.86588e-14	-0.514227	-1.15932	6.27726e-08	-1.59452	-1.10949
25083104	chr1:25083104:T:C	5.20474e-14	-2.77212e-10	-1.37617	2.35057e-07	-2.77212e-10	-1.3837
25083109	chr1:25083109:C:A	5.21986e-14	-2.77212e-10	-1.37326	2.42441e-07	-2.77212e-10	-1.35277
25083116	chr1:25083116:A:G	1.08585e-14	-1.88507	-1.0583	5.05178e-08	-2.007	-0.914202
25083151	chr1:25083151:G:A	7.94632e-15	-1.95065	-1.30496	3.71563e-08	-1.90078	-1.32762
25083374	chr1:25083374:G:A	7.12799e-14	-2.77212e-10	-1.0617	3.29972e-07	-2.77212e-10	-1.04452
25083816	chr1:25083816:C:T	7.48656e-14	-2.77212e-10	-1.01262	3.58962e-07	-2.77212e-10	-0.960312
25084439	chr1:25084439:A:G	2.05639e-13	-2.77212e-10	-0.00219902	8.51436e-07	-2.77212e-10	-0.096602
25084862	chr1:25084862:C:T	6.01101e-14	-2.77212e-10	-1.23214	2.7633e-07	-2.77212e-10	-1.22193
25085299	chr1:25085299:C:T	3.8555e-14	-2.0039	0.327668	2.78462e-07	-1.72957	0.515324
25085449	chr1:25085449:T:C	2.39035e-13	-2.77212e-10	0.148292	1.19184e-06	-2.77212e-10	0.239725
25085652	chr1:25085652:A:G	5.24381e-14	-2.77212e-10	-1.36869	2.367e-07	-2.77212e-10	-1.37673
25085653	chr1:25085653:T:C	6.62352e-14	-2.77212e-10	-1.13511	3.07946e-07	-2.77212e-10	-1.1136
25085659	chr1:25085659:C:T	2.20855e-13	-2.77212e-10	0.0691851	1.09851e-06	-2.77212e-10	0.158186
25085905	chr1:25085905:G:A	7.96823e-14	-2.77212e-10	-0.950272	3.69556e-07	-2.77212e-10	-0.931224
25086680	chr1:25086680:A:G	8.03934e-15	-1.90673	-1.33724	3.54224e-08	-1.9023	-1.37388
25086786	chr1:25086786:T:C	6.73132e-14	-2.77212e-10	-1.11896	3.13131e-07	-2.77212e-10	-1.09691
25086932	chr1:25086932:G:A	2.76281e-14	-2.00949	-4.1799e-10	1.29952e-07	-1.97636	-4.1799e-10
25086951	chr1:25086951:G:A	6.4834e-14	-2.77212e-10	-1.15649	3.01145e-07	-2.77212e-10	-1.13593
25086975	chr1:25086975:G:A	8.80314e-15	-1.87206	-1.28115	7.27674e-08	-1.38996	-1.16629
25086999	chr1:25086999:A:G	6.76051e-14	-2.77212e-10	-1.11464	3.14516e-07	-2.77212e-10	-1.09249
25087008	chr1:25087008:C:T	6.3012e-14	-2.77212e-10	-1.18499	3.00112e-07	-2.77212e-10	-1.13937
25087029	chr1:25087029:G:T	2.97966e-14	-1.93393	-4.1799e-10	1.25646e-07	-2.01006	-4.1799e-10
25087046	chr1:25087046:G:C	3.77669e-14	-1.69689	-4.1799e-10	1.47749e-07	-1.84802	-4.1799e-10
25087818	chr1:25087818:G:A	8.99664e-14	-2.77212e-10	-0.828883	4.49665e-07	-2.77212e-10	-0.735024
25088270	chr1:25088270:G:A	7.27782e-15	-1.9563	-1.38719	3.38061e-08	-1.92305	-1.39983
25088339	chr1:25088339:T:C	1.18344e-13	-2.77212e-10	-0.554726	5.60818e-07	-2.77212e-10	-0.514131
25088371	chr1:25088371:G:A	5.76487e-14	-2.77212e-10	-1.27395	2.48353e-07	-2.77212e-10	-1.32867
25088516	chr1:25088516:C:T	4.59891e-14	-1.49992	-4.1799e-10	1.33507e-07	-1.94937	-4.1799e-10
25088691	chr1:25088691:G:C	5.98377e-14	-0.0216756	-1.21501	1.46223e-06	1.72725	-1.28306
25088768	chr1:25088768:A:G	2.31994e-13	-2.77212e-10	0.118393	9.59754e-07	-2.77212e-10	0.0231497
25088898	chr1:25088898:T:C	1.21492e-13	-2.77212e-10	-0.528472	5.32209e-07	-2.77212e-10	-0.566491
25089012	chr1:25089012:A:G	3.84461e-14	-1.96396	0.284895	3.12937e-07	-0.721722	-0.375803
25089032	chr1:25089032:C:T	7.53925e-15	-2.00718	-1.30101	5.84271e-08	-1.69797	-1.07777
25089092	chr1:25089092:A:T	7.54665e-15	-1.91646	-1.39075	3.11659e-08	-2.00649	-1.39771
25089191	chr1:25089191:T:C	3.59366e-14	-2.00262	0.256061	4.13125e-07	-0.418976	-0.400801
25089592	chr1:25089592:G:C	1.08693e-14	-1.51351	-1.42886	2.99426e-08	-2.00854	-1.4357
25090541	chr1:25090541:AC:A	1.09367e-14	-1.56834	-1.36786	7.74401e-08	-1.08911	-1.40492
25090652	chr1:25090652:G:A	6.18906e-14	-2.77212e-10	-1.20295	2.73091e-07	-2.77212e-10	-1.23372
25090813	chr1:25090813:C:T	4.97339e-14	-2.77212e-10	-1.42163	2.24289e-07	-2.77212e-10	-1.43059
25090868	chr1:25090868:G:A	2.94852e-14	-0.534415	-1.41002	6.15816e-07	1.00948	-1.43006
25091519	chr1:25091519:G:A	1.69883e-14	-2.00478	-0.491012	1.86542e-07	-1.12256	-0.492304
25091800	chr1:25091800:G:A	2.734e-14	-1.29769	-0.722282	2.36025e-07	-0.850325	-0.529265
25092060	chr1:25092060:A:G	2.25025e-13	-2.77212e-10	0.0878936	1.11831e-06	-2.77212e-10	0.176047
25092312	chr1:25092312:C:T	6.91033e-14	-2.77212e-10	-1.09272	3.01882e-07	-2.77212e-10	-1.13349
25092912	chr1:25092912:A:G	2.91057e-14	-2.00089	0.0435005	5.00577e-07	-0.0596419	-0.568123
25093126	chr1:25093126:G:A	1.85313e-13	-2.77212e-10	-0.106274	7.0718e-07	-2.77212e-10	-0.282241
25093274	chr1:25093274:G:A	8.52945e-15	-1.81529	-1.3695	9.25797e-08	-0.909763	-1.40569
25093943	chr1:25093943:A:G	8.77201e-15	-1.76648	-1.39028	1.0224e-07	-0.796995	-1.41921
25094095	chr1:25094095:A:G	1.14741e-13	-2.77212e-10	-0.585646	4.95013e-07	-2.77212e-10	-0.638942
25094410	chr1:25094410:C:T	2.18542e-13	-2.77212e-10	0.0586613	1.09058e-06	-2.77212e-10	0.150936
25094616	chr1:25094616:A:G	7.77619e-15	-1.84467	-1.43258	1.56455e-07	-0.365332	-1.42543
25094914	chr1:25094914:TTCCTTATATCATTTCACAGATACTC:T	5.25094e-14	-2.77212e-10	-1.36733	2.42307e-07	-2.77212e-10	-1.35332
25095041	chr1:25095041:T:C	1.69338e-13	-2.77212e-10	-0.196425	7.52383e-07	-2.77212e-10	-0.220282
25095150	chr1:25095150:G:A	4.99726e-14	-2.77212e-10	-1.41685	2.23154e-07	-2.77212e-10	-1.43566
25095286	chr1:25095286:C:T	5.3884e-14	0.094681	-1.43617	5.82901e-08	-1.35083	-1.42727
25095448	chr1:25095448:T:C	6.30937e-14	-2.77212e-10	-1.1837	2.8068e-07	-2.77212e-10	-1.20631
25095499	chr1:25095499:T:C	8.84931e-15	-1.90977	-1.23821	8.75599e-08	-1.16784	-1.20336
25096012	chr1:25096012:C:A	4.85901e-14	-0.0137664	-1.43113	5.56784e-08	-1.41029	-1.41364
25096136	chr1:25096136:G:A	6.25143e-14	-2.77212e-10	-1.19292	3.01204e-07	-2.77212e-10	-1.13574
25096225	chr1:25096225:T:C	1.92239e-13	-2.77212e-10	-0.0695798	8.01813e-07	-2.77212e-10	-0.156651
25096335	chr1:25096335:T:C	1.50376e-13	-2.77212e-10	-0.315178	7.36159e-07	-2.77212e-10	-0.242081
25096616	chr1:25096616:G:A	1.013e-13	-2.77212e-10	-0.710231	4.69965e-07	-2.77212e-10	-0.690869
25096844	chr1:25096844:A:G	9.6077e-15	-1.98848	-1.07728	7.50612e-08	-1.4515	-1.07372
25097067	chr1:25097067:A:G	1.46596e-14	-2.00895	-0.634274	1.06041e-07	-1.52865	-0.651049
25097185	chr1:25097185:G:A	9.86438e-15	-1.9663	-1.07309	8.1808e-08	-1.37022	-1.06894
25097344	chr1:25097344:G:A	6.2933e-14	-2.77212e-10	-1.18625	2.79564e-07	-2.77212e-10	-1.2103
25097456	chr1:25097456:A:G	2.77776e-14	-2.00409	-4.1799e-10	1.59532e-07	-1.77128	-4.1799e-10
25097605	chr1:25097605:A:G	5.47514e-14	-2.77212e-10	-1.32552	2.53585e-07	-2.77212e-10	-1.30783
25097814	chr1:25097814:G:T	1.28825e-13	-2.77212e-10	-0.469864	6.26358e-07	-2.77212e-10	-0.403604
25098030	chr1:25098030:A:G	5.799e-14	-2.77212e-10	-1.26805	2.58421e-07	-2.77212e-10	-1.28894
25098171	chr1:25098171:TGGGCTGTGGCA:T	7.0248e-14	0.0143688	-1.09066	9.65886e-07	1.21624	-1.18672
25098618	chr1:25098618:A:T	2.85881e-14	-1.97533	-4.1799e-10	2.69937e-07	-1.24534	-4.1799e-10
25098681	chr1:25098681:G:C	3.45124e-14	-0.898563	-0.888437	1.04239e-07	-1.35291	-0.843934
25098758	chr1:25098758:AGT:A	2.88158e-14	-1.9674	-4.1799e-10	1.35992e-07	-1.93093	-4.1799e-10
25098809	chr1:25098809:A:T	4.94108e-14	-0.269608	-1.15854	7.46006e-08	-1.4395	-1.09188
25098823	chr1:25098823:G:A	8.08415e-14	-2.77212e-10	-0.935828	3.67724e-07	-2.77212e-10	-0.936195
25099138	chr1:25099138:A:G	6.71479e-15	-1.99862	-1.42539	3.00899e-08	-2.00999	-1.42935
25099626	chr1:25099626:C:T	5.00648e-14	-2.77212e-10	-1.415	2.33144e-07	-2.77212e-10	-1.39187
25100140	chr1:25100140:A:G	8.8208e-13	0.328601	1.12536	1.77281e-06	-0.145445	0.782242
25100276	chr1:25100276:G:A	1.23584e-13	-2.77212e-10	-0.511402	5.03731e-07	-2.77212e-10	-0.621485
25100345	chr1:25100345:C:A	5.45363e-14	-2.77212e-10	-1.32945	2.47106e-07	-2.77212e-10	-1.33371
25100663	chr1:25100663:C:T	2.76037e-13	-2.77212e-10	0.292215	1.13624e-06	-2.77212e-10	0.191949
25100710	chr1:25100710:T:C	8.14247e-14	-0.514185	-0.414456	2.27576e-06	1.25262	-0.366071
25100726	chr1:25100726:G:A	7.60301e-14	-0.563705	-0.433485	2.07754e-06	1.1817	-0.386292
25101031	chr1:25101031:G:A	5.49035e-13	-0.0299595	1.0098	1.18816e-06	-0.437954	0.674589
25101350	chr1:25101350:AAATT:A	5.22036e-14	-2.77212e-10	-1.37317	2.50446e-07	-2.77212e-10	-1.32028
25101413	chr1:25101413:CCT:C	6.2541e-14	-0.717183	-0.475313	1.60398e-06	0.964624	-0.427906
25101483	chr1:25101483:A:G	7.85815e-14	-2.77212e-10	-0.964183	3.21834e-07	-2.77212e-10	-1.06949
25102067	chr1:25102067:G:A	5.11423e-14	-2.77212e-10	-1.39371	2.28072e-07	-2.77212e-10	-1.41386
25102207	chr1:25102207:A:G	1.23234e-13	-2.77212e-10	-0.514235	5.02394e-07	-2.77212e-10	-0.624142
25102283	chr1:25102283:C:T	3.61824e-14	-1.73975	-4.1799e-10	1.25784e-07	-2.00896	-4.1799e-10
25102418	chr1:25102418:G:A	2.7661e-14	-2.00829	-4.1799e-10	2.02351e-07	-1.53352	-4.1799e-10
25102481	chr1:25102481:C:G	7.02475e-14	-1.07629	-4.1799e-10	1.39415e-07	-1.90607	-4.1799e-10
25102982	chr1:25102982:T:C	4.27896e-14	-0.426202	-1.14582	1.31927e-06	1.41855	-1.07725
25103727	chr1:25103727:A:T	8.47386e-15	-1.95029	-1.24104	3.61588e-08	-2.00085	-1.25476
25103991	chr1:25103991:C:CTT	9.89785e-14	-2.77212e-10	-0.733416	3.96119e-07	-2.77212e-10	-0.861813
25104002	chr1:25104002:GT:G	1.0008e-13	-2.77212e-10	-0.722354	4.00112e-07	-2.77212e-10	-0.851783
25104205	chr1:25104205:C:T	5.53919e-14	-2.77212e-10	-1.31389	2.41098e-07	-2.77212e-10	-1.35832
25104944	chr1:25104944:A:G	7.1973e-15	-1.99428	-1.36034	3.27894e-08	-2.00934	-1.34408
25105028	chr1:25105028:T:C	6.27852e-14	-2.77212e-10	-1.1886	2.58279e-07	-2.77212e-10	-1.28949
25105234	chr1:25105234:C:T	2.0844e-13	1.38359	-1.37226	1.46243e-07	-0.423115	-1.43515
25105810	chr1:25105810:G:T	4.90739e-14	-2.77212e-10	-1.43499	2.23062e-07	-2.77212e-10	-1.43608
25105928	chr1:25105928:T:C	4.90355e-14	-2.77212e-10	-1.43577	2.23169e-07	-2.77212e-10	-1.4356
25105950	chr1:25105950:G:A	4.50068e-13	0.78108	-4.1799e-10	3.57935e-06	1.33941	-4.1799e-10
25106152	chr1:25106152:A:G	1.37755e-13	-2.77212e-10	-0.40284	6.40795e-07	-2.77212e-10	-0.380818
25106192	chr1:25106192:T:C	4.90067e-14	-2.77212e-10	-1.43636	2.25005e-07	-2.77212e-10	-1.42741
25106548	chr1:25106548:T:C	1.8841e-13	0.634616	-0.724314	5.21756e-07	0.269787	-0.856114
25106737	chr1:25106737:C:T	3.54676e-14	-1.7597	-4.1799e-10	1.49934e-07	-1.83333	-4.1799e-10
25107041	chr1:25107041:G:A	1.65243e-13	-2.77212e-10	-0.220902	8.16525e-07	-2.77212e-10	-0.138469
25107127	chr1:25107127:A:G	5.42792e-14	-2.77212e-10	-1.33418	2.34508e-07	-2.77212e-10	-1.38604
25107240	chr1:25107240:C:T	1.2842e-13	-2.77212e-10	-0.473013	5.16665e-07	-2.77212e-10	-0.596131
25107282	chr1:25107282:C:G	7.84455e-14	0.36631	-1.33222	1.9517e-06	2.02564	-1.29271
25107381	chr1:25107381:G:A	8.48774e-15	-1.88715	-1.30254	3.62316e-08	-1.97485	-1.27875
25107388	chr1:25107388:A:G	7.0664e-14	0.0194023	-1.08978	1.89803e-06	1.63696	-0.931918
25107428	chr1:25107428:C:G	5.056e-14	-2.77212e-10	-1.40516	2.30659e-07	-2.77212e-10	-1.40259
25107647	chr1:25107647:C:G	1.31181e-13	0.673757	-1.1255	2.74287e-06	2.17409	-1.10086
25107652	chr1:25107652:G:C	1.65534e-13	-2.77212e-10	-0.219142	7.63783e-07	-2.77212e-10	-0.205243
25107751	chr1:25107751:T:C	7.01777e-14	0.240078	-1.31737	1.69002e-06	1.86417	-1.2752
25108411	chr1:25108411:T:G	1.75471e-13	0.480454	-0.641298	4.86209e-07	0.124723	-0.78161
25109071	chr1:25109071:T:G	1.10861e-13	-2.77212e-10	-0.620046	4.37364e-07	-2.77212e-10	-0.762761
25109257	chr1:25109257:T:C	6.74833e-15	-1.99041	-1.42861	5.69676e-08	-1.37285	-1.42819
25109398	chr1:25109398:T:G	2.24749e-13	-2.77212e-10	0.0866651	9.32162e-07	-2.77212e-10	-0.00602014
25110567	chr1:25110567:G:C	5.26334e-14	-1.36497	-4.1799e-10	2.89487e-07	-1.17542	-4.1799e-10
25110602	chr1:25110602:T:C	1.56487e-13	-2.77212e-10	-0.275349	7.28866e-07	-2.77212e-10	-0.252037
25110676	chr1:25110676:A:C	1.24245e-13	0.254384	-0.760445	3.53215e-07	-0.0862017	-0.890247
25111204	chr1:25111204:C:T	2.31293e-13	-2.77212e-10	0.115367	9.58423e-07	-2.77212e-10	0.0217619
25111305	chr1:25111305:A:G	3.92771e-13	-2.77212e-10	0.644908	1.56632e-06	-2.77212e-10	0.51296
25111566	chr1:25111566:C:A	1.10486e-13	-2.77212e-10	-0.623431	4.36382e-07	-2.77212e-10	-0.765009
25111572	chr1:25111572:T:C	4.09203e-13	-2.77212e-10	0.685893	1.62985e-06	-2.77212e-10	0.552717
25111691	chr1:25111691:G:A	4.01945e-14	-0.598298	-1.03629	6.0013e-07	0.807489	-1.25387
25112010	chr1:25112010:G:A	7.37808e-14	-0.511456	-0.515764	1.64536e-07	-1.01321	-0.727188
25112416	chr1:25112416:G:C	2.89697e-14	-0.921171	-1.0409	8.5767e-08	-1.26309	-1.1288
25112451	chr1:25112451:G:A	1.67037e-13	-2.77212e-10	-0.210105	8.33745e-07	-2.77212e-10	-0.117599
25112543	chr1:25112543:C:A	1.83584e-13	-2.77212e-10	-0.115648	7.23589e-07	-2.77212e-10	-0.259303
25112720	chr1:25112720:C:T	8.75611e-14	-2.77212e-10	-0.855982	4.28862e-07	-2.77212e-10	-0.782391
25112909	chr1:25112909:T:C	5.01296e-14	-2.77212e-10	-1.41371	2.28598e-07	-2.77212e-10	-1.41156
25112922	chr1:25112922:C:A	1.58944e-13	-2.77212e-10	-0.25977	6.31321e-07	-2.77212e-10	-0.395713
25112958	chr1:25112958:A:G	3.37379e-14	-1.94005	0.130352	1.67361e-07	-1.62211	-0.10126
25113077	chr1:25113077:C:T	7.54738e-15	-2.00271	-1.30441	3.53404e-08	-2.00473	-1.27377
25113085	chr1:25113085:C:T	9.57374e-15	-1.74632	-1.32298	3.4727e-08	-1.92255	-1.37346
25113092	chr1:25113092:C:T	1.38348e-13	-2.77212e-10	-0.398546	5.35916e-07	-2.77212e-10	-0.559549
25113342	chr1:25113342:T:C	1.17197e-13	0.214539	-0.778998	1.89257e-07	-0.598943	-1.00148
25113388	chr1:25113388:G:A	1.40911e-13	-0.380188	-4.1799e-10	1.28971e-07	-1.98394	-4.1799e-10
25113494	chr1:25113494:G:A	5.84891e-13	-2.77212e-10	1.04311	3.11318e-06	-2.77212e-10	1.19987
25113532	chr1:25113532:C:T	1.26891e-13	-2.77212e-10	-0.484992	4.94173e-07	-2.77212e-10	-0.640641
25114205	chr1:25114205:T:G	2.79522e-14	-1.99782	-4.1799e-10	1.69007e-07	-1.71358	-4.1799e-10
25114210	chr1:25114210:C:T	1.14259e-13	-2.77212e-10	-0.589854	4.49327e-07	-2.77212e-10	-0.735775
25114225	chr1:25114225:A:C	2.76599e-13	-2.77212e-10	0.294251	1.44229e-06	-2.77212e-10	0.430461
25114323	chr1:25114323:T:C	1.15541e-13	-2.77212e-10	-0.57869	4.53906e-07	-2.77212e-10	-0.725638
25114525	chr1:25114525:C:G	7.10279e-15	-1.97057	-1.39726	3.15848e-08	-2.00906	-1.38179
25114757	chr1:25114757:C:T	1.14259e-13	-2.77212e-10	-0.589854	4.49327e-07	-2.77212e-10	-0.735775
25114816	chr1:25114816:G:A	6.95688e-15	-1.96712	-1.42147	3.06846e-08	-2.00837	-1.41139
25114882	chr1:25114882:C:T	6.01801e-14	-2.77212e-10	-1.23098	2.64461e-07	-2.77212e-10	-1.26583
25114895	chr1:25114895:C:T	1.16615e-13	-2.77212e-10	-0.569442	4.57736e-07	-2.77212e-10	-0.717235
25115041	chr1:25115041:C:T	1.13939e-13	-2.77212e-10	-0.592655	4.48185e-07	-2.77212e-10	-0.73832
25115071	chr1:25115071:G:A	1.14416e-13	-2.77212e-10	-0.588481	4.49834e-07	-2.77212e-10	-0.734649
25115076	chr1:25115076:C:T	1.90683e-14	-0.954985	-1.42531	5.24868e-08	-1.44665	-1.43631
25115188	chr1:25115188:G:A	1.13416e-13	-2.77212e-10	-0.597254	4.46326e-07	-2.77212e-10	-0.742477
25115260	chr1:25115260:G:A	7.02261e-15	-1.95684	-1.42234	3.07307e-08	-2.00568	-1.41258
25115263	chr1:25115263:A:G	1.26793e-14	-1.61775	-1.1706	4.25637e-08	-1.84293	-1.2496
25115336	chr1:25115336:T:C	6.95435e-15	-1.96483	-1.42412	3.05943e-08	-2.00782	-1.41489
25115519	chr1:25115519:A:T	8.85807e-14	0.2491	-1.09351	1.49135e-06	1.53819	-1.07428
25115558	chr1:25115558:C:T	7.03835e-15	-1.95601	-1.42094	3.07906e-08	-2.00555	-1.41077
25116217	chr1:25116217:G:A	2.07807e-13	-2.77212e-10	0.00829213	1.07113e-06	-2.77212e-10	0.132943
25116385	chr1:25116385:G:A	1.02981e-13	-0.693771	-4.1799e-10	9.36419e-07	-0.00146337	-4.1799e-10
25116545	chr1:25116545:C:T	6.88618e-15	-1.97069	-1.42811	3.03908e-08	-2.00904	-1.42035
25116558	chr1:25116558:T:C	9.00117e-15	-1.73972	-1.39124	3.66386e-08	-1.87948	-1.36294
25116561	chr1:25116561:G:A	6.93044e-15	-1.96328	-1.42912	3.03933e-08	-2.00759	-1.42171
25116622	chr1:25116622:G:A	6.95772e-15	-1.96376	-1.42471	3.05802e-08	-2.0075	-1.41568
25116745	chr1:25116745:G:C	5.77244e-14	-2.77212e-10	-1.27264	2.53458e-07	-2.77212e-10	-1.30833
25116870	chr1:25116870:G:C	7.29013e-15	-2.00321	-1.33859	3.40264e-08	-2.00326	-1.31313
25117106	chr1:25117106:C:T	1.38846e-14	-1.9773	-0.720241	5.04394e-08	-2.0074	-0.915353
25117116	chr1:25117116:T:A	1.08316e-13	-2.77212e-10	-0.643268	4.24708e-07	-2.77212e-10	-0.792125
25117551	chr1:25117551:T:C	4.21368e-14	-0.345189	-1.24221	1.00074e-07	-0.914987	-1.32263
25117788	chr1:25117788:T:C	5.09284e-14	-2.77212e-10	-1.3979	2.3507e-07	-2.77212e-10	-1.38364
25118323	chr1:25118323:C:T	4.53274e-14	-0.289524	-1.22488	1.06377e-07	-0.865615	-1.31092
25118369	chr1:25118369:T:C	9.71791e-14	-0.672247	-0.0795158	1.22284e-06	0.661141	-0.395737
25118736	chr1:25118736:T:C	7.41124e-15	-2.00462	-1.3207	3.47809e-08	-2.00173	-1.29273
25119000	chr1:25119000:CT:C	7.02021e-14	-2.77212e-10	-1.07694	3.20645e-07	-2.77212e-10	-1.07319
25119019	chr1:25119019:T:C	1.14283e-14	-1.64926	-1.24296	3.9324e-08	-1.86284	-1.30885
25119347	chr1:25119347:G:A	6.78728e-15	-1.97905	-1.43422	3.00613e-08	-2.01007	-1.43021
25119709	chr1:25119709:C:T	4.98461e-14	-1.41938	-4.1799e-10	1.70263e-07	-1.70618	-4.1799e-10
25119766	chr1:25119766:C:T	5.07018e-14	-2.77212e-10	-1.40236	2.29249e-07	-2.77212e-10	-1.40872
25119845	chr1:25119845:A:G	1.89035e-13	-2.77212e-10	-0.0863873	9.70653e-07	-2.77212e-10	0.0344422
25119871	chr1:25119871:G:A	1.16302e-13	-2.77212e-10	-0.572129	5.76197e-07	-2.77212e-10	-0.487077
25120131	chr1:25120131:A:ATC	7.06683e-15	-1.96307	-1.40984	3.11615e-08	-2.00747	-1.39688
25120397	chr1:25120397:G:A	5.57767e-14	-2.77212e-10	-1.30696	2.45746e-07	-2.77212e-10	-1.33923
25120634	chr1:25120634:G:A	7.23436e-14	-2.77212e-10	-1.04689	2.97637e-07	-2.77212e-10	-1.14765
25120898	chr1:25120898:A:G	1.61724e-13	1.17156	-1.41399	1.37839e-07	-0.607992	-1.30945
25120931	chr1:25120931:T:C	6.89013e-15	-1.99371	-1.40452	3.1405e-08	-2.00846	-1.3881
25121334	chr1:25121334:C:A	7.07642e-15	-1.95879	-1.41276	3.10783e-08	-2.00634	-1.40068
25121516	chr1:25121516:C:T	5.26571e-14	-2.77212e-10	-1.36452	2.44061e-07	-2.77212e-10	-1.34611
25121883	chr1:25121883:T:C	9.85281e-15	-1.68984	-1.35073	3.52244e-08	-1.88934	-1.39244
25121993	chr1:25121993:G:A	3.27701e-14	-1.8388	-4.1799e-10	1.77502e-07	-1.66454	-4.1799e-10
25122533	chr1:25122533:G:A	7.11963e-15	-1.95066	-1.4148	3.1068e-08	-2.00416	-1.40319
25122620	chr1:25122620:AAC:A	2.48095e-13	1.61794	-1.43244	1.84452e-07	-0.192702	-1.43343
25122792	chr1:25122792:A:C	7.03304e-15	-1.95244	-1.42526	3.06607e-08	-2.0044	-1.41615
25122919	chr1:25122919:G:A	1.07118e-13	0.539905	-1.19429	1.21867e-07	-0.880207	-1.16039
25123290	chr1:25123290:C:T	4.93586e-14	-2.77212e-10	-1.42921	2.23339e-07	-2.77212e-10	-1.43484
25124133	chr1:25124133:GGTC:CGTC	5.16053e-14	-2.77212e-10	-1.38469	2.38525e-07	-2.77212e-10	-1.36905
25124136	chr1:25124136:C:G	1.43797e-14	-1.81258	-0.849919	9.47925e-08	-1.40894	-0.882894
25124437	chr1:25124437:C:T	6.7401e-14	-2.77212e-10	-1.11766	2.80083e-07	-2.77212e-10	-1.20844
25124577	chr1:25124577:A:G	5.07221e-14	-2.77212e-10	-1.40196	2.27075e-07	-2.77212e-10	-1.41825
25124619	chr1:25124619:A:G	8.14536e-14	-2.77212e-10	-0.928285	3.29618e-07	-2.77212e-10	-1.04559
25124759	chr1:25124759:G:A	5.13351e-13	0.912641	-4.1799e-10	1.01408e-06	0.0782077	-4.1799e-10
25125133	chr1:25125133:C:T	8.15495e-14	-2.77212e-10	-0.927109	3.30046e-07	-2.77212e-10	-1.04429
25125876	chr1:25125876:A:G	6.60949e-15	-2.00919	-1.43062	3.13796e-08	-1.97252	-1.42484
25125946	chr1:25125946:C:T	6.52211e-14	-2.77212e-10	-1.15054	2.71719e-07	-2.77212e-10	-1.23876
25126180	chr1:25126180:G:A	3.62672e-14	-0.327369	-1.41004	5.82447e-08	-1.36894	-1.40994
25126439	chr1:25126439:T:C	8.0931e-14	-2.77212e-10	-0.934722	3.30404e-07	-2.77212e-10	-1.04321
25126522	chr1:25126522:C:T	4.99444e-14	-2.77212e-10	-1.41741	2.24127e-07	-2.77212e-10	-1.43132
25126674	chr1:25126674:T:G	2.78242e-14	-2.00241	-4.1799e-10	1.25612e-07	-2.01033	-4.1799e-10
25126718	chr1:25126718:T:C	2.65491e-13	-2.77212e-10	0.253263	1.3841e-06	-2.77212e-10	0.389277
25126721	chr1:25126721:A:C	8.26594e-14	-2.77212e-10	-0.913591	3.33991e-07	-2.77212e-10	-1.03241
25126962	chr1:25126962:C:T	1.45768e-13	1.06325	-1.40955	1.29033e-07	-0.683099	-1.30036
25127012	chr1:25127012:C:T	1.28965e-13	-2.77212e-10	-0.468777	6.04297e-07	-2.77212e-10	-0.439461
25127372	chr1:25127372:C:T	1.73802e-13	1.2191	-1.3895	1.49207e-07	-0.582363	-1.25583
25127487	chr1:25127487:G:A	2.03819e-13	-2.77212e-10	-0.0110874	9.45847e-07	-2.77212e-10	0.00855356
25127517	chr1:25127517:A:ATTAAT	1.44815e-13	-2.77212e-10	-0.35286	6.79558e-07	-2.77212e-10	-0.322084
25127580	chr1:25127580:T:C	8.41041e-14	-2.77212e-10	-0.896264	3.3908e-07	-2.77212e-10	-1.01729
25128455	chr1:25128455:G:T	6.79658e-15	-2.00961	-1.40229	3.10776e-08	-2.00122	-1.40582
25128560	chr1:25128560:GGCGGGT:G	6.33422e-14	-2.77212e-10	-1.17977	2.64797e-07	-2.77212e-10	-1.26456
25128619	chr1:25128619:C:T	6.66135e-14	-2.77212e-10	-1.12941	2.77108e-07	-2.77212e-10	-1.21912
25128742	chr1:25128742:C:T	2.44805e-14	-1.43609	-0.694351	7.6164e-08	-1.67303	-0.837609
25129034	chr1:25129034:A:G	2.8522e-14	-1.0553	-0.922347	3.3322e-07	0.140428	-1.17515
25129044	chr1:25129044:G:A	1.15273e-14	-1.81985	-1.06375	4.5873e-08	-1.911	-1.10665
25129055	chr1:25129055:G:A	1.0423e-13	-2.77212e-10	-0.681717	5.10868e-07	-2.77212e-10	-0.607416
25129222	chr1:25129222:G:T	4.91957e-14	-2.77212e-10	-1.43251	2.23401e-07	-2.77212e-10	-1.43456
25129538	chr1:25129538:G:A	5.52475e-14	-2.77212e-10	-1.3165	2.76353e-07	-2.77212e-10	-1.22185
25129543	chr1:25129543:T:C	8.04049e-14	-2.77212e-10	-0.941244	3.26945e-07	-2.77212e-10	-1.05374
25129620	chr1:25129620:T:C	2.55721e-14	-1.02464	-1.06218	3.21654e-07	0.190953	-1.261
25129910	chr1:25129910:G:A	6.66452e-14	-2.77212e-10	-1.12894	2.71078e-07	-2.77212e-10	-1.24112
25130182	chr1:25130182:A:G	6.66092e-14	-2.77212e-10	-1.12948	2.71003e-07	-2.77212e-10	-1.2414
25130547	chr1:25130547:A:G	3.19799e-14	-0.445995	-1.41722	5.53213e-08	-1.41601	-1.41436
25130553	chr1:25130553:CT:C	5.17978e-14	-2.77212e-10	-1.38097	2.39495e-07	-2.77212e-10	-1.36499
25130566	chr1:25130566:C:T	5.22812e-14	-2.77212e-10	-1.37168	2.4203e-07	-2.77212e-10	-1.35447
25130655	chr1:25130655:C:T	3.89588e-14	-1.66582	-4.1799e-10	1.59409e-07	-1.77205	-4.1799e-10
25130790	chr1:25130790:T:C	8.02398e-14	-2.77212e-10	-0.943299	3.23937e-07	-2.77212e-10	-1.06298
25130907	chr1:25130907:C:T	1.46494e-13	-2.77212e-10	-0.341332	6.13932e-07	-2.77212e-10	-0.423643
25130982	chr1:25130982:T:A	4.91491e-14	-2.77212e-10	-1.43346	2.22979e-07	-2.77212e-10	-1.43645
25131028	chr1:25131028:C:T	2.37742e-13	-2.77212e-10	0.142866	1.23148e-06	-2.77212e-10	0.272441
25131289	chr1:25131289:GGGTGTCAGGCAGTCCT:G	5.22483e-14	-2.77212e-10	-1.37231	2.41846e-07	-2.77212e-10	-1.35523
25131924	chr1:25131924:G:A	5.71617e-14	-2.77212e-10	-1.28244	2.44023e-07	-2.77212e-10	-1.34627
25132179	chr1:25132179:G:A	2.98902e-14	-0.586802	-1.34399	5.4438e-08	-1.50636	-1.34011
25132381	chr1:25132381:T:A	1.46956e-13	-2.77212e-10	-0.338187	6.15757e-07	-2.77212e-10	-0.420675
25132460	chr1:25132460:A:G	3.1324e-14	-0.521035	-1.3629	5.56501e-08	-1.46482	-1.35963
25132894	chr1:25132894:A:G	6.72426e-14	-1.12001	-4.1799e-10	4.78878e-07	-0.672081	-4.1799e-10
25132941	chr1:25132941:T:C	7.4934e-14	-0.173339	-0.838373	1.12596e-07	-1.25712	-0.862593
25132994	chr1:25132994:T:G	6.92685e-15	-1.99792	-1.39499	3.0889e-08	-2.00865	-1.40447
25133052	chr1:25133052:C:G	2.01316e-13	-2.77212e-10	-0.0234447	1.011e-06	-2.77212e-10	0.0751668
25133253	chr1:25133253:C:T	2.64232e-13	0.384601	-0.136094	2.45016e-07	-1.03521	-0.307
25133480	chr1:25133480:G:A	1.32712e-13	-2.77212e-10	-0.440136	5.75876e-07	-2.77212e-10	-0.487634
25134389	chr1:25134389:T:C	1.3039e-14	-1.36333	-1.39704	4.06676e-08	-1.71207	-1.42602
25134510	chr1:25134510:A:C	1.50029e-13	-2.77212e-10	-0.317492	6.28199e-07	-2.77212e-10	-0.40067
25134587	chr1:25134587:T:C	1.16922e-13	0.826597	-1.39341	9.47044e-08	-0.856336	-1.43643
25135432	chr1:25135432:T:C	4.61065e-14	-0.316673	-1.18069	7.42615e-08	-1.35212	-1.18382
25135588	chr1:25135588:A:G	4.99542e-14	-0.27529	-1.14192	7.87975e-08	-1.32572	-1.15092
25135678	chr1:25135678:T:C	2.19489e-14	-0.859536	-1.38007	5.78683e-08	-1.37629	-1.40907
25136397	chr1:25136397:C:A	1.62873e-13	-2.77212e-10	-0.23535	8.33822e-07	-2.77212e-10	-0.117507
25136511	chr1:25136511:G:A	3.13605e-14	-1.88277	-4.1799e-10	1.3447e-07	-1.94218	-4.1799e-10
25136611	chr1:25136611:A:T	6.22127e-14	-2.77212e-10	-1.19776	2.95937e-07	-2.77212e-10	-1.15338
25136651	chr1:25136651:T:A	5.79908e-14	-0.199666	-1.06837	1.01017e-07	-1.1614	-1.06683
25136718	chr1:25136718:T:C	6.31312e-14	-2.77212e-10	-1.1831	3.00941e-07	-2.77212e-10	-1.13661
25137010	chr1:25137010:C:A	3.24255e-12	1.27484	1.48096	1.98585e-06	-0.349516	1.09979
25137145	chr1:25137145:G:C	3.33337e-12	1.36477	1.41865	1.99933e-06	-0.284756	1.04179
25137355	chr1:25137355:A:G	2.30448e-13	-2.77212e-10	0.111705	1.1939e-06	-2.77212e-10	0.241457
25137509	chr1:25137509:C:T	7.28697e-14	-2.77212e-10	-1.03965	3.44113e-07	-2.77212e-10	-1.00256
25137642	chr1:25137642:T:A	2.76803e-14	-2.0076	-4.1799e-10	1.3116e-07	-1.96711	-4.1799e-10
25137907	chr1:25137907:T:G	2.30983e-13	-2.77212e-10	0.114025	1.19683e-06	-2.77212e-10	0.243901
25137935	chr1:25137935:C:T	1.88054e-14	-1.07148	-1.3227	5.44853e-08	-1.48584	-1.35976
25138117	chr1:25138117:T:C	6.08273e-14	-2.77212e-10	-1.22028	2.8878e-07	-2.77212e-10	-1.17786
25138218	chr1:25138218:CATT:C	7.04102e-14	-2.77212e-10	-1.07398	3.38901e-07	-2.77212e-10	-1.01782
25138329	chr1:25138329:T:C	6.25602e-14	-2.77212e-10	-1.19219	2.61897e-07	-2.77212e-10	-1.27558
25138340	chr1:25138340:C:T	6.38177e-14	-2.77212e-10	-1.17229	2.67499e-07	-2.77212e-10	-1.25441
25138435	chr1:25138435:C:T	3.34326e-14	-1.81879	-4.1799e-10	2.29616e-07	-1.40712	-4.1799e-10
25138484	chr1:25138484:G:C	1.58115e-13	-2.77212e-10	-0.264999	6.14432e-07	-2.77212e-10	-0.422828
25139149	chr1:25139149:G:A	5.92051e-14	-2.77212e-10	-1.24731	2.80321e-07	-2.77212e-10	-1.20759
25139162	chr1:25139162:C:A	3.08851e-13	-2.77212e-10	0.404539	1.43607e-06	-2.77212e-10	0.426138
25139375	chr1:25139375:T:C	1.38476e-13	-2.77212e-10	-0.397621	5.82481e-07	-2.77212e-10	-0.476231
25139468	chr1:25139468:G:A	1.07521e-13	-2.77212e-10	-0.650632	4.4036e-07	-2.77212e-10	-0.755933
25139603	chr1:25139603:T:C	2.91318e-14	-1.95649	-4.1799e-10	1.41308e-07	-1.89258	-4.1799e-10
25139715	chr1:25139715:TTG:T	6.03549e-14	-2.77212e-10	-1.22808	2.86169e-07	-2.77212e-10	-1.18695
25140092	chr1:25140092:T:G	2.26077e-14	-0.840428	-1.3696	5.91186e-08	-1.36181	-1.40217
25140202	chr1:25140202:A:G	4.94181e-14	-0.299511	-1.12849	8.93971e-08	-1.2227	-1.12774
25140485	chr1:25140485:G:A	6.06838e-14	-2.77212e-10	-1.22264	2.87818e-07	-2.77212e-10	-1.1812
25140670	chr1:25140670:G:A	1.86757e-14	-1.06793	-1.33316	5.41619e-08	-1.48524	-1.36631
25140681	chr1:25140681:T:G	3.0129e-14	-1.92283	-4.1799e-10	1.66467e-07	-1.72873	-4.1799e-10
25140856	chr1:25140856:G:A	5.30529e-14	-2.77212e-10	-1.35703	2.48241e-07	-2.77212e-10	-1.32913
25141383	chr1:25141383:A:G	2.55804e-14	-0.724387	-1.36211	7.23366e-08	-1.16576	-1.39644
25141590	chr1:25141590:A:G	4.94001e-14	-2.77212e-10	-1.42837	2.30927e-07	-2.77212e-10	-1.40142
25141703	chr1:25141703:T:C	1.04886e-13	-2.77212e-10	-0.675443	4.29972e-07	-2.77212e-10	-0.779808
25141755	chr1:25141755:C:G	1.59143e-13	-0.374549	0.116034	2.90744e-07	-1.20434	0.0332542
25141804	chr1:25141804:G:A	7.79112e-14	-2.77212e-10	-0.972749	3.2458e-07	-2.77212e-10	-1.06099
25141907	chr1:25141907:C:T	1.23802e-14	-1.55109	-1.26113	3.78396e-07	0.439622	-1.34721
25141948	chr1:25141948:G:C	1.32107e-13	0.0374225	-0.482131	1.96845e-07	-0.974246	-0.586867
25142235	chr1:25142235:T:C	4.93903e-14	-2.77212e-10	-1.42856	2.22974e-07	-2.77212e-10	-1.43647
25142354	chr1:25142354:C:A	4.96406e-14	-2.77212e-10	-1.42351	2.27414e-07	-2.77212e-10	-1.41675
25142611	chr1:25142611:C:T	1.05573e-13	-2.77212e-10	-0.668916	4.24269e-07	-2.77212e-10	-0.793159
25142933	chr1:25142933:G:A	5.79972e-14	-2.77212e-10	-1.26792	2.65078e-07	-2.77212e-10	-1.2635
25143064	chr1:25143064:G:A	4.90744e-14	-2.77212e-10	-1.43498	2.26811e-07	-2.77212e-10	-1.41941
25143294	chr1:25143294:T:C	9.58482e-14	-2.77212e-10	-0.765554	4.37881e-07	-2.77212e-10	-0.761579
25143422	chr1:25143422:G:A	1.63276e-14	-1.74829	-0.787177	7.42476e-08	-1.57375	-0.962367
25143751	chr1:25143751:G:A	2.7917e-14	-1.99908	-4.1799e-10	1.29843e-07	-1.9772	-4.1799e-10
25143910	chr1:25143910:G:A	2.28771e-14	-0.956733	-1.24145	5.4842e-08	-1.58973	-1.24934
25144112	chr1:25144112:C:T	5.8411e-14	-2.77212e-10	-1.26081	2.72736e-07	-2.77212e-10	-1.23502
25144417	chr1:25144417:A:G	1.18586e-13	-2.77212e-10	-0.552679	4.77523e-07	-2.77212e-10	-0.674914
25145026	chr1:25145026:G:A	9.45556e-15	-1.98882	-1.09289	4.69087e-08	-1.99894	-0.996383
25145212	chr1:25145212:G:A	8.95493e-15	-1.83286	-1.30326	5.51926e-08	-1.46862	-1.36408
25145298	chr1:25145298:A:C	2.33846e-14	-0.876288	-1.29995	3.54168e-08	-1.87441	-1.40193
25145300	chr1:25145300:A:C	8.0355e-15	-1.90112	-1.34333	3.2307e-08	-2.01039	-1.35786
25145324	chr1:25145324:A:C	7.99666e-15	-1.82266	-1.42664	4.25165e-08	-1.778	-1.31563
25145480	chr1:25145480:G:A	6.78685e-15	-2.00949	-1.40384	3.16216e-08	-2.01013	-1.37956
25146047	chr1:25146047:G:A	1.03564e-14	-1.57899	-1.41172	3.0208e-08	-2.00248	-1.43294
25146457	chr1:25146457:G:A	4.90126e-14	-2.77212e-10	-1.43624	2.29876e-07	-2.77212e-10	-1.40599
25146544	chr1:25146544:G:A	4.9374e-14	-2.77212e-10	-1.42889	2.37089e-07	-2.77212e-10	-1.37509
25147049	chr1:25147049:G:GC	7.98669e-15	-1.92649	-1.32405	4.31933e-08	-1.76412	-1.31372
25147051	chr1:25147051:AGG:A	7.90493e-15	-1.92747	-1.33336	4.28497e-08	-1.76237	-1.32346
25147099	chr1:25147099:T:C	4.9004e-14	-2.77212e-10	-1.43642	2.23189e-07	-2.77212e-10	-1.43551
25147547	chr1:25147547:G:T	5.16572e-14	-2.77212e-10	-1.38369	2.36916e-07	-2.77212e-10	-1.37582
25148105	chr1:25148105:G:A	2.06289e-13	1.31069	-1.30973	7.66801e-08	-1.09372	-1.41016
25148128	chr1:25148128:A:G	5.25838e-14	-2.77212e-10	-1.36591	2.3439e-07	-2.77212e-10	-1.38654
25148535	chr1:25148535:T:G	7.3627e-15	-1.96946	-1.36243	5.41108e-08	-1.49653	-1.35596
25148704	chr1:25148704:A:G	7.61301e-15	-2.00671	-1.29175	1.1497e-07	-0.773363	-1.32549
25148796	chr1:25148796:G:A	2.13362e-13	-2.77212e-10	0.0346701	9.54368e-07	-2.77212e-10	0.0175229
25148854	chr1:25148854:A:G	6.75767e-15	-1.99164	-1.426	5.46391e-08	-1.41974	-1.42304
25148927	chr1:25148927:T:C	7.97337e-15	-1.97499	-1.27722	5.80192e-08	-1.3654	-1.41736
25148951	chr1:25148951:C:T	5.9653e-14	-2.77212e-10	-1.23977	2.8152e-07	-2.77212e-10	-1.20332
25149102	chr1:25149102:A:G	2.13252e-13	-2.77212e-10	0.034156	9.53888e-07	-2.77212e-10	0.0170196
25149695	chr1:25149695:C:T	1.42835e-13	-2.77212e-10	-0.366631	6.43547e-07	-2.77212e-10	-0.376533
25149743	chr1:25149743:G:A	4.32853e-13	-2.77212e-10	0.74208	1.91619e-06	-2.77212e-10	0.714565
25149828	chr1:25149828:ATTCACTC:A	6.33488e-14	-2.77212e-10	-1.17966	3.19357e-07	-2.77212e-10	-1.07722
25150294	chr1:25150294:T:C	3.07488e-14	-1.90247	-4.1799e-10	2.24834e-07	-1.42817	-4.1799e-10
25150465	chr1:25150465:G:A	2.0967e-13	-2.77212e-10	0.0172134	9.38085e-07	-2.77212e-10	0.000313593
25150595	chr1:25150595:C:T	3.00038e-14	-1.927	-4.1799e-10	1.40771e-07	-1.89639	-4.1799e-10
25150639	chr1:25150639:A:C	7.47893e-13	1.28894	-4.1799e-10	5.70405e-07	-0.49718	-4.1799e-10
25150657	chr1:25150657:T:C	5.39638e-14	-2.77212e-10	-1.34001	2.38875e-07	-2.77212e-10	-1.36759
25150900	chr1:25150900:G:T	1.89648e-13	-2.77212e-10	-0.0831485	8.08987e-07	-2.77212e-10	-0.147744
25151111	chr1:25151111:A:G	8.04946e-15	-1.99661	-1.24611	6.62971e-08	-1.40416	-1.24523
25151241	chr1:25151241:A:T	2.1218e-13	-2.77212e-10	0.029118	9.48335e-07	-2.77212e-10	0.0111807
25151242	chr1:25151242:C:CTT	2.11721e-13	-2.77212e-10	0.0269495	9.46256e-07	-2.77212e-10	0.008986
25151244	chr1:25151244:G:T	2.11094e-13	-2.77212e-10	0.0239823	9.43453e-07	-2.77212e-10	0.00601969
25151263	chr1:25151263:A:G	7.92665e-15	-2.0002	-1.25789	6.72398e-08	-1.37822	-1.25704
25151513	chr1:25151513:A:G	1.89322e-13	-2.77212e-10	-0.0848681	8.07551e-07	-2.77212e-10	-0.149521
25151536	chr1:25151536:A:G	6.78657e-15	-1.9916	-1.42178	5.4956e-08	-1.41743	-1.41956
25151759	chr1:25151759:T:C	1.81486e-14	-1.02265	-1.40707	4.71802e-08	-1.55343	-1.43612
25152153	chr1:25152153:C:T	7.18704e-15	-1.97548	-1.38056	5.35488e-08	-1.49714	-1.36579
25152321	chr1:25152321:A:T	4.96684e-14	-2.77212e-10	-1.42295	2.23891e-07	-2.77212e-10	-1.43237
25152375	chr1:25152375:C:T	2.14675e-13	-2.77212e-10	0.0408062	9.60249e-07	-2.77212e-10	0.0236654
25152772	chr1:25152772:A:G	2.19859e-14	-1.89912	-0.338795	1.20249e-07	-1.86539	-0.18857
25153183	chr1:25153183:G:C	5.73954e-14	-2.77212e-10	-1.27836	2.83023e-07	-2.77212e-10	-1.198
25153789	chr1:25153789:G:C	6.87232e-15	-1.96877	-1.43205	4.95583e-08	-1.51056	-1.42982
25154096	chr1:25154096:T:C	6.76675e-15	-1.98397	-1.43233	5.26713e-08	-1.44923	-1.43022
25154347	chr1:25154347:A:C	6.89583e-14	-2.77212e-10	-1.09482	2.89601e-07	-2.77212e-10	-1.17502
25154550	chr1:25154550:G:A	6.78911e-15	-1.98016	-1.43284	5.17403e-08	-1.4664	-1.43089
25154873	chr1:25154873:A:G	8.2358e-15	-2.00459	-1.21524	7.31831e-08	-1.3363	-1.21426
25155309	chr1:25155309:C:T	8.66035e-15	-1.85041	-1.31916	3.61855e-08	-2.00675	-1.24812
25155518	chr1:25155518:G:A	5.24729e-14	-2.77212e-10	-1.36802	2.44129e-07	-2.77212e-10	-1.34583
25155655	chr1:25155655:C:T	1.03473e-14	-1.86906	-1.12253	4.58356e-08	-2.00299	-1.01547
25155705	chr1:25155705:G:A	1.14714e-14	-1.46361	-1.42486	1.39625e-07	-0.52278	-1.38178
25155758	chr1:25155758:T:C	6.78539e-15	-1.97962	-1.43392	5.15576e-08	-1.46863	-1.4322
25155941	chr1:25155941:C:T	5.36879e-14	-2.77212e-10	-1.34513	2.53563e-07	-2.77212e-10	-1.30791
25156298	chr1:25156298:A:G	5.0296e-14	-2.77212e-10	-1.41039	2.26747e-07	-2.77212e-10	-1.41969
25156421	chr1:25156421:AG:A	4.90633e-14	-2.77212e-10	-1.43521	2.23451e-07	-2.77212e-10	-1.43433
25156437	chr1:25156437:A:G	4.90714e-14	-2.77212e-10	-1.43504	2.23499e-07	-2.77212e-10	-1.43412
25156645	chr1:25156645:C:G	6.80332e-15	-1.97604	-1.43487	5.08029e-08	-1.48225	-1.43332
25156749	chr1:25156749:G:A	7.47189e-14	-2.77212e-10	-1.01459	3.18227e-07	-2.77212e-10	-1.08076
25156898	chr1:25156898:C:T	4.90789e-14	-2.77212e-10	-1.43489	2.23543e-07	-2.77212e-10	-1.43392
25156899	chr1:25156899:A:G	6.92369e-15	-1.97495	-1.41842	5.13252e-08	-1.4962	-1.40915
25156915	chr1:25156915:G:A	1.39149e-13	-2.77212e-10	-0.392771	5.69871e-07	-2.77212e-10	-0.498117
25156950	chr1:25156950:T:C	4.90369e-14	-2.77212e-10	-1.43575	2.23293e-07	-2.77212e-10	-1.43504
25157001	chr1:25157001:T:C	5.57679e-14	-2.77212e-10	-1.30712	2.45771e-07	-2.77212e-10	-1.33913
25157060	chr1:25157060:G:A	9.00016e-14	-2.77212e-10	-0.828491	4.24421e-07	-2.77212e-10	-0.792801
25157103	chr1:25157103:G:A	6.03551e-14	-2.77212e-10	-1.22807	2.67626e-07	-2.77212e-10	-1.25394
25157524	chr1:25157524:A:G	5.62023e-14	-2.77212e-10	-1.29936	2.47439e-07	-2.77212e-10	-1.33236
25157774	chr1:25157774:T:C	1.04775e-13	-2.77212e-10	-0.6765	5.30359e-07	-2.77212e-10	-0.569974
25157977	chr1:25157977:A:G	5.03197e-14	-2.77212e-10	-1.40992	2.26831e-07	-2.77212e-10	-1.41932
25158511	chr1:25158511:A:G	4.90263e-14	-2.77212e-10	-1.43596	2.24677e-07	-2.77212e-10	-1.42886
25158872	chr1:25158872:C:A	2.14088e-13	-2.77212e-10	0.0380664	9.57562e-07	-2.77212e-10	0.0208633
25159019	chr1:25159019:T:C	5.34986e-14	-2.77212e-10	-1.34866	2.35341e-07	-2.77212e-10	-1.38249
25159473	chr1:25159473:G:A	4.90621e-14	-2.77212e-10	-1.43523	2.23445e-07	-2.77212e-10	-1.43436
25159712	chr1:25159712:G:A	6.69311e-15	-1.99103	-1.43622	5.59767e-08	-1.38456	-1.43403
25159808	chr1:25159808:A:G	6.66172e-15	-1.9986	-1.43334	5.8654e-08	-1.34178	-1.43009
25160356	chr1:25160356:G:A	6.43531e-14	-2.77212e-10	-1.16393	2.79802e-07	-2.77212e-10	-1.20945
25160551	chr1:25160551:A:G	6.79248e-15	-1.98201	-1.4305	5.253e-08	-1.45411	-1.42803
25160688	chr1:25160688:G:A	6.74249e-15	-1.98978	-1.43011	5.4585e-08	-1.41621	-1.42756
25160757	chr1:25160757:G:A	4.31608e-13	-2.77212e-10	0.739199	1.9108e-06	-2.77212e-10	0.711751
25161178	chr1:25161178:C:T	5.03562e-14	-2.77212e-10	-1.4092	2.26959e-07	-2.77212e-10	-1.41876
25161223	chr1:25161223:C:T	2.13711e-13	-2.77212e-10	0.0363037	9.5598e-07	-2.77212e-10	0.0192099
25161350	chr1:25161350:G:A	6.69286e-15	-1.99317	-1.43411	5.69138e-08	-1.37225	-1.42974
25161373	chr1:25161373:A:T	7.28456e-15	-1.99807	-1.34449	6.53371e-08	-1.34424	-1.31973
25161377	chr1:25161377:C:T	7.30048e-15	-1.99075	-1.34963	6.28668e-08	-1.38375	-1.31875
25161398	chr1:25161398:G:A	2.46014e-14	-2.00067	-0.124845	8.53142e-08	-2.00758	-0.389607
25161922	chr1:25161922:A:T	6.71377e-15	-1.98826	-1.4359	5.52487e-08	-1.39851	-1.43317
25161934	chr1:25161934:ACATT:A	6.67163e-15	-1.9951	-1.43535	5.75567e-08	-1.35877	-1.43199
25162300	chr1:25162300:G:A	6.68311e-15	-1.99326	-1.43548	5.6866e-08	-1.37058	-1.43225
25162373	chr1:25162373:A:G	8.0786e-15	-2.00877	-1.23033	8.04031e-08	-1.24321	-1.21326
25162382	chr1:25162382:C:T	5.71775e-14	-2.77212e-10	-1.28216	2.6256e-07	-2.77212e-10	-1.27305
25162411	chr1:25162411:G:A	3.434e-14	-1.79201	-4.1799e-10	2.15866e-07	-1.46887	-4.1799e-10
25162441	chr1:25162441:A:G	3.27117e-14	-1.84059	-4.1799e-10	1.38346e-07	-1.91377	-4.1799e-10
25162547	chr1:25162547:A:G	1.09372e-14	-1.91309	-1.02306	5.23543e-08	-1.99074	-0.894751
25162779	chr1:25162779:C:T	5.33605e-14	-2.77212e-10	-1.35125	2.37011e-07	-2.77212e-10	-1.37542
25162990	chr1:25162990:C:T	7.80959e-15	-2.01003	-1.26294	8.38325e-08	-1.0013	-1.41341
25163444	chr1:25163444:G:A	3.67298e-14	-0.422255	-1.30248	6.65021e-08	-1.24774	-1.39855
25163709	chr1:25163709:G:A	6.86079e-15	-1.97467	-1.42783	9.97049e-08	-0.834414	-1.4069
25163944	chr1:25163944:T:G	5.783e-14	-2.77212e-10	-1.27081	2.8334e-07	-2.77212e-10	-1.19688
25164162	chr1:25164162:A:G	5.81602e-14	-2.77212e-10	-1.26512	2.48729e-07	-2.77212e-10	-1.32716
25164195	chr1:25164195:C:T	5.26223e-14	-2.77212e-10	-1.36518	2.32377e-07	-2.77212e-10	-1.39517
25165080	chr1:25165080:C:A	7.61374e-15	-1.96607	-1.33229	1.03291e-07	-0.827704	-1.37828
25165179	chr1:25165179:G:A	7.91508e-15	-1.93977	-1.31978	1.1822e-07	-0.702133	-1.36885
25165215	chr1:25165215:T:C	5.76484e-14	-2.77212e-10	-1.27396	2.82296e-07	-2.77212e-10	-1.20057
25165219	chr1:25165219:T:C	1.16526e-14	-1.51387	-1.35892	3.27048e-08	-1.92808	-1.42792
25165829	chr1:25165829:T:C	7.74376e-14	-0.978847	-4.1799e-10	1.33607e-07	-1.94862	-4.1799e-10
25166021	chr1:25166021:C:T	7.44425e-15	-1.9673	-1.35358	1.02271e-07	-0.821735	-1.39417
25166190	chr1:25166190:A:C	2.78978e-14	-1.99977	-4.1799e-10	1.33237e-07	-1.9514	-4.1799e-10
25166408	chr1:25166408:T:A	8.25575e-15	-1.8322	-1.38521	3.01623e-08	-2.00732	-1.42962
25166425	chr1:25166425:T:A	8.34543e-15	-1.83802	-1.36859	3.03455e-08	-2.00802	-1.42286
25166526	chr1:25166526:A:G	9.57256e-15	-2.00887	-1.06055	9.76427e-08	-1.13884	-1.12337
25166600	chr1:25166600:A:C	1.10902e-14	-1.86264	-1.05962	1.45908e-07	-0.918077	-0.942476
25167099	chr1:25167099:G:A	7.40092e-14	-2.77212e-10	-1.02413	3.25779e-07	-2.77212e-10	-1.05731
25167485	chr1:25167485:T:A	1.29012e-14	-1.47124	-1.29976	3.54353e-08	-1.8946	-1.38122
25167956	chr1:25167956:G:A	6.6708e-14	-2.77212e-10	-1.12799	3.43787e-07	-2.77212e-10	-1.0035
25168013	chr1:25168013:G:C	9.44697e-15	-1.7933	-1.28932	2.10593e-07	-0.325068	-1.16853
25168567	chr1:25168567:T:C	7.91107e-15	-1.99446	-1.2656	1.5243e-07	-0.501204	-1.31562
25168789	chr1:25168789:T:C	1.201e-14	-2.00507	-0.837508	1.52794e-07	-0.917964	-0.896474
25169730	chr1:25169730:G:A	3.60593e-13	-2.77212e-10	0.559431	2.09413e-06	-2.77212e-10	0.803365
25171301	chr1:25171301:T:A	7.87772e-15	-1.82846	-1.43582	1.63796e-07	-0.310411	-1.4345
25171392	chr1:25171392:C:T	9.49773e-14	-0.774681	-4.1799e-10	7.30734e-07	-0.249478	-4.1799e-10
25171451	chr1:25171451:C:T	1.17314e-13	-2.77212e-10	-0.563461	4.18962e-07	-2.77212e-10	-0.805746
25171495	chr1:25171495:A:G	5.96084e-14	-2.77212e-10	-1.24052	2.53767e-07	-2.77212e-10	-1.30711
25171583	chr1:25171583:C:T	1.42097e-13	-2.77212e-10	-0.371807	6.74964e-07	-2.77212e-10	-0.328868
25172019	chr1:25172019:G:A	5.62777e-14	-2.77212e-10	-1.29802	2.41117e-07	-2.77212e-10	-1.35824
25172069	chr1:25172069:G:A	5.63582e-14	-2.77212e-10	-1.29659	2.74952e-07	-2.77212e-10	-1.22693
25172159	chr1:25172159:G:A	5.78458e-14	0.0307134	-1.30125	9.83563e-08	-0.873925	-1.38101
25172435	chr1:25172435:A:G	2.79169e-13	-2.77212e-10	0.303497	1.09376e-06	-2.77212e-10	0.153853
25172539	chr1:25172539:G:A	6.28248e-14	0.0751398	-1.26311	1.01413e-07	-0.852083	-1.37224
25172845	chr1:25172845:G:T	5.65046e-14	-2.77212e-10	-1.294	2.75799e-07	-2.77212e-10	-1.22386
25172865	chr1:25172865:A:G	5.44294e-14	-2.77212e-10	-1.33141	2.40819e-07	-2.77212e-10	-1.35948
25172912	chr1:25172912:C:T	5.65036e-14	-2.77212e-10	-1.29401	2.75788e-07	-2.77212e-10	-1.22389
25173273	chr1:25173273:G:A	5.7042e-14	-2.77212e-10	-1.28453	2.75026e-07	-2.77212e-10	-1.22666
25173711	chr1:25173711:A:T	8.60513e-15	-1.83908	-1.33688	1.79579e-07	-0.367869	-1.28505
25173813	chr1:25173813:G:A	4.215e-14	-0.309905	-1.27718	1.09295e-07	-0.824741	-1.32474
25174127	chr1:25174127:G:T	4.95022e-14	-1.4263	-4.1799e-10	1.67975e-07	-1.71971	-4.1799e-10
25174549	chr1:25174549:G:A	4.90134e-14	-2.77212e-10	-1.43623	2.37889e-07	-2.77212e-10	-1.37172
25174993	chr1:25174993:C:T	1.00483e-13	-0.71833	-4.1799e-10	1.22383e-06	0.266211	-4.1799e-10
25176408	chr1:25176408:C:T	1.04323e-14	-1.92372	-1.0597	2.01276e-07	-0.263836	-1.27501
25176409	chr1:25176409:G:A	5.32756e-14	-2.77212e-10	-1.35284	2.56131e-07	-2.77212e-10	-1.29784
25176831	chr1:25176831:C:T	1.24561e-14	-1.37696	-1.42915	3.05954e-08	-1.9943	-1.42837
25177716	chr1:25177716:T:C	3.12674e-14	-1.88574	-4.1799e-10	1.72564e-07	-1.69276	-4.1799e-10
25177816	chr1:25177816:T:A	4.91472e-14	-2.77212e-10	-1.4335	2.24152e-07	-2.77212e-10	-1.4312
25177977	chr1:25177977:T:C	7.00707e-15	-1.96863	-1.41277	1.65326e-07	-0.316336	-1.41927
25177987	chr1:25177987:G:A	1.06346e-14	-1.71475	-1.24945	3.4721e-07	0.277672	-1.27127
25178027	chr1:25178027:G:A	5.07665e-14	-2.77212e-10	-1.40108	2.28592e-07	-2.77212e-10	-1.41159
25178082	chr1:25178082:CCTCGT:C	1.05166e-14	-1.72538	-1.24999	3.44194e-07	0.269722	-1.27204
25178384	chr1:25178384:G:A	6.60158e-14	-2.77212e-10	-1.13843	3.13122e-07	-2.77212e-10	-1.09694
25178581	chr1:25178581:A:G	1.44536e-12	2.68101	-0.733221	2.18046e-07	-0.516495	-0.942326
25179065	chr1:25179065:G:A	2.90799e-14	-1.95827	-4.1799e-10	2.33288e-07	-1.39125	-4.1799e-10
25180958	chr1:25180958:C:T	4.21164e-14	-1.58788	-4.1799e-10	1.34206e-07	-1.94415	-4.1799e-10
25181099	chr1:25181099:G:A	5.70384e-14	-2.77212e-10	-1.28459	2.59833e-07	-2.77212e-10	-1.28349
25181222	chr1:25181222:A:G	5.63982e-14	-2.77212e-10	-1.29588	2.52409e-07	-2.77212e-10	-1.31248
25181500	chr1:25181500:C:T	1.21428e-14	-1.64207	-1.18952	3.78179e-08	-2.00966	-1.20109
25181570	chr1:25181570:C:T	6.8111e-15	-1.98546	-1.4243	8.39191e-08	-1.10177	-1.31191
25181625	chr1:25181625:C:T	6.13826e-14	-2.77212e-10	-1.21119	2.79709e-07	-2.77212e-10	-1.20978
25181700	chr1:25181700:C:T	1.20771e-14	-1.50152	-1.33549	9.02751e-08	-1.12648	-1.21418
25181780	chr1:25181780:C:T	9.31512e-15	-1.72708	-1.3696	3.29638e-08	-2.00234	-1.34578
25182895	chr1:25182895:G:A	5.423e-14	-1.33508	-4.1799e-10	5.51399e-07	-0.531069	-4.1799e-10
25183297	chr1:25183297:C:T	2.56117e-13	-2.77212e-10	0.217317	1.07892e-06	-2.77212e-10	0.14019
25183331	chr1:25183331:G:A	1.56257e-12	-2.77212e-10	2.02577	5.63372e-06	-2.77212e-10	1.793
25183539	chr1:25183539:C:A	1.33934e-13	-2.77212e-10	-0.43097	6.61829e-07	-2.77212e-10	-0.348519
25183620	chr1:25183620:G:T	8.77044e-14	-1.80996	0.955614	3.82605e-07	-2.00292	1.10639
25183742	chr1:25183742:G:A	5.41893e-14	-2.77212e-10	-1.33584	2.3957e-07	-2.77212e-10	-1.36468
25184072	chr1:25184072:T:C	1.78573e-12	-2.77212e-10	2.15926	1.08641e-05	-2.77212e-10	2.44969
25184236	chr1:25184236:C:T	5.03668e-14	-2.77212e-10	-1.40899	2.26487e-07	-2.77212e-10	-1.42084
25184592	chr1:25184592:A:G	7.8283e-15	-1.90282	-1.36775	4.88925e-08	-1.51742	-1.43648
25184867	chr1:25184867:A:G	9.10041e-14	-1.89057	1.07315	3.89675e-07	-1.70335	0.825134
25185016	chr1:25185016:G:A	2.49382e-14	-1.27679	-0.835129	6.33907e-08	-1.67336	-1.02085
25185146	chr1:25185146:G:A	3.8123e-13	-2.77212e-10	0.615084	1.32756e-06	-2.77212e-10	0.347571
25185153	chr1:25185153:T:C	3.40406e-14	-1.80077	-4.1799e-10	1.95073e-07	-1.57015	-4.1799e-10
25185272	chr1:25185272:G:A	1.92263e-14	-1.1178	-1.25425	4.1194e-08	-1.75512	-1.37011
25186555	chr1:25186555:C:T	5.94385e-14	-2.77212e-10	-1.24338	2.54666e-07	-2.77212e-10	-1.30357
25187229	chr1:25187229:T:C	3.89505e-14	-1.66603	-4.1799e-10	1.42784e-07	-1.8822	-4.1799e-10
25187417	chr1:25187417:C:T	7.86536e-14	-2.77212e-10	-0.963266	3.99943e-07	-2.77212e-10	-0.852205
25187584	chr1:25187584:G:A	5.58227e-14	-2.77212e-10	-1.30614	2.46887e-07	-2.77212e-10	-1.3346
25187948	chr1:25187948:G:A	1.62654e-13	-0.236696	-4.1799e-10	1.27698e-07	-1.99386	-4.1799e-10
25187964	chr1:25187964:A:G	5.3959e-14	-2.77212e-10	-1.3401	2.5269e-07	-2.77212e-10	-1.31136
25188535	chr1:25188535:G:A	5.14772e-14	-2.77212e-10	-1.38718	2.38001e-07	-2.77212e-10	-1.37125
25188824	chr1:25188824:T:C	3.62723e-14	-1.73727	-4.1799e-10	1.77893e-06	0.640242	-4.1799e-10
25188917	chr1:25188917:A:G	5.30715e-14	-1.35668	-4.1799e-10	2.3581e-07	-1.3805	-4.1799e-10
25189307	chr1:25189307:G:A	4.96729e-14	-2.77212e-10	-1.42286	2.2446e-07	-2.77212e-10	-1.42983
25189619	chr1:25189619:A:G	1.58004e-13	-2.77212e-10	-0.265696	6.16942e-07	-2.77212e-10	-0.418752
25189690	chr1:25189690:C:T	5.22225e-14	-2.77212e-10	-1.37281	2.51063e-07	-2.77212e-10	-1.31782
25190011	chr1:25190011:G:C	4.12349e-14	-1.60903	-4.1799e-10	5.59296e-07	-0.516847	-4.1799e-10
25190087	chr1:25190087:G:A	7.61363e-14	-2.77212e-10	-0.995794	3.97674e-07	-2.77212e-10	-0.857895
25191134	chr1:25191134:T:A	7.04084e-14	-2.77212e-10	-1.07401	3.29787e-07	-2.77212e-10	-1.04508
25191423	chr1:25191423:G:A	5.31165e-14	-2.77212e-10	-1.35583	2.40676e-07	-2.77212e-10	-1.36007
25191626	chr1:25191626:A:AC	5.02693e-14	-1.41092	-4.1799e-10	1.7599e-07	-1.6731	-4.1799e-10
25191747	chr1:25191747:T:C	6.28224e-14	-2.77212e-10	-1.18801	2.77231e-07	-2.77212e-10	-1.21868
25192154	chr1:25192154:G:T	5.83962e-13	-2.77212e-10	1.04152	3.03861e-06	-2.77212e-10	1.17563
25192172	chr1:25192172:G:A	4.73878e-13	-2.77212e-10	0.83263	2.45195e-06	-2.77212e-10	0.961114
25192778	chr1:25192778:C:G	4.96215e-14	-2.77212e-10	-1.42389	2.28072e-07	-2.77212e-10	-1.41386
25192803	chr1:25192803:G:C	9.57303e-14	-2.77212e-10	-0.766784	4.32647e-07	-2.77212e-10	-0.773605
25192946	chr1:25192946:G:A	7.46993e-14	-2.77212e-10	-1.01485	3.38505e-07	-2.77212e-10	-1.01899
25192951	chr1:25192951:G:A	1.34049e-13	-2.77212e-10	-0.430113	5.55598e-07	-2.77212e-10	-0.523482
25193112	chr1:25193112:C:T	6.93911e-14	-2.77212e-10	-1.08856	3.63955e-07	-2.77212e-10	-0.946497
25193121	chr1:25193121:C:A	2.78653e-14	-2.00094	-4.1799e-10	1.43367e-07	-1.87812	-4.1799e-10
25193132	chr1:25193132:T:C	5.94647e-14	-0.811916	-0.431021	2.55951e-07	-1.57407	0.275533
25193340	chr1:25193340:T:C	7.48981e-13	1.29039	-4.1799e-10	4.34416e-07	-0.769523	-4.1799e-10
25193341	chr1:25193341:G:A	6.06642e-14	-2.77212e-10	-1.22296	2.64329e-07	-2.77212e-10	-1.26633
25193529	chr1:25193529:TCA:T	5.59338e-13	-2.77212e-10	0.998435	2.24151e-06	-2.77212e-10	0.871377
25193649	chr1:25193649:G:A	4.93453e-14	-2.77212e-10	-1.42948	2.27546e-07	-2.77212e-10	-1.41618
25193792	chr1:25193792:T:C	4.35096e-14	-0.184637	-1.3707	5.15709e-08	-1.82876	-1.0718
25193959	chr1:25193959:G:A	2.83264e-14	-1.98453	-4.1799e-10	1.43948e-07	-1.87408	-4.1799e-10
25194135	chr1:25194135:TATTC:T	5.44793e-13	-2.77212e-10	0.972087	3.18494e-06	-2.77212e-10	1.22266
25194237	chr1:25194237:A:T	4.99321e-14	-2.77212e-10	-1.41766	2.2523e-07	-2.77212e-10	-1.42641
25194278	chr1:25194278:C:T	8.94982e-14	-2.77212e-10	-0.8341	3.72019e-07	-2.77212e-10	-0.924582
25194366	chr1:25194366:C:T	1.03358e-13	-2.77212e-10	-0.690119	4.06512e-07	-2.77212e-10	-0.835914
25194404	chr1:25194404:A:ACG	1.00969e-13	-2.77212e-10	-0.71351	4.5744e-07	-2.77212e-10	-0.71788
25194609	chr1:25194609:G:A	4.90298e-14	-2.77212e-10	-1.43589	2.23626e-07	-2.77212e-10	-1.43355
25194983	chr1:25194983:T:C	1.28044e-13	-2.77212e-10	-0.475942	4.89779e-07	-2.77212e-10	-0.649573
25195430	chr1:25195430:T:C	3.74131e-14	-1.7063	-4.1799e-10	3.16963e-07	-1.08474	-4.1799e-10
25196519	chr1:25196519:C:G	9.57688e-13	-2.77212e-10	1.5362	3.95197e-06	-2.77212e-10	1.43844
25196645	chr1:25196645:G:A	1.15578e-13	-2.77212e-10	-0.578377	4.40019e-07	-2.77212e-10	-0.75671
25196797	chr1:25196797:G:A	3.4461e-12	-2.77212e-10	2.81668	1.90508e-05	-2.77212e-10	3.01134
25196966	chr1:25196966:T:C	1.08786e-13	-2.77212e-10	-0.638939	5.20909e-07	-2.77212e-10	-0.587952
25197054	chr1:25197054:G:A	5.0474e-14	-2.77212e-10	-1.40686	2.24962e-07	-2.77212e-10	-1.4276
25197381	chr1:25197381:C:T	6.96349e-14	-2.77212e-10	-1.08505	3.02594e-07	-2.77212e-10	-1.13114
25197697	chr1:25197697:G:A	5.28241e-13	-2.77212e-10	0.941233	2.16004e-06	-2.77212e-10	0.834357
25198599	chr1:25198599:A:G	5.49126e-14	-2.77212e-10	-1.32258	2.65878e-07	-2.77212e-10	-1.26049
25199083	chr1:25199083:G:A	1.25846e-13	-2.77212e-10	-0.493259	5.66268e-07	-2.77212e-10	-0.50446
25199220	chr1:25199220:C:T	8.8151e-15	-1.75295	-1.3989	1.70631e-07	-0.299463	-1.40456
25199390	chr1:25199390:G:A	7.16836e-15	-1.99078	-1.36786	6.31103e-07	0.970704	-1.36676
25199416	chr1:25199416:C:T	4.5799e-12	1.20238	1.89873	6.04566e-07	-1.6421	1.20308
25199424	chr1:25199424:A:G	9.67072e-15	-1.65632	-1.40289	1.32431e-07	-0.549054	-1.40841
25199604	chr1:25199604:G:A	5.0002e-14	-2.77212e-10	-1.41626	2.29726e-07	-2.77212e-10	-1.40664
25200705	chr1:25200705:T:C	1.0609e-13	-2.77212e-10	-0.664034	3.66173e-07	-2.77212e-10	-0.94042
25200764	chr1:25200764:G:T	3.32413e-14	-0.983238	-0.841289	6.86032e-08	-1.53251	-1.08268
25200838	chr1:25200838:C:G	4.92543e-14	-2.77212e-10	-1.43132	2.23008e-07	-2.77212e-10	-1.43632
25200986	chr1:25200986:C:T	4.90132e-14	-2.77212e-10	-1.43623	2.22973e-07	-2.77212e-10	-1.43648
25201096	chr1:25201096:G:T	8.4004e-14	-0.621535	-0.27592	1.18104e-07	-1.43059	-0.641368
25201290	chr1:25201290:G:A	3.10495e-14	-1.86771	-0.0250277	8.95217e-06	2.57433	-0.318206
25201453	chr1:25201453:C:T	1.47825e-14	-1.91317	-0.721707	3.84898e-07	0.289884	-1.18043
25201490	chr1:25201490:G:A	5.42192e-14	-2.77212e-10	-1.33528	2.37406e-07	-2.77212e-10	-1.37376
25201744	chr1:25201744:C:T	8.30548e-14	-2.77212e-10	-0.908819	4.55962e-07	-2.77212e-10	-0.721118
25201995	chr1:25201995:G:T	1.03654e-13	-2.77212e-10	-0.687257	4.76343e-07	-2.77212e-10	-0.677389
25202547	chr1:25202547:A:G	3.78245e-11	6.15075	-0.938361	4.72658e-07	0.405395	-1.09055
25202871	chr1:25202871:C:T	8.40599e-15	-1.91474	-1.28464	3.11587e-08	-2.00704	-1.39739
25202991	chr1:25202991:G:A	4.75509e-14	-1.46652	-4.1799e-10	3.18235e-07	-1.08074	-4.1799e-10
25203069	chr1:25203069:T:G	1.47497e-13	-2.77212e-10	-0.334514	5.59263e-07	-2.77212e-10	-0.516907
25203160	chr1:25203160:C:G	5.44948e-14	-2.77212e-10	-1.33021	2.30836e-07	-2.77212e-10	-1.40182
25203444	chr1:25203444:G:A	1.06157e-13	-2.77212e-10	-0.663397	6.10254e-07	-2.77212e-10	-0.429651
25203559	chr1:25203559:G:A	9.81071e-13	-2.77212e-10	1.56033	4.32359e-06	-2.77212e-10	1.52831
25203828	chr1:25203828:T:G	4.95983e-14	-2.77212e-10	-1.42436	2.40332e-07	-2.77212e-10	-1.3615
25204035	chr1:25204035:A:G	8.74579e-15	-1.96409	-1.19566	5.00005e-08	-1.98023	-0.951268
25204223	chr1:25204223:C:G	4.92455e-14	-2.77212e-10	-1.4315	2.25328e-07	-2.77212e-10	-1.42597
25204524	chr1:25204524:C:G	5.07119e-14	-2.77212e-10	-1.40216	2.24987e-07	-2.77212e-10	-1.42748
25204692	chr1:25204692:A:T	6.80652e-14	-2.77212e-10	-1.10785	3.74928e-07	-2.77212e-10	-0.916794
25204760	chr1:25204760:G:A	9.32649e-13	-2.77212e-10	1.50971	3.31634e-06	-2.77212e-10	1.26309
25206718	chr1:25206718:C:A	6.98688e-14	-2.77212e-10	-1.0817	3.00011e-07	-2.77212e-10	-1.13971
25206782	chr1:25206782:G:A	5.0677e-14	-2.77212e-10	-1.40285	2.33523e-07	-2.77212e-10	-1.39025
25206832	chr1:25206832:C:T	5.04085e-14	-2.77212e-10	-1.40816	2.32134e-07	-2.77212e-10	-1.39621
25206837	chr1:25206837:C:T	2.42373e-13	-2.77212e-10	0.162159	1.23967e-06	-2.77212e-10	0.279078
25207038	chr1:25207038:A:G	5.86165e-14	-2.77212e-10	-1.2573	2.55545e-07	-2.77212e-10	-1.30013
25207103	chr1:25207103:A:G	2.76233e-14	-2.00966	-4.1799e-10	2.14378e-07	-1.47579	-4.1799e-10
25207415	chr1:25207415:C:T	7.94744e-13	-2.77212e-10	1.3497	4.23894e-06	-2.77212e-10	1.50854
25207783	chr1:25207783:G:A	3.06039e-14	-1.90719	-4.1799e-10	1.60312e-07	-1.7664	-4.1799e-10
25208209	chr1:25208209:A:G	9.6301e-15	-1.84199	-1.22144	4.54769e-08	-2.00902	-1.01731
25208317	chr1:25208317:G:T	1.60423e-13	-2.77212e-10	-0.250506	4.31296e-07	-2.77212e-10	-0.776733
25208609	chr1:25208609:A:G	5.51394e-14	-2.77212e-10	-1.31845	2.29706e-07	-2.77212e-10	-1.40673
25209010	chr1:25209010:A:AATATAGCTTGTT	6.60349e-14	-2.77212e-10	-1.13814	3.64463e-07	-2.77212e-10	-0.945101
25209328	chr1:25209328:A:G	5.92051e-14	-2.77212e-10	-1.24731	2.61624e-07	-2.77212e-10	-1.27662
25209607	chr1:25209607:G:A	5.29007e-14	-2.77212e-10	-1.3599	2.30811e-07	-2.77212e-10	-1.40193
25210127	chr1:25210127:T:A	6.85316e-13	-2.77212e-10	1.20156	3.03281e-06	-2.77212e-10	1.17372
25210645	chr1:25210645:G:A	2.21797e-13	-2.77212e-10	0.0734432	1.12737e-06	-2.77212e-10	0.184119
25210747	chr1:25210747:G:A	5.33915e-14	-2.77212e-10	-1.35067	2.31539e-07	-2.77212e-10	-1.39878
25211153	chr1:25211153:A:T	5.25951e-14	-2.77212e-10	-1.3657	2.28916e-07	-2.77212e-10	-1.41017
25211459	chr1:25211459:A:T	7.86574e-14	-2.77212e-10	-0.963218	3.32427e-07	-2.77212e-10	-1.03711
25211623	chr1:25211623:A:G	7.86156e-14	-2.77212e-10	-0.963749	3.41074e-07	-2.77212e-10	-1.01143
25211913	chr1:25211913:G:A	5.50083e-12	-2.77212e-10	3.28434	2.99293e-05	-2.77212e-10	3.46306
25212064	chr1:25212064:G:A	5.02618e-14	-2.77212e-10	-1.41107	2.31183e-07	-2.77212e-10	-1.40032
25212202	chr1:25212202:C:G	5.02682e-14	-2.77212e-10	-1.41095	2.31242e-07	-2.77212e-10	-1.40006
25212209	chr1:25212209:C:T	1.33193e-13	-2.77212e-10	-0.436523	6.39109e-07	-2.77212e-10	-0.383451
25212536	chr1:25212536:A:T	5.0221e-14	-2.77212e-10	-1.41189	2.30973e-07	-2.77212e-10	-1.40122
25212628	chr1:25212628:T:C	1.32442e-13	-2.77212e-10	-0.442173	6.36409e-07	-2.77212e-10	-0.387685
25212935	chr1:25212935:G:A	5.02347e-14	-2.77212e-10	-1.41161	2.25124e-07	-2.77212e-10	-1.42687
25213084	chr1:25213084:T:G	3.19408e-14	-1.1664	-0.698039	1.20053e-07	-1.67712	-0.378468
25213101	chr1:25213101:C:T	5.71271e-12	-2.77212e-10	3.32213	3.38121e-05	-2.77212e-10	3.58505
25213525	chr1:25213525:C:T	9.48137e-14	-2.77212e-10	-0.776405	4.37173e-07	-2.77212e-10	-0.763198
25213942	chr1:25213942:C:T	6.71565e-13	-2.77212e-10	1.18129	2.97274e-06	-2.77212e-10	1.15371
25214085	chr1:25214085:T:A	5.67095e-12	-2.77212e-10	3.31479	3.35967e-05	-2.77212e-10	3.57866
25214488	chr1:25214488:A:G	1.82796e-14	-1.46745	-0.95508	7.34479e-08	-1.85224	-0.694706
25214517	chr1:25214517:C:A	2.76036e-14	-2.01037	-4.1799e-10	1.51675e-07	-1.82178	-4.1799e-10
25214532	chr1:25214532:C:A	8.28315e-14	-2.77212e-10	-0.911511	4.56574e-07	-2.77212e-10	-0.719776
25214699	chr1:25214699:A:T	2.01999e-13	0.499268	-0.519323	2.28191e-07	-0.53497	-0.878376
25215012	chr1:25215012:G:A	2.55824e-13	-2.77212e-10	0.216171	1.09615e-06	-2.77212e-10	0.156032
25215120	chr1:25215120:G:A	5.96467e-13	-2.77212e-10	1.0627	2.61859e-06	-2.77212e-10	1.02687
25215369	chr1:25215369:C:A	8.72565e-14	-2.77212e-10	-0.859467	4.85558e-07	-2.77212e-10	-0.658229
25215440	chr1:25215440:T:C	2.29171e-09	10.6728	-1.35629	5.54373e-07	0.889022	-1.41471
25215583	chr1:25215583:C:T	8.06743e-14	-2.77212e-10	-0.937899	4.42691e-07	-2.77212e-10	-0.750654
25215692	chr1:25215692:ACCC:A	1.08933e-12	-2.77212e-10	1.665	3.9498e-06	-2.77212e-10	1.43789
25215827	chr1:25215827:G:C	5.01666e-14	-2.77212e-10	-1.41297	2.34432e-07	-2.77212e-10	-1.38636
25216328	chr1:25216328:C:T	4.97823e-14	-2.77212e-10	-1.42066	2.23235e-07	-2.77212e-10	-1.4353
25216476	chr1:25216476:T:C	5.71267e-14	-2.77212e-10	-1.28305	2.50321e-07	-2.77212e-10	-1.32078
25216548	chr1:25216548:T:C	5.52287e-14	-2.77212e-10	-1.31684	2.36288e-07	-2.77212e-10	-1.37848
25216993	chr1:25216993:A:C	3.71432e-09	10.2179	-0.418543	8.24339e-07	0.62074	-0.749685
25217188	chr1:25217188:AC:A	5.26727e-14	-2.77212e-10	-1.36422	2.29095e-07	-2.77212e-10	-1.40939
25217366	chr1:25217366:G:A	5.71954e-12	-2.77212e-10	3.32333	3.3857e-05	-2.77212e-10	3.58637
25217644	chr1:25217644:C:T	5.26957e-14	-2.77212e-10	-1.36379	2.29156e-07	-2.77212e-10	-1.40912
25217686	chr1:25217686:T:C	2.0165e-14	-1.29798	-1.02639	7.42294e-08	-1.75525	-0.781117
25218041	chr1:25218041:G:A	4.93462e-14	-2.77212e-10	-1.42946	2.27611e-07	-2.77212e-10	-1.41589
25218062	chr1:25218062:C:T	1.44148e-13	-2.77212e-10	-0.35748	4.73173e-07	-2.77212e-10	-0.684067
25218111	chr1:25218111:G:C	8.09185e-13	-2.77212e-10	1.36771	4.32713e-06	-2.77212e-10	1.52913
25218212	chr1:25218212:T:C	7.66062e-14	-2.77212e-10	-0.989641	4.42725e-07	-2.77212e-10	-0.750579
25218219	chr1:25218219:G:A	4.96738e-14	-2.77212e-10	-1.42284	2.27897e-07	-2.77212e-10	-1.41463
25218418	chr1:25218418:G:T	5.39831e-14	-2.77212e-10	-1.33965	2.53299e-07	-2.77212e-10	-1.30896
25218608	chr1:25218608:T:C	5.17971e-14	-2.77212e-10	-1.38098	2.24849e-07	-2.77212e-10	-1.4281
25219138	chr1:25219138:C:T	7.17115e-13	-2.77212e-10	1.24692	3.83348e-06	-2.77212e-10	1.408
25219626	chr1:25219626:C:T	6.38954e-12	-2.77212e-10	3.4341	3.40097e-05	-2.77212e-10	3.59088
25219651	chr1:25219651:T:C	7.34068e-12	-2.77212e-10	3.57287	4.07773e-05	-2.77212e-10	3.77235
25220678	chr1:25220678:T:C	6.32517e-13	-2.77212e-10	1.12139	2.80247e-06	-2.77212e-10	1.09473
25220914	chr1:25220914:G:A	5.70167e-13	-2.77212e-10	1.01761	2.52765e-06	-2.77212e-10	0.991518
25221841	chr1:25221841:A:G	1.74278e-14	-1.34495	-1.1253	6.34756e-08	-1.78254	-0.910336
25221966	chr1:25221966:A:G	5.97436e-14	-0.280967	-0.957289	9.28815e-08	-1.10177	-1.21044
25221984	chr1:25221984:G:A	2.76037e-14	-2.01037	-4.1799e-10	5.81407e-07	-0.478075	-4.1799e-10
25222854	chr1:25222854:G:C	4.41045e-12	-2.77212e-10	3.06341	2.52896e-05	-2.77212e-10	3.29462
25223246	chr1:25223246:A:G	8.39857e-14	-0.143761	-0.753912	1.1848e-07	-1.00293	-1.06586
25223556	chr1:25223556:G:A	4.03947e-12	-2.77212e-10	2.97555	2.12382e-05	-2.77212e-10	3.12003
25223572	chr1:25223572:G:A	4.90299e-14	-2.77212e-10	-1.43589	2.22982e-07	-2.77212e-10	-1.43643
25223859	chr1:25223859:A:T	1.11052e-14	-1.97216	-0.948745	7.68476e-08	-1.79608	-0.705627
25223939	chr1:25223939:AC:A	4.84995e-12	-2.77212e-10	3.15841	2.80217e-05	-2.77212e-10	3.39721
25224125	chr1:25224125:T:C	2.88437e-14	-1.15766	-0.808766	1.05509e-07	-1.67045	-0.514275
25224705	chr1:25224705:CAG:C	6.06673e-13	-2.77212e-10	1.07967	2.687e-06	-2.77212e-10	1.05265
25225303	chr1:25225303:G:A	6.95109e-14	-2.77212e-10	-1.08684	3.1961e-07	-2.77212e-10	-1.07642
25225452	chr1:25225452:C:T	4.93517e-14	-2.77212e-10	-1.42935	2.22986e-07	-2.77212e-10	-1.43642
25225483	chr1:25225483:G:A	7.11974e-14	-2.77212e-10	-1.06286	3.0479e-07	-2.77212e-10	-1.12391
25225501	chr1:25225501:T:C	2.0497e-13	-2.77212e-10	-0.00545676	1.20835e-06	-2.77212e-10	0.253482
25225539	chr1:25225539:T:A	5.42354e-14	-1.33499	-4.1799e-10	1.8422e-07	-1.6274	-4.1799e-10
25226035	chr1:25226035:G:A	6.36226e-13	-2.77212e-10	1.12723	2.82636e-06	-2.77212e-10	1.10322
25226101	chr1:25226101:T:C	4.0832e-14	-1.61885	-4.1799e-10	1.61794e-07	-1.7572	-4.1799e-10
25226476	chr1:25226476:C:T	1.9252e-13	-2.77212e-10	-0.0681166	9.72576e-07	-2.77212e-10	0.0364216
25226782	chr1:25226782:T:C	3.99532e-12	-2.77212e-10	2.96456	2.10001e-05	-2.77212e-10	3.10876
25226834	chr1:25226834:A:G	9.57618e-14	-2.77212e-10	-0.766455	3.60876e-07	-2.77212e-10	-0.954993
25226863	chr1:25226863:C:G	1.92514e-13	-2.77212e-10	-0.0681493	9.72926e-07	-2.77212e-10	0.0367811
25227215	chr1:25227215:G:A	4.90226e-14	-2.77212e-10	-1.43604	2.22995e-07	-2.77212e-10	-1.43638
25227541	chr1:25227541:A:G	4.35512e-12	-2.77212e-10	3.05079	2.50791e-05	-2.77212e-10	3.28626
25227588	chr1:25227588:AT:A	1.46425e-13	-0.341803	-4.1799e-10	1.39071e-07	-1.90854	-4.1799e-10
25227739	chr1:25227739:C:T	5.24114e-14	-2.77212e-10	-1.36919	2.28322e-07	-2.77212e-10	-1.41277
25227911	chr1:25227911:C:T	4.90731e-14	-2.77212e-10	-1.43501	2.22993e-07	-2.77212e-10	-1.43639
25228172	chr1:25228172:C:T	3.38218e-13	-2.77212e-10	0.49537	1.02616e-06	-2.77212e-10	0.0900484
25228228	chr1:25228228:G:A	2.81822e-14	-1.98963	-4.1799e-10	1.93402e-07	-1.57876	-4.1799e-10
25228488	chr1:25228488:C:G	5.29024e-14	-2.77212e-10	-1.35987	2.29625e-07	-2.77212e-10	-1.40708
25228507	chr1:25228507:G:A	5.91943e-14	-1.24749	-4.1799e-10	1.41034e-07	-1.89452	-4.1799e-10
25228550	chr1:25228550:G:A	9.89713e-14	-2.77212e-10	-0.73349	4.5581e-07	-2.77212e-10	-0.721451
25228792	chr1:25228792:C:T	1.78086e-13	-2.77212e-10	-0.146051	8.98208e-07	-2.77212e-10	-0.0431252
25228919	chr1:25228919:A:AT	5.22098e-14	-2.77212e-10	-1.37305	2.25575e-07	-2.77212e-10	-1.42487
25229181	chr1:25229181:C:T	5.25942e-14	-2.77212e-10	-1.36571	3.18495e-07	-2.77212e-10	-1.07992
25229322	chr1:25229322:A:G	5.04549e-14	-2.77212e-10	-1.40724	2.2313e-07	-2.77212e-10	-1.43577
25230229	chr1:25230229:T:C	4.90265e-14	-2.77212e-10	-1.43596	2.23628e-07	-2.77212e-10	-1.43354
25230613	chr1:25230613:C:T	2.87203e-14	-1.97072	-4.1799e-10	3.09344e-07	-1.10907	-4.1799e-10
25231190	chr1:25231190:T:C	2.16994e-14	-1.17315	-1.07789	7.46242e-08	-1.68201	-0.84905
25231211	chr1:25231211:T:C	9.07599e-14	-2.77212e-10	-0.820101	4.18223e-07	-2.77212e-10	-0.807513
25231341	chr1:25231341:T:C	8.08304e-14	-2.77212e-10	-0.935966	3.2245e-07	-2.77212e-10	-1.06758
25231661	chr1:25231661:C:T	5.30149e-14	-2.77212e-10	-1.35775	3.36346e-07	-2.77212e-10	-1.02539
25231918	chr1:25231918:T:A	1.12929e-13	-2.77212e-10	-0.601561	5.47295e-07	-2.77212e-10	-0.538539
25232260	chr1:25232260:A:G	2.54988e-13	-2.77212e-10	0.212898	1.52394e-06	-2.77212e-10	0.485525
25232612	chr1:25232612:T:G	9.84961e-14	-2.77212e-10	-0.738302	4.54798e-07	-2.77212e-10	-0.723673
25232739	chr1:25232739:C:T	5.70831e-14	-2.77212e-10	-1.28381	2.41954e-07	-2.77212e-10	-1.35478
25232805	chr1:25232805:G:T	4.29654e-12	-2.77212e-10	3.03725	2.47368e-05	-2.77212e-10	3.27252
25232900	chr1:25232900:A:C	7.16849e-14	-1.05604	-4.1799e-10	2.23452e-07	-1.43433	-4.1799e-10
25233317	chr1:25233317:T:C	3.56586e-13	-2.77212e-10	0.548256	2.68627e-06	-2.77212e-10	1.05238
25233694	chr1:25233694:A:G	2.63022e-14	-1.16424	-0.894425	9.46168e-08	-1.67502	-0.618674
25234505	chr1:25234505:G:C	5.88855e-13	-2.77212e-10	1.04986	2.60854e-06	-2.77212e-10	1.02302
25235176	chr1:25235176:G:A	0.588709	27.895	0.785621	3.76562e-08	-1.92389	-1.29113
25235546	chr1:25235546:G:A	5.5703e-14	-2.77212e-10	-1.30828	2.44641e-07	-2.77212e-10	-1.34374
25235596	chr1:25235596:G:A	5.30018e-14	-2.77212e-10	-1.35799	2.29839e-07	-2.77212e-10	-1.40615
25235600	chr1:25235600:G:A	5.50579e-14	-2.77212e-10	-1.31993	2.42599e-07	-2.77212e-10	-1.35212
25235912	chr1:25235912:A:G	2.49749e-13	-2.77212e-10	0.192137	1.49036e-06	-2.77212e-10	0.463246
25236023	chr1:25236023:A:T	4.92722e-14	-2.77212e-10	-1.43096	2.22996e-07	-2.77212e-10	-1.43637
25236170	chr1:25236170:G:A	6.31022e-14	-1.18356	-4.1799e-10	2.30476e-07	-1.40338	-4.1799e-10
25236800	chr1:25236800:G:A	9.5494e-14	-2.77212e-10	-0.769256	3.79128e-07	-2.77212e-10	-0.905654
25237064	chr1:25237064:G:A	1.94657e-13	-2.77212e-10	-0.0570805	9.86394e-07	-2.77212e-10	0.0505292
25237400	chr1:25237400:A:G	4.93216e-14	-2.77212e-10	-1.42996	2.23036e-07	-2.77212e-10	-1.4362
25237813	chr1:25237813:G:C	2.43266e-13	0.165838	-4.1799e-10	1.44769e-07	-1.86839	-4.1799e-10
25237885	chr1:25237885:T:C	1.59478e-13	-2.77212e-10	-0.256412	7.70909e-07	-2.77212e-10	-0.195956
25238062	chr1:25238062:C:T	1.21789e-13	-2.77212e-10	-0.526027	5.00803e-07	-2.77212e-10	-0.627313
25238254	chr1:25238254:T:TTAC	7.47474e-12	-2.77212e-10	3.59097	4.14447e-05	-2.77212e-10	3.78859
25238905	chr1:25238905:A:G	6.05951e-12	-2.77212e-10	3.38107	3.58008e-05	-2.77212e-10	3.6422
25239227	chr1:25239227:C:T	4.90304e-14	-2.77212e-10	-1.43588	2.22982e-07	-2.77212e-10	-1.43644
25239393	chr1:25239393:G:A	2.69649e-13	0.268803	-4.1799e-10	9.83734e-07	0.047829	-4.1799e-10
25239415	chr1:25239415:G:A	3.27577e-14	-1.83918	-4.1799e-10	3.477e-07	-0.992188	-4.1799e-10
25239469	chr1:25239469:T:C	6.04545e-13	-2.77212e-10	1.07616	2.67798e-06	-2.77212e-10	1.04929
25239714	chr1:25239714:T:G	3.06971e-14	-1.90415	-4.1799e-10	1.47812e-07	-1.84759	-4.1799e-10
25239806	chr1:25239806:G:A	2.7945e-14	-1.99808	-4.1799e-10	4.6423e-07	-0.703146	-4.1799e-10
25239818	chr1:25239818:G:A	4.28331e-13	-2.77212e-10	0.731578	1.83393e-06	-2.77212e-10	0.670691
25240072	chr1:25240072:G:A	4.77401e-12	-2.77212e-10	3.14262	2.75017e-05	-2.77212e-10	3.37848
25240148	chr1:25240148:T:A	5.18966e-14	-2.77212e-10	-1.37907	2.24888e-07	-2.77212e-10	-1.42793
25240326	chr1:25240326:G:C	4.05266e-14	-1.62636	-4.1799e-10	1.60573e-07	-1.76478	-4.1799e-10
25240428	chr1:25240428:T:C	1.49675e-14	-1.52054	-1.1019	5.91581e-08	-1.88362	-0.879691
25240874	chr1:25240874:A:C	1.12389e-13	-2.77212e-10	-0.606351	5.41116e-07	-2.77212e-10	-0.549893
25240967	chr1:25240967:T:C	6.62593e-12	-2.77212e-10	3.47043	3.67404e-05	-2.77212e-10	3.6681
25241857	chr1:25241857:G:A	5.05168e-14	-2.77212e-10	-1.40601	2.23173e-07	-2.77212e-10	-1.43558
25241869	chr1:25241869:T:G	5.74743e-13	1.0256	-4.1799e-10	1.49097e-07	-1.83893	-4.1799e-10
25241895	chr1:25241895:G:C	5.36505e-14	-2.77212e-10	-1.34583	2.28526e-07	-2.77212e-10	-1.41187
25242879	chr1:25242879:G:A	4.93209e-14	-2.77212e-10	-1.42997	2.23505e-07	-2.77212e-10	-1.43409
25243197	chr1:25243197:G:A	2.58533e-13	-2.77212e-10	0.226703	1.32233e-06	-2.77212e-10	0.343622
25243590	chr1:25243590:T:C	1.14622e-14	-1.57621	-1.31305	8.80497e-07	1.34644	-1.40948
25244031	chr1:25244031:C:T	9.9577e-14	-2.77212e-10	-0.727388	3.79648e-07	-2.77212e-10	-0.904283
25244150	chr1:25244150:G:A	6.71274e-13	-2.77212e-10	1.18086	2.97311e-06	-2.77212e-10	1.15384
25244587	chr1:25244587:A:C	8.95034e-13	-2.77212e-10	1.46854	4.0257e-06	-2.77212e-10	1.45693
25244715	chr1:25244715:C:T	2.84755e-14	-1.97927	-4.1799e-10	2.2843e-07	-1.41229	-4.1799e-10
25244763	chr1:25244763:C:A	8.58569e-12	-2.77212e-10	3.72953	4.77319e-05	-2.77212e-10	3.92983
25244769	chr1:25244769:T:C	7.34959e-14	-2.77212e-10	-1.03109	3.19523e-07	-2.77212e-10	-1.0767
25244973	chr1:25244973:T:G	4.74313e-12	-2.77212e-10	3.13613	2.73233e-05	-2.77212e-10	3.37197
25245560	chr1:25245560:C:T	2.29619e-13	0.108104	-4.1799e-10	1.85326e-07	-1.62141	-4.1799e-10
25245824	chr1:25245824:T:G	1.65564e-14	-1.40382	-1.11773	6.18804e-08	-1.8179	-0.900425
25246146	chr1:25246146:G:A	5.46337e-14	-2.77212e-10	-1.32767	2.298e-07	-2.77212e-10	-1.40632
25246493	chr1:25246493:T:G	2.95393e-14	-1.9426	-4.1799e-10	2.71956e-07	-1.23789	-4.1799e-10
25246925	chr1:25246925:C:A	5.3845e-14	-2.77212e-10	-1.34221	2.32223e-07	-2.77212e-10	-1.39583
25247170	chr1:25247170:C:T	1.09034e-13	-2.77212e-10	-0.63666	5.24246e-07	-2.77212e-10	-0.581566
25248050	chr1:25248050:T:G	5.05953e-14	-2.77212e-10	-1.40446	2.96323e-07	-2.77212e-10	-1.15208
25248517	chr1:25248517:C:T	9.048e-14	-2.77212e-10	-0.823191	4.17011e-07	-2.77212e-10	-0.810415
25248865	chr1:25248865:G:A	7.34456e-12	-2.77212e-10	3.5734	4.07073e-05	-2.77212e-10	3.77064
25249110	chr1:25249110:C:T	6.64559e-14	-2.77212e-10	-1.13178	3.68999e-07	-2.77212e-10	-0.932732
25249218	chr1:25249218:C:CTAAAGT	7.35709e-14	-2.77212e-10	-1.03007	4.17635e-07	-2.77212e-10	-0.808918
25249341	chr1:25249341:C:T	6.50735e-13	-2.77212e-10	1.14978	2.87509e-06	-2.77212e-10	1.12031
25249487	chr1:25249487:C:T	6.26966e-13	-2.77212e-10	1.11257	2.77773e-06	-2.77212e-10	1.08586
25250006	chr1:25250006:G:A	6.56841e-13	-2.77212e-10	1.15912	2.90701e-06	-2.77212e-10	1.13135
25250136	chr1:25250136:A:T	6.99429e-14	-2.77212e-10	-1.08064	3.24668e-07	-2.77212e-10	-1.06072
25250636	chr1:25250636:G:A	3.5376e-13	-2.77212e-10	0.540301	1.50626e-06	-2.77212e-10	0.473859
25250760	chr1:25250760:C:T	2.87729e-14	-1.96889	-4.1799e-10	2.90337e-07	-1.17248	-4.1799e-10
25250762	chr1:25250762:G:A	5.37407e-14	-2.77212e-10	-1.34415	2.31924e-07	-2.77212e-10	-1.39712
25251005	chr1:25251005:A:T	2.63124e-12	3.89697	-1.35008	1.12208e-07	-0.718606	-1.40457
25251162	chr1:25251162:C:T	5.47374e-14	-2.77212e-10	-1.32577	2.43803e-07	-2.77212e-10	-1.34717
25251574	chr1:25251574:G:A	5.23832e-14	-2.77212e-10	-1.36973	2.25877e-07	-2.77212e-10	-1.42354
25252047	chr1:25252047:C:T	4.56864e-12	-2.77212e-10	3.09865	2.60189e-05	-2.77212e-10	3.32305
25252390	chr1:25252390:A:G	5.19253e-14	-2.77212e-10	-1.37851	2.25051e-07	-2.77212e-10	-1.4272
25252453	chr1:25252453:A:G	2.69564e-12	3.9223	-1.35123	1.13724e-07	-0.70449	-1.40526
25252458	chr1:25252458:C:T	5.20299e-14	-2.77212e-10	-1.3765	2.25221e-07	-2.77212e-10	-1.42644
25252680	chr1:25252680:C:G	4.90272e-14	-2.77212e-10	-1.43594	2.22988e-07	-2.77212e-10	-1.43641
25252810	chr1:25252810:C:T	1.09028e-13	-2.77212e-10	-0.636713	5.24237e-07	-2.77212e-10	-0.581583
25253004	chr1:25253004:A:G	4.9104e-14	-2.77212e-10	-1.43438	2.23016e-07	-2.77212e-10	-1.43628
25253287	chr1:25253287:A:G	5.03042e-14	-2.77212e-10	-1.41023	2.2406e-07	-2.77212e-10	-1.43161
25253292	chr1:25253292:T:C	1.80093e-13	-0.134847	-4.1799e-10	3.11309e-07	-1.10274	-4.1799e-10
25253388	chr1:25253388:T:C	5.1405e-14	-2.77212e-10	-1.38858	2.2421e-07	-2.77212e-10	-1.43094
25253511	chr1:25253511:G:A	4.70074e-12	-2.77212e-10	3.12716	2.47723e-05	-2.77212e-10	3.27396
25253604	chr1:25253604:G:A	7.25031e-13	2.2701	-1.0122	1.29336e-06	1.62764	-1.30617
25253852	chr1:25253852:C:A	6.74152e-13	-2.77212e-10	1.18514	2.98568e-06	-2.77212e-10	1.15805
25254891	chr1:25254891:C:T	5.15213e-14	-2.77212e-10	-1.38632	2.24372e-07	-2.77212e-10	-1.43022
25255018	chr1:25255018:G:A	6.52412e-14	-2.77212e-10	-1.15023	2.72118e-07	-2.77212e-10	-1.23729
25255074	chr1:25255074:A:G	5.01653e-14	-2.77212e-10	-1.413	2.80331e-07	-2.77212e-10	-1.20756
25255157	chr1:25255157:G:A	4.20409e-12	-2.77212e-10	3.01549	2.41658e-05	-2.77212e-10	3.24917
25255409	chr1:25255409:A:T	3.77949e-12	-2.77212e-10	2.90902	2.16539e-05	-2.77212e-10	3.13942
25256096	chr1:25256096:C:T	5.31091e-14	-2.77212e-10	-1.35597	2.31305e-07	-2.77212e-10	-1.39979
25256737	chr1:25256737:T:A	5.71434e-12	-2.77212e-10	3.32241	3.02974e-05	-2.77212e-10	3.47529
25256941	chr1:25256941:G:A	6.70163e-14	-2.77212e-10	-1.12338	2.71076e-07	-2.77212e-10	-1.24113
25257119	chr1:25257119:C:G	0.407936	28.8269	-0.513039	3.10974e-08	-1.97138	-1.43502
25257514	chr1:25257514:A:T	8.29815e-13	-2.77212e-10	1.39288	4.43404e-06	-2.77212e-10	1.55354
25257879	chr1:25257879:G:C	8.86183e-14	-2.77212e-10	-0.84398	4.08251e-07	-2.77212e-10	-0.831644
25257955	chr1:25257955:A:G	8.77391e-14	-2.77212e-10	-0.853951	4.04154e-07	-2.77212e-10	-0.84173
25258459	chr1:25258459:T:C	3.99982e-10	7.57086	-4.1799e-10	3.15563e-07	-1.08917	-4.1799e-10
25258485	chr1:25258485:G:A	3.86455e-10	8.93008	-1.39363	5.07754e-07	0.81674	-1.43027
25258506	chr1:25258506:G:C	4.9395e-14	-2.77212e-10	-1.42847	2.28776e-07	-2.77212e-10	-1.41078
25258795	chr1:25258795:A:T	4.83924e-12	-2.77212e-10	3.15619	2.57718e-05	-2.77212e-10	3.31351
25258812	chr1:25258812:G:A	1.59478e-13	-2.77212e-10	-0.256412	7.70909e-07	-2.77212e-10	-0.195956
25258821	chr1:25258821:T:C	4.20679e-12	-2.77212e-10	3.01614	2.20805e-05	-2.77212e-10	3.15892
25258894	chr1:25258894:C:T	4.98566e-14	-2.77212e-10	-1.41917	2.31543e-07	-2.77212e-10	-1.39876
25258924	chr1:25258924:T:A	7.90612e-13	-2.77212e-10	1.34449	4.21921e-06	-2.77212e-10	1.50388
25259180	chr1:25259180:G:A	1.02246e-13	-2.77212e-10	-0.700933	4.71196e-07	-2.77212e-10	-0.688254
25259628	chr1:25259628:G:A	5.01092e-14	-2.77212e-10	-1.41412	2.26075e-07	-2.77212e-10	-1.42266
25259832	chr1:25259832:C:T	5.2589e-14	-2.77212e-10	-1.36581	2.56066e-07	-2.77212e-10	-1.29809
25260007	chr1:25260007:C:A	1.45315e-13	-2.77212e-10	-0.349415	6.16169e-07	-2.77212e-10	-0.420005
25260031	chr1:25260031:T:C	4.90047e-14	-2.77212e-10	-1.4364	2.23825e-07	-2.77212e-10	-1.43266
25260107	chr1:25260107:A:G	5.43795e-14	-2.77212e-10	-1.33233	2.30145e-07	-2.77212e-10	-1.40482
25260161	chr1:25260161:T:C	3.26506e-13	-2.77212e-10	0.460128	1.39053e-06	-2.77212e-10	0.39391
25260696	chr1:25260696:C:T	1.59851e-13	-2.77212e-10	-0.254077	6.41963e-07	-2.77212e-10	-0.378996
25261022	chr1:25261022:C:G	4.22074e-13	-2.77212e-10	0.716861	2.07043e-06	-2.77212e-10	0.791986
25261028	chr1:25261028:C:A	1.54789e-13	-2.77212e-10	-0.286253	7.44966e-07	-2.77212e-10	-0.230189
25261104	chr1:25261104:T:C	1.80825e-14	-1.22787	-1.20551	6.10548e-08	-1.71624	-1.01552
25261234	chr1:25261234:T:G	4.96619e-14	-2.77212e-10	-1.42308	2.23197e-07	-2.77212e-10	-1.43547
25261384	chr1:25261384:C:G	7.62241e-13	-2.77212e-10	1.30794	4.06593e-06	-2.77212e-10	1.46687
25261407	chr1:25261407:T:C	8.70254e-13	-2.77212e-10	1.44047	4.6817e-06	-2.77212e-10	1.60789
25261414	chr1:25261414:T:C	7.55932e-13	-2.77212e-10	1.29963	4.02961e-06	-2.77212e-10	1.4579
25261451	chr1:25261451:CT:C	4.14186e-14	-1.60459	-4.1799e-10	1.26236e-07	-2.00537	-4.1799e-10
25261491	chr1:25261491:G:A	4.91757e-14	-2.77212e-10	-1.43292	2.26403e-07	-2.77212e-10	-1.42121
25261597	chr1:25261597:G:C	3.39852e-13	-2.77212e-10	0.500192	1.448e-06	-2.77212e-10	0.434413
25261620	chr1:25261620:G:A	9.38303e-14	-2.77212e-10	-0.786832	4.51906e-07	-2.77212e-10	-0.730054
25261752	chr1:25261752:C:T	1.01312e-12	-2.77212e-10	1.59247	5.87242e-06	-2.77212e-10	1.83449
25261837	chr1:25261837:G:A	4.92003e-14	-2.77212e-10	-1.43242	2.25029e-07	-2.77212e-10	-1.4273
25262554	chr1:25262554:C:A	2.14467e-13	-2.77212e-10	0.0398368	1.08758e-06	-2.77212e-10	0.148186
25262590	chr1:25262590:G:C	1.03752e-12	-2.77212e-10	1.61627	5.91795e-06	-2.77212e-10	1.84222
25262692	chr1:25262692:G:A	4.97908e-14	-2.77212e-10	-1.42049	2.23222e-07	-2.77212e-10	-1.43536
25262844	chr1:25262844:A:G	4.93565e-14	-2.77212e-10	-1.42925	2.70805e-07	-2.77212e-10	-1.24213
25262938	chr1:25262938:C:T	1.3164e-13	-2.77212e-10	-0.448249	7.74163e-07	-2.77212e-10	-0.191744
25263124	chr1:25263124:G:A	1.26634e-12	-2.77212e-10	1.81556	7.0217e-06	-2.77212e-10	2.01323
25263174	chr1:25263174:G:C	9.61664e-15	-1.8812	-1.18362	1.62483e-06	1.84737	-1.29773
25263242	chr1:25263242:TGAG:T	4.92959e-14	-2.77212e-10	-1.43048	2.22991e-07	-2.77212e-10	-1.43639
25263582	chr1:25263582:C:T	3.33297e-14	-1.82187	-4.1799e-10	1.31215e-07	-1.96669	-4.1799e-10
25264032	chr1:25264032:G:A	8.69475e-15	-2.00535	-1.16025	1.03029e-07	-0.960017	-1.2485
25264052	chr1:25264052:C:T	1.03116e-13	-2.77212e-10	-0.692467	3.98974e-07	-2.77212e-10	-0.854632
25264311	chr1:25264311:T:G	2.83685e-14	-1.98304	-4.1799e-10	3.83327e-07	-0.894639	-4.1799e-10
25264315	chr1:25264315:A:C	5.41466e-14	-2.77212e-10	-1.33662	2.76331e-07	-2.77212e-10	-1.22193
25264397	chr1:25264397:G:A	9.98114e-14	-2.77212e-10	-0.725037	3.49091e-07	-2.77212e-10	-0.988193
25266200	chr1:25266200:A:G	5.1134e-14	-2.77212e-10	-1.39387	2.3148e-07	-2.77212e-10	-1.39903
25274963	chr1:25274963:A:G	6.91963e-14	-2.77212e-10	-1.09137	3.16466e-07	-2.77212e-10	-1.08631
25277514	chr1:25277514:GA:G	4.99244e-13	-2.77212e-10	0.884776	2.1856e-06	-2.77212e-10	0.846119
25278566	chr1:25278566:G:A	7.45338e-14	-2.77212e-10	-1.01707	3.38566e-07	-2.77212e-10	-1.01881
25282958	chr1:25282958:C:T	5.01566e-14	-2.77212e-10	-1.41317	2.28327e-07	-2.77212e-10	-1.41275
25283250	chr1:25283250:G:T	1.40284e-13	-2.77212e-10	-0.384649	6.22242e-07	-2.77212e-10	-0.410197
25284795	chr1:25284795:A:G	7.65487e-14	-2.77212e-10	-0.990392	3.51464e-07	-2.77212e-10	-0.981421
25287125	chr1:25287125:T:C	5.23409e-14	-2.77212e-10	-1.37054	2.36532e-07	-2.77212e-10	-1.37744
25287627	chr1:25287627:G:A	5.13712e-14	-2.77212e-10	-1.38924	2.25536e-07	-2.77212e-10	-1.42505
25287950	chr1:25287950:C:T	5.70902e-14	-2.77212e-10	-1.28369	2.63326e-07	-2.77212e-10	-1.27014
25288032	chr1:25288032:T:G	2.31785e-12	-2.77212e-10	2.42008	9.24319e-06	-2.77212e-10	2.28812
25292660	chr1:25292660:G:T	9.11541e-13	-2.77212e-10	1.48682	4.0276e-06	-2.77212e-10	1.4574
25296332	chr1:25296332:C:T	6.7704e-14	-2.77212e-10	-1.11317	2.6234e-07	-2.77212e-10	-1.27389
25299439	chr1:25299439:A:G	4.93703e-13	-2.77212e-10	0.873616	2.05196e-06	-2.77212e-10	0.783022
25303275	chr1:25303275:TTCTC:T	6.05523e-14	-2.77212e-10	-1.22481	2.65118e-07	-2.77212e-10	-1.26335
25307747	chr1:25307747:C:T	7.17345e-14	-2.77212e-10	-1.05535	3.26606e-07	-2.77212e-10	-1.05477
25308487	chr1:25308487:T:G	1.47414e-13	-2.77212e-10	-0.335073	6.52358e-07	-2.77212e-10	-0.362934
25311388	chr1:25311388:G:A	7.14717e-13	-2.77212e-10	1.24357	2.88779e-06	-2.77212e-10	1.12472
25316143	chr1:25316143:C:G	1.02018e-12	-2.77212e-10	1.59942	4.13398e-06	-2.77212e-10	1.48347
25318977	chr1:25318977:T:C	5.03181e-14	-2.77212e-10	-1.40995	2.26257e-07	-2.77212e-10	-1.42186
25320198	chr1:25320198:G:A	1.97261e-13	-2.77212e-10	-0.0437939	8.47481e-07	-2.77212e-10	-0.101258
25329649	chr1:25329649:C:T	1.5774e-12	-2.77212e-10	2.03521	6.14783e-06	-2.77212e-10	1.88033
25330346	chr1:25330346:A:G	8.00743e-14	-2.77212e-10	-0.945365	3.65838e-07	-2.77212e-10	-0.941337
25332834	chr1:25332834:T:C	6.0457e-13	-2.77212e-10	1.0762	2.52951e-06	-2.77212e-10	0.992252
25337098	chr1:25337098:T:C	6.4413e-14	0.268209	-1.43121	1.38637e-07	-0.497449	-1.41422
25337140	chr1:25337140:G:T	6.46057e-14	-2.77212e-10	-1.16002	3.03719e-07	-2.77212e-10	-1.12742
25338539	chr1:25338539:T:C	3.71479e-13	-2.77212e-10	0.589172	1.94756e-06	-2.77212e-10	0.730806
25338599	chr1:25338599:G:T	3.72494e-13	-2.77212e-10	0.591901	1.95295e-06	-2.77212e-10	0.733569
25338950	chr1:25338950:C:G	1.49737e-13	1.09944	-1.41887	2.70127e-07	0.18858	-1.43322
25339247	chr1:25339247:A:G	1.41246e-13	1.0415	-1.41931	2.57459e-07	0.140732	-1.4334
25339480	chr1:25339480:C:T	4.98475e-14	-2.77212e-10	-1.41935	2.24116e-07	-2.77212e-10	-1.43136
25339752	chr1:25339752:C:T	1.54747e-13	1.13117	-1.4177	2.77129e-07	0.213651	-1.43269
25339912	chr1:25339912:A:T	1.49121e-13	1.09698	-1.42054	2.6941e-07	0.186617	-1.43391
25340235	chr1:25340235:C:T	3.72494e-13	-2.77212e-10	0.591901	1.95295e-06	-2.77212e-10	0.733569
25340256	chr1:25340256:A:T	2.76033e-14	-2.01038	-4.1799e-10	2.21675e-07	-1.44231	-4.1799e-10
25340997	chr1:25340997:A:G	2.76742e-14	-2.00782	-4.1799e-10	2.41594e-07	-1.35627	-4.1799e-10
25341001	chr1:25341001:T:C	7.33969e-13	-2.77212e-10	1.27015	3.26981e-06	-2.77212e-10	1.24896
25341092	chr1:25341092:G:A	1.45167e-13	1.0699	-1.42033	2.6292e-07	0.162151	-1.43383
25341289	chr1:25341289:A:G	1.08841e-13	0.787887	-1.42631	2.00651e-07	-0.146685	-1.39527
25341297	chr1:25341297:G:A	1.83913e-12	2.18873	-4.1799e-10	1.90198e-07	-1.59546	-4.1799e-10
25341373	chr1:25341373:T:C	6.80623e-13	-2.77212e-10	1.19469	3.03422e-06	-2.77212e-10	1.17418
25341420	chr1:25341420:G:A	1.28858e-12	3.09319	-1.26021	9.20514e-07	1.39702	-1.41561
25341492	chr1:25341492:T:C	6.76397e-14	-2.77212e-10	-1.11412	2.67456e-07	-2.77212e-10	-1.25457
25341555	chr1:25341555:T:A	1.49973e-13	1.10554	-1.42341	2.71023e-07	0.193661	-1.43498
25341581	chr1:25341581:G:A	7.38323e-13	-2.77212e-10	1.27606	3.29023e-06	-2.77212e-10	1.25519
25341835	chr1:25341835:C:T	2.29171e-13	1.10626	-1.00011	4.48826e-06	2.88624	-1.32055
25342566	chr1:25342566:A:C	5.65506e-10	9.2967	-1.37954	7.04895e-07	1.13793	-1.42341
25342797	chr1:25342797:AAGGGTACCTAATCAGTT:A	7.41874e-13	-2.77212e-10	1.28086	3.30564e-06	-2.77212e-10	1.25986
25342867	chr1:25342867:G:A	4.90514e-14	-2.77212e-10	-1.43545	2.23693e-07	-2.77212e-10	-1.43325
25343165	chr1:25343165:T:C	1.49387e-13	1.09717	-1.41895	2.69613e-07	0.186711	-1.43325
25343290	chr1:25343290:A:G	7.31835e-14	-2.77212e-10	-1.03535	3.73922e-07	-2.77212e-10	-0.91948
25343338	chr1:25343338:G:A	5.13985e-14	-2.77212e-10	-1.38871	2.32823e-07	-2.77212e-10	-1.39325
25343429	chr1:25343429:GTAGT:G	1.25809e-13	-2.77212e-10	-0.493557	5.30715e-07	-2.77212e-10	-0.569301
25343568	chr1:25343568:T:A	6.88755e-14	-2.77212e-10	-1.09602	2.71401e-07	-2.77212e-10	-1.23993
25343767	chr1:25343767:G:A	4.92519e-14	-2.77212e-10	-1.43137	2.23005e-07	-2.77212e-10	-1.43633
25343768	chr1:25343768:C:T	7.49185e-14	-2.77212e-10	-1.01192	3.54812e-07	-2.77212e-10	-0.971938
25343916	chr1:25343916:G:A	6.97444e-14	-2.77212e-10	-1.08348	3.03919e-07	-2.77212e-10	-1.12677
25343966	chr1:25343966:G:A	5.02339e-14	-2.77212e-10	-1.41163	2.29922e-07	-2.77212e-10	-1.40579
25344444	chr1:25344444:A:T	7.946e-14	-2.77212e-10	-0.953065	3.60874e-07	-2.77212e-10	-0.954997
25345041	chr1:25345041:G:A	4.19154e-13	-2.77212e-10	0.709919	1.97357e-06	-2.77212e-10	0.744071
25345318	chr1:25345318:C:T	5.23403e-14	-2.77212e-10	-1.37055	2.33769e-07	-2.77212e-10	-1.38919
25345429	chr1:25345429:C:A	1.38085e-13	1.01934	-1.41979	2.52024e-07	0.119603	-1.43361
25346039	chr1:25346039:C:T	4.92352e-14	-2.77212e-10	-1.43171	2.22993e-07	-2.77212e-10	-1.43639
25346293	chr1:25346293:T:C	7.1551e-14	0.352215	-1.41012	1.39485e-07	-0.473403	-1.43216
25346313	chr1:25346313:A:T	1.51564e-12	3.33603	-1.34075	1.24185e-07	-1.37106	-0.650689
25346917	chr1:25346917:G:A	9.32369e-14	-2.77212e-10	-0.793175	3.3436e-07	-2.77212e-10	-1.03131
25348294	chr1:25348294:C:T	1.22739e-12	3.06986	-1.28553	9.42633e-07	1.41206	-1.40691
25348422	chr1:25348422:C:T	1.22076e-12	3.08221	-1.3033	9.39666e-07	1.40025	-1.39825
25348472	chr1:25348472:G:A	1.45146e-13	-2.77212e-10	-0.350577	7.138e-07	-2.77212e-10	-0.272925
25349115	chr1:25349115:A:G	1.16384e-13	0.850779	-1.42221	2.14288e-07	-0.0888062	-1.3874
25349688	chr1:25349688:T:C	1.49255e-13	1.0961	-1.41877	2.69254e-07	0.185305	-1.43318
25350036	chr1:25350036:G:A	4.91055e-14	-2.77212e-10	-1.43435	2.2301e-07	-2.77212e-10	-1.43631
25350114	chr1:25350114:G:A	4.93901e-13	-2.77212e-10	0.874017	2.33093e-06	-2.77212e-10	0.910497
25350710	chr1:25350710:G:C	7.66279e-14	-2.77212e-10	-0.989357	2.94696e-07	-2.77212e-10	-1.15758
25350759	chr1:25350759:C:G	4.98711e-14	-2.77212e-10	-1.41888	2.3034e-07	-2.77212e-10	-1.40397
25351313	chr1:25351313:G:C	3.72669e-13	-2.77212e-10	0.59237	1.95394e-06	-2.77212e-10	0.734076
25351353	chr1:25351353:T:A	2.35895e-13	1.18209	-1.04703	3.75912e-06	2.71199	-1.32357
25351551	chr1:25351551:G:C	4.9887e-14	-2.77212e-10	-1.41856	2.28182e-07	-2.77212e-10	-1.41338
25351747	chr1:25351747:T:A	7.11001e-14	-2.77212e-10	-1.06423	2.77837e-07	-2.77212e-10	-1.21649
25352453	chr1:25352453:G:A	4.90116e-14	-2.77212e-10	-1.43626	2.23434e-07	-2.77212e-10	-1.43441
25353084	chr1:25353084:C:T	3.52186e-13	-2.77212e-10	0.535841	1.70754e-06	-2.77212e-10	0.599283
25353339	chr1:25353339:A:G	7.15945e-13	-2.77212e-10	1.24528	3.19037e-06	-2.77212e-10	1.22436
25353529	chr1:25353529:C:T	3.18688e-13	-2.77212e-10	0.435892	1.59173e-06	-2.77212e-10	0.52905
25353751	chr1:25353751:C:T	7.0777e-14	-2.77212e-10	-1.06879	2.7684e-07	-2.77212e-10	-1.22009
25354353	chr1:25354353:G:A	4.28542e-14	-1.57052	-4.1799e-10	6.15077e-07	-0.42178	-4.1799e-10
25354504	chr1:25354504:C:T	5.38466e-14	-2.77212e-10	-1.34218	2.33701e-07	-2.77212e-10	-1.38948
25354821	chr1:25354821:G:A	2.51303e-13	-2.77212e-10	0.198339	5.58779e-07	-2.77212e-10	-0.517773
25355199	chr1:25355199:C:G	4.00999e-13	0.665641	-4.1799e-10	2.35365e-07	-1.38239	-4.1799e-10
25355314	chr1:25355314:A:C	2.98608e-13	-2.77212e-10	0.370812	1.49099e-06	-2.77212e-10	0.463671
25355527	chr1:25355527:AG:A	1.93409e-13	-2.77212e-10	-0.0635118	7.30838e-07	-2.77212e-10	-0.249336
25355799	chr1:25355799:G:GATAC	5.30921e-14	-2.77212e-10	-1.35629	2.31531e-07	-2.77212e-10	-1.39881
25355894	chr1:25355894:A:G	8.86527e-14	-2.77212e-10	-0.843593	3.31637e-07	-2.77212e-10	-1.03949
25356231	chr1:25356231:C:T	6.15339e-13	-2.77212e-10	1.09385	2.27016e-06	-2.77212e-10	0.884077
25356254	chr1:25356254:T:G	3.47048e-13	-2.77212e-10	0.521144	1.81832e-06	-2.77212e-10	0.662142
25356255	chr1:25356255:G:T	6.5254e-14	-2.77212e-10	-1.15003	2.85074e-07	-2.77212e-10	-1.19078
25356601	chr1:25356601:G:A	1.55752e-13	0.748712	-1.02877	5.78267e-07	-0.416891	-0.0666001
25356627	chr1:25356627:A:G	2.7991e-14	-1.99644	-4.1799e-10	4.37956e-07	-0.761408	-4.1799e-10
25357443	chr1:25357443:A:G	2.00711e-13	-2.77212e-10	-0.0264536	5.04894e-07	-2.77212e-10	-0.619178
25357521	chr1:25357521:C:T	1.10231e-12	2.74438	-1.06754	1.08087e-06	1.57582	-1.43382
25358000	chr1:25358000:T:G	4.90734e-14	-2.77212e-10	-1.435	2.23074e-07	-2.77212e-10	-1.43603
25358003	chr1:25358003:AGTGGC:A	4.989e-14	-2.77212e-10	-1.4185	2.30516e-07	-2.77212e-10	-1.40321
25358042	chr1:25358042:G:C	6.21049e-13	-2.77212e-10	1.10309	2.76932e-06	-2.77212e-10	1.08283
25358149	chr1:25358149:A:G	4.90539e-14	-2.77212e-10	-1.4354	2.23131e-07	-2.77212e-10	-1.43577
25358159	chr1:25358159:G:A	1.47161e-13	1.08666	-1.42345	2.6637e-07	0.176352	-1.43499
25358215	chr1:25358215:G:C	8.22099e-14	-2.77212e-10	-0.919043	3.43147e-07	-2.77212e-10	-1.00537
25358957	chr1:25358957:G:T	1.81451e-13	-0.127332	-4.1799e-10	3.1098e-07	-1.1038	-4.1799e-10
25358993	chr1:25358993:G:A	2.63926e-13	1.26489	-1.01755	3.40784e-06	2.5983	-1.30799
25359392	chr1:25359392:G:A	9.07108e-14	0.59857	-1.41921	1.75376e-07	-0.294486	-1.38211
25359450	chr1:25359450:A:G	5.30957e-14	-2.77212e-10	-1.35622	2.31541e-07	-2.77212e-10	-1.39877
25359828	chr1:25359828:C:A	4.90823e-14	-2.77212e-10	-1.43482	2.23049e-07	-2.77212e-10	-1.43614
25359913	chr1:25359913:CTTG:C	2.6574e-12	-2.77212e-10	2.55678	1.27267e-05	-2.77212e-10	2.60793
25360024	chr1:25360024:C:T	4.9169e-14	-2.77212e-10	-1.43306	2.22972e-07	-2.77212e-10	-1.43648
25360935	chr1:25360935:A:G	3.09566e-13	0.406852	-4.1799e-10	4.31407e-07	-0.776476	-4.1799e-10
25361410	chr1:25361410:T:C	2.59658e-13	1.24118	-1.01013	3.54011e-06	2.63223	-1.30384
25361655	chr1:25361655:A:C	1.38752e-13	-0.395629	-4.1799e-10	1.39971e-07	-1.90209	-4.1799e-10
25367970	chr1:25367970:G:A	9.83251e-13	-2.77212e-10	1.56254	4.39402e-06	-2.77212e-10	1.54447
25368134	chr1:25368134:G:C	5.27036e-13	-2.77212e-10	0.938949	2.5684e-06	-2.77212e-10	1.00751
25369282	chr1:25369282:G:C	7.28241e-14	-2.77212e-10	-1.04027	3.0154e-07	-2.77212e-10	-1.13462
25369344	chr1:25369344:G:A	1.53422e-08	12.4104	-1.19263	1.14999e-06	1.52038	-1.3164
25370035	chr1:25370035:A:G	1.30751e-13	0.733436	-1.18846	2.76325e-07	-0.115769	-1.10618
25370263	chr1:25370263:T:C	1.47941e-13	0.847657	-1.17916	3.08076e-07	-0.0176112	-1.09557
25370613	chr1:25370613:TTG:T	1.27344e-13	0.703752	-1.18518	2.70529e-07	-0.140549	-1.1026
25371215	chr1:25371215:C:T	1.85391e-13	-2.77212e-10	-0.105852	9.41878e-07	-2.77212e-10	0.00434859
25371863	chr1:25371863:T:C	3.58846e-13	1.41177	-0.857195	3.01164e-06	2.38603	-1.21932
25371948	chr1:25371948:GTTA:G	1.2651e-13	0.69249	-1.18049	2.69405e-07	-0.14988	-1.09743
25372164	chr1:25372164:G:A	1.32185e-13	0.709353	-1.15347	2.82021e-07	-0.135286	-1.06626
25372233	chr1:25372233:T:C	1.36923e-12	-2.77212e-10	1.89368	4.96503e-06	-2.77212e-10	1.66665
25372425	chr1:25372425:A:G	1.26482e-13	0.665189	-1.15341	2.72073e-07	-0.171613	-1.06584
25372575	chr1:25372575:C:T	7.94331e-14	-2.77212e-10	-0.953404	3.79407e-07	-2.77212e-10	-0.904917
25372611	chr1:25372611:C:T	1.70626e-13	-2.77212e-10	-0.188843	8.33341e-07	-2.77212e-10	-0.118085
25372929	chr1:25372929:G:A	7.75275e-14	-2.77212e-10	-0.977686	3.77772e-07	-2.77212e-10	-0.909235
25373006	chr1:25373006:GGA:G	9.89276e-14	0.433901	-1.16783	2.21879e-07	-0.367971	-1.07343
25373045	chr1:25373045:C:A	9.63744e-13	-2.77212e-10	1.54251	4.58432e-06	-2.77212e-10	1.58687
25373116	chr1:25373116:C:T	7.96225e-14	-0.951023	-4.1799e-10	2.77425e-07	-1.21798	-4.1799e-10
25373215	chr1:25373215:G:A	6.70707e-13	1.18001	-4.1799e-10	2.98419e-07	-1.14503	-4.1799e-10
25373280	chr1:25373280:T:C	1.3782e-13	0.74906	-1.15143	2.92237e-07	-0.109882	-1.05608
25373299	chr1:25373299:A:G	1.22364e-13	0.649034	-1.17035	2.63293e-07	-0.191738	-1.07852
25373583	chr1:25373583:C:G	2.21905e-13	-2.77212e-10	0.0739322	1.05034e-06	-2.77212e-10	0.11334
25374198	chr1:25374198:C:A	5.96991e-14	-2.77212e-10	-1.239	2.58781e-07	-2.77212e-10	-1.28754
25374357	chr1:25374357:C:G	6.0828e-14	-2.77212e-10	-1.22027	3.49543e-07	-2.77212e-10	-0.986899
25374358	chr1:25374358:A:G	7.13121e-14	-2.77212e-10	-1.06125	4.36575e-07	-2.77212e-10	-0.764566
25374565	chr1:25374565:T:C	5.93021e-14	0.0689179	-1.31459	1.3468e-07	-0.705686	-1.23494
25374568	chr1:25374568:T:C	5.71842e-14	0.0404371	-1.32248	1.30098e-07	-0.729804	-1.24544
25375998	chr1:25375998:C:T	8.34751e-13	-2.77212e-10	1.39881	3.96157e-06	-2.77212e-10	1.44087
25376665	chr1:25376665:C:T	2.00392e-08	12.8007	-1.31582	1.39377e-06	1.78604	-1.3898
25376785	chr1:25376785:G:A	4.97658e-13	-2.77212e-10	0.881594	2.21245e-06	-2.77212e-10	0.858328
25377082	chr1:25377082:A:C	4.49497e-14	-0.494784	-1.02799	1.19225e-07	-1.17216	-0.890354
25377316	chr1:25377316:C:T	6.63621e-14	-0.138771	-0.994421	1.68101e-07	-0.867665	-0.851297
25377421	chr1:25377421:C:T	6.81757e-14	-2.77212e-10	-1.10623	3.20253e-07	-2.77212e-10	-1.07442
25378226	chr1:25378226:C:T	5.14575e-14	-2.77212e-10	-1.38756	2.35947e-07	-2.77212e-10	-1.37992
25378381	chr1:25378381:C:T	5.35041e-14	-2.77212e-10	-1.34856	2.35875e-07	-2.77212e-10	-1.38023
25378484	chr1:25378484:T:G	8.42278e-13	-2.77212e-10	1.40779	3.11891e-06	-2.77212e-10	1.20171
25378489	chr1:25378489:T:A	5.73164e-14	-1.27973	-4.1799e-10	1.38833e-07	-1.91026	-4.1799e-10
25378515	chr1:25378515:C:T	4.42613e-14	-0.471896	-1.06631	1.19382e-07	-1.12544	-0.935754
25378632	chr1:25378632:C:T	1.21919e-13	-2.77212e-10	-0.524966	4.72162e-07	-2.77212e-10	-0.686205
25378716	chr1:25378716:G:T	5.22884e-14	-2.77212e-10	-1.37155	2.31627e-07	-2.77212e-10	-1.3984
25378933	chr1:25378933:C:T	2.85543e-14	-1.97651	-4.1799e-10	5.82541e-07	-0.476128	-4.1799e-10
25379217	chr1:25379217:G:T	1.0723e-13	-0.65334	-4.1799e-10	3.17721e-07	-1.08235	-4.1799e-10
25379763	chr1:25379763:C:T	5.42136e-14	-2.77212e-10	-1.33539	2.38393e-07	-2.77212e-10	-1.36961
25379804	chr1:25379804:A:G	5.5004e-14	-2.77212e-10	-1.32091	2.41222e-07	-2.77212e-10	-1.35781
25380648	chr1:25380648:C:T	6.57811e-14	-2.77212e-10	-1.14199	2.87439e-07	-2.77212e-10	-1.18251
25380860	chr1:25380860:C:A	8.12675e-13	-2.77212e-10	1.37201	3.01275e-06	-2.77212e-10	1.16708
25380970	chr1:25380970:C:T	5.07099e-14	-2.77212e-10	-1.4022	2.3569e-07	-2.77212e-10	-1.38101
25380971	chr1:25380971:G:A	6.59875e-14	-2.77212e-10	-1.13885	2.8788e-07	-2.77212e-10	-1.18098
25381756	chr1:25381756:C:G	6.95118e-14	-2.77212e-10	-1.08682	3.50424e-07	-2.77212e-10	-0.984383
25381918	chr1:25381918:T:C	8.54038e-14	-2.77212e-10	-0.880928	3.20231e-07	-2.77212e-10	-1.07448
25382767	chr1:25382767:A:C	2.99843e-12	1.60522	1.0723	1.1211e-05	2.1867	0.294431
25383035	chr1:25383035:T:C	5.26997e-14	-2.77212e-10	-1.36371	2.33024e-07	-2.77212e-10	-1.39238
25383142	chr1:25383142:T:C	5.44063e-14	-2.77212e-10	-1.33184	2.39033e-07	-2.77212e-10	-1.36692
25383659	chr1:25383659:T:C	5.34743e-14	-2.77212e-10	-1.34912	2.45804e-07	-2.77212e-10	-1.33899
25383901	chr1:25383901:A:G	7.23752e-13	-2.77212e-10	1.25613	3.42709e-06	-2.77212e-10	1.29594
25384477	chr1:25384477:G:A	5.02645e-14	-0.270151	-1.14087	1.281e-07	-0.966883	-1.02384
25384577	chr1:25384577:G:A	9.67427e-14	-2.77212e-10	-0.756264	4.71914e-07	-2.77212e-10	-0.686731
25384703	chr1:25384703:G:A	7.03818e-14	-2.77212e-10	-1.07438	3.06483e-07	-2.77212e-10	-1.11836
25385311	chr1:25385311:AG:A	4.28858e-13	-2.77212e-10	0.732807	2.0794e-06	-2.77212e-10	0.796309
25385778	chr1:25385778:C:A	3.49714e-13	-2.77212e-10	0.528796	1.81949e-06	-2.77212e-10	0.662786
25385953	chr1:25385953:A:G	7.38272e-14	-2.77212e-10	-1.02659	3.19632e-07	-2.77212e-10	-1.07636
25386142	chr1:25386142:C:T	5.16076e-14	-2.77212e-10	-1.38465	2.36678e-07	-2.77212e-10	-1.37683
25386189	chr1:25386189:T:C	2.04673e-13	-0.00690479	-4.1799e-10	1.5213e-07	-1.81879	-4.1799e-10
25386734	chr1:25386734:A:G	7.06313e-14	-2.77212e-10	-1.07085	2.66062e-07	-2.77212e-10	-1.2598
25386743	chr1:25386743:A:T	3.49358e-11	5.87627	-0.74332	3.20018e-07	0.28857	-1.36372
25387017	chr1:25387017:C:T	7.26732e-13	-2.77212e-10	1.26024	2.70741e-06	-2.77212e-10	1.06022
25387247	chr1:25387247:C:T	7.11135e-13	-2.77212e-10	1.23854	3.20374e-06	-2.77212e-10	1.22855
25387699	chr1:25387699:T:C	5.4623e-14	-2.77212e-10	-1.32786	2.39799e-07	-2.77212e-10	-1.36373
25387717	chr1:25387717:T:C	7.58498e-13	-2.77212e-10	1.30302	3.5988e-06	-2.77212e-10	1.34483
25388313	chr1:25388313:G:A	2.43959e-13	-2.77212e-10	0.16868	1.08429e-06	-2.77212e-10	0.145152
25388924	chr1:25388924:G:A	2.36677e-12	-2.77212e-10	2.44096	1.19699e-05	-2.77212e-10	2.54662
25389288	chr1:25389288:G:A	5.20493e-14	-2.77212e-10	-1.37613	2.32834e-07	-2.77212e-10	-1.3932
25389394	chr1:25389394:C:A	8.23774e-12	3.96969	-0.281524	8.63748e-07	1.07458	-1.15683
25389800	chr1:25389800:T:C	1.06926e-13	-2.77212e-10	-0.656179	3.85626e-07	-2.77212e-10	-0.888658
25389824	chr1:25389824:A:G	6.96049e-14	-0.0834102	-1.00207	1.728e-07	-0.829738	-0.861652
25390199	chr1:25390199:A:G	7.26604e-13	-2.77212e-10	1.26006	3.44058e-06	-2.77212e-10	1.29987
25390648	chr1:25390648:C:T	4.71603e-13	2.25997	-1.43216	1.38064e-06	1.76678	-1.38
25390728	chr1:25390728:C:G	5.00087e-14	-2.77212e-10	-1.41612	2.29013e-07	-2.77212e-10	-1.40975
25390838	chr1:25390838:T:C	4.31863e-13	-2.77212e-10	0.739789	2.15857e-06	-2.77212e-10	0.833674
25390874	chr1:25390874:C:G	3.50439e-08	13.3295	-1.2857	2.72307e-06	2.43922	-1.37323
25390883	chr1:25390883:C:A	5.70023e-14	-2.77212e-10	-1.28523	2.61277e-07	-2.77212e-10	-1.27794
25391247	chr1:25391247:C:T	5.05344e-14	-2.77212e-10	-1.40567	2.24014e-07	-2.77212e-10	-1.43182
25391275	chr1:25391275:C:T	8.29079e-14	-2.77212e-10	-0.910589	4.2431e-07	-2.77212e-10	-0.793064
25391485	chr1:25391485:C:A	8.29484e-14	-2.77212e-10	-0.9101	3.55427e-07	-2.77212e-10	-0.970208
25391900	chr1:25391900:G:C	1.43978e-13	-2.77212e-10	-0.358656	7.00882e-07	-2.77212e-10	-0.291187
25391965	chr1:25391965:T:G	8.60469e-14	-2.77212e-10	-0.873426	3.70326e-07	-2.77212e-10	-0.929142
25392460	chr1:25392460:C:T	7.97332e-14	-2.77212e-10	-0.949633	4.10153e-07	-2.77212e-10	-0.826998
25392744	chr1:25392744:A:C	1.04712e-13	0.685218	-1.36232	5.54313e-06	3.21319	-1.4364
25393020	chr1:25393020:T:C	1.44059e-13	0.981706	-1.3398	5.56005e-06	3.20977	-1.42993
25393103	chr1:25393103:A:G	5.06338e-13	-2.77212e-10	0.898886	2.23374e-06	-2.77212e-10	0.867907
25393108	chr1:25393108:T:A	8.727e-14	0.49315	-1.35246	7.33478e-06	3.49327	-1.43641
25393289	chr1:25393289:G:A	4.98992e-14	-2.77212e-10	-1.41831	2.23709e-07	-2.77212e-10	-1.43318
25393559	chr1:25393559:T:C	5.97089e-14	-2.77212e-10	-1.23884	2.7658e-07	-2.77212e-10	-1.22103
25393587	chr1:25393587:C:T	1.01286e-13	-2.77212e-10	-0.710374	4.81836e-07	-2.77212e-10	-0.665923
25393597	chr1:25393597:G:A	8.46387e-14	0.38562	-1.27555	3.81068e-07	0.525001	-1.42555
25393608	chr1:25393608:G:GACACT	6.52659e-14	-2.77212e-10	-1.14985	3.25548e-07	-2.77212e-10	-1.05802
25393610	chr1:25393610:G:C	7.96228e-14	0.34222	-1.29324	3.96259e-07	0.568321	-1.42978
25393641	chr1:25393641:G:A	4.88133e-13	-2.77212e-10	0.862268	1.84515e-06	-2.77212e-10	0.676786
25393810	chr1:25393810:C:T	1.32717e-13	0.883268	-1.32337	6.21999e-06	3.32537	-1.43337
25393879	chr1:25393879:A:G	9.621e-14	0.529863	-1.29165	6.98416e-06	3.43538	-1.42751
25394021	chr1:25394021:G:A	5.60996e-14	-2.77212e-10	-1.30119	2.34663e-07	-2.77212e-10	-1.38537
25394143	chr1:25394143:T:C	7.55326e-14	-2.77212e-10	-1.00376	4.34309e-07	-2.77212e-10	-0.769771
25394394	chr1:25394394:G:A	4.17579e-13	-2.77212e-10	0.706156	1.85186e-06	-2.77212e-10	0.680417
25394404	chr1:25394404:C:T	6.16867e-14	-2.77212e-10	-1.20625	2.6266e-07	-2.77212e-10	-1.27267
25394476	chr1:25394476:C:T	1.07766e-13	-2.77212e-10	-0.648354	4.44732e-07	-2.77212e-10	-0.746056
25394656	chr1:25394656:G:C	5.53324e-14	-2.77212e-10	-1.31496	2.36512e-07	-2.77212e-10	-1.37753
25394663	chr1:25394663:A:G	2.75202e-12	3.1488	-0.557031	9.47916e-07	1.2918	-1.28106
25395599	chr1:25395599:A:G	1.42283e-13	0.887251	-1.25775	4.93001e-06	3.08021	-1.42064
25395715	chr1:25395715:T:C	1.37415e-13	0.941408	-1.34672	4.56389e-06	3.01888	-1.43648
25395736	chr1:25395736:A:G	4.97589e-14	-2.77212e-10	-1.42113	2.40615e-07	-2.77212e-10	-1.36033
25396494	chr1:25396494:G:A	5.41081e-14	-2.77212e-10	-1.33733	2.49018e-07	-2.77212e-10	-1.326
25396743	chr1:25396743:A:G	5.12464e-14	-2.77212e-10	-1.39167	2.41613e-07	-2.77212e-10	-1.35619
25396992	chr1:25396992:ATC:A	6.05926e-14	-2.77212e-10	-1.22415	3.26208e-07	-2.77212e-10	-1.05599
25397655	chr1:25397655:T:C	2.59513e-13	1.26735	-1.03686	2.79944e-06	2.41105	-1.3174
25397815	chr1:25397815:C:A	5.33222e-14	-2.77212e-10	-1.35197	2.27733e-07	-2.77212e-10	-1.41535
25397875	chr1:25397875:G:A	6.86751e-12	3.3477	0.158537	8.36191e-07	0.804798	-0.919468
25399661	chr1:25399661:G:A	2.18706e-13	0.0594108	-4.1799e-10	1.81668e-07	-1.64134	-4.1799e-10
25400731	chr1:25400731:G:A	6.25087e-14	-2.77212e-10	-1.19301	2.89213e-07	-2.77212e-10	-1.17636
25400895	chr1:25400895:C:T	5.43984e-14	0.102126	-1.43411	1.43408e-05	4.10329	-1.37595
25400995	chr1:25400995:T:C	1.49478e-13	0.546592	-0.86776	7.46554e-06	3.28852	-1.214
25401139	chr1:25401139:A:C	5.52611e-14	-2.77212e-10	-1.31625	2.5427e-07	-2.77212e-10	-1.30513
25401279	chr1:25401279:A:G	5.07263e-14	-2.77212e-10	-1.40187	2.50693e-07	-2.77212e-10	-1.3193
25401477	chr1:25401477:C:T	5.52267e-14	0.116566	-1.43344	1.38904e-05	4.07467	-1.37924
25401725	chr1:25401725:C:T	8.58283e-14	-2.77212e-10	-0.87597	3.4692e-07	-2.77212e-10	-0.994433
25401745	chr1:25401745:A:G	5.28229e-14	-2.77212e-10	-1.36137	2.47792e-07	-2.77212e-10	-1.33094
25401885	chr1:25401885:T:C	8.29929e-14	-2.77212e-10	-0.909564	2.98532e-07	-2.77212e-10	-1.14465
25402100	chr1:25402100:C:T	1.23649e-13	-2.77212e-10	-0.510873	5.96239e-07	-2.77212e-10	-0.452886
25402439	chr1:25402439:G:T	1.34417e-13	0.463099	-0.89047	8.29129e-06	3.40734	-1.22791
25402778	chr1:25402778:A:G	8.25562e-14	-2.77212e-10	-0.91484	3.90927e-07	-2.77212e-10	-0.875006
25402837	chr1:25402837:T:C	8.21381e-14	-2.77212e-10	-0.919917	3.8864e-07	-2.77212e-10	-0.880873
25402964	chr1:25402964:G:A	7.4139e-14	-2.77212e-10	-1.02238	4.21943e-07	-2.77212e-10	-0.798657
25403117	chr1:25403117:C:T	9.71217e-14	-2.77212e-10	-0.752355	4.11299e-07	-2.77212e-10	-0.824206
25403664	chr1:25403664:A:G	1.80731e-13	-2.77212e-10	-0.13131	4.98671e-07	-2.77212e-10	-0.631579
25403775	chr1:25403775:A:G	1.08921e-13	-2.77212e-10	-0.6377	5.25163e-07	-2.77212e-10	-0.579819
25404134	chr1:25404134:C:T	5.25735e-14	-2.77212e-10	-1.36611	2.26142e-07	-2.77212e-10	-1.42236
25404222	chr1:25404222:G:A	5.91162e-14	0.18738	-1.43619	1.16523e-05	3.86677	-1.34704
25404252	chr1:25404252:G:A	5.52235e-14	-2.77212e-10	-1.31693	2.53995e-07	-2.77212e-10	-1.30621
25404468	chr1:25404468:G:A	8.54618e-14	-2.77212e-10	-0.880249	3.41402e-07	-2.77212e-10	-1.01047
25405118	chr1:25405118:G:A	1.28705e-13	-0.121298	-0.3495	3.71701e-07	-0.644465	-0.280972
25405308	chr1:25405308:T:C	2.97798e-13	-2.77212e-10	0.368097	1.43222e-06	-2.77212e-10	0.423454
25405530	chr1:25405530:G:A	9.86225e-14	-2.77212e-10	-0.73702	4.88112e-07	-2.77212e-10	-0.652982
25406264	chr1:25406264:T:C	5.25686e-14	-2.77212e-10	-1.3662	2.49045e-07	-2.77212e-10	-1.32589
25406401	chr1:25406401:C:G	5.77301e-14	-2.77212e-10	-1.27254	2.78577e-07	-2.77212e-10	-1.21383
25406475	chr1:25406475:G:A	8.12033e-14	-2.77212e-10	-0.931364	2.8343e-07	-2.77212e-10	-1.19656
25409852	chr1:25409852:G:T	2.88934e-13	-2.77212e-10	0.33788	1.35821e-06	-2.77212e-10	0.370394
25409866	chr1:25409866:T:C	7.27482e-14	-1.04132	-4.1799e-10	2.60937e-07	-1.27925	-4.1799e-10
25409878	chr1:25409878:C:T	0.00185122	23.1123	-0.193724	3.27681e-08	-1.98332	-1.37075
25410011	chr1:25410011:A:C	5.28027e-14	-2.77212e-10	-1.36176	2.3279e-07	-2.77212e-10	-1.39339
25410052	chr1:25410052:G:A	8.39477e-14	-2.77212e-10	-0.898125	3.96982e-07	-2.77212e-10	-0.859636
25410080	chr1:25410080:A:G	8.53307e-14	-2.77212e-10	-0.881785	4.039e-07	-2.77212e-10	-0.842359
25410298	chr1:25410298:G:A	8.27512e-14	-2.77212e-10	-0.91248	4.06364e-07	-2.77212e-10	-0.836277
25410311	chr1:25410311:T:C	6.97631e-14	-2.77212e-10	-1.08321	3.04769e-07	-2.77212e-10	-1.12397
25410625	chr1:25410625:C:T	2.74014e-11	4.89003	-4.1799e-10	1.71616e-07	-1.69827	-4.1799e-10
25410919	chr1:25410919:G:A	8.21445e-14	-2.77212e-10	-0.919839	3.88919e-07	-2.77212e-10	-0.880156
25411231	chr1:25411231:A:C	8.54982e-14	-2.77212e-10	-0.879824	4.05125e-07	-2.77212e-10	-0.839332
25411237	chr1:25411237:G:A	9.16438e-14	-2.77212e-10	-0.81041	4.52145e-07	-2.77212e-10	-0.729523
25411563	chr1:25411563:C:T	1.01304e-13	-2.77212e-10	-0.710191	4.87092e-07	-2.77212e-10	-0.655075
25411834	chr1:25411834:C:T	9.03324e-14	-2.77212e-10	-0.824822	4.27944e-07	-2.77212e-10	-0.784535
25412246	chr1:25412246:G:A	9.37121e-14	-2.77212e-10	-0.788092	2.98645e-07	-2.77212e-10	-1.14427
25412388	chr1:25412388:C:T	8.7802e-14	-2.77212e-10	-0.853235	4.31969e-07	-2.77212e-10	-0.775173
25412581	chr1:25412581:A:G	1.2588e-13	-2.77212e-10	-0.492991	6.14047e-07	-2.77212e-10	-0.423455
25413312	chr1:25413312:T:C	1.54269e-13	0.530563	-0.820182	7.98453e-06	3.32608	-1.18435
25413618	chr1:25413618:C:T	2.53283e-13	-2.77212e-10	0.206189	9.32547e-07	-2.77212e-10	-0.00560715
25413699	chr1:25413699:C:T	3.054e-13	1.77499	-1.38168	3.14671e-06	2.3149	-1.10431
25414181	chr1:25414181:G:C	5.05174e-14	-2.77212e-10	-1.406	2.28689e-07	-2.77212e-10	-1.41116
25414288	chr1:25414288:A:G	3.07063e-14	-1.42147	-0.482379	9.778e-08	-1.90591	-0.354892
25414356	chr1:25414356:A:C	5.19043e-14	0.00411823	-1.38304	1.51678e-05	4.21659	-1.43318
25414369	chr1:25414369:C:T	9.26007e-14	-2.77212e-10	-0.800022	3.94935e-07	-2.77212e-10	-0.864806
25414972	chr1:25414972:T:C	6.53235e-14	-2.77212e-10	-1.14897	2.81639e-07	-2.77212e-10	-1.2029
25414979	chr1:25414979:C:T	6.21631e-13	-2.77212e-10	1.10403	2.75706e-06	-2.77212e-10	1.07839
25415383	chr1:25415383:T:C	5.35008e-14	-2.77212e-10	-1.34862	2.31255e-07	-2.77212e-10	-1.4
25415508	chr1:25415508:C:T	5.55567e-14	-2.77212e-10	-1.31091	2.37182e-07	-2.77212e-10	-1.3747
25416003	chr1:25416003:G:A	3.14023e-13	-2.77212e-10	0.421148	1.58452e-06	-2.77212e-10	0.524509
25416115	chr1:25416115:C:T	1.63356e-13	0.598375	-0.830763	7.21555e-06	3.23089	-1.19042
25416125	chr1:25416125:G:A	1.62102e-13	0.575198	-0.815291	7.53303e-06	3.26405	-1.18053
25416204	chr1:25416204:G:A	1.12716e-13	-2.77212e-10	-0.603448	5.44832e-07	-2.77212e-10	-0.543049
25416324	chr1:25416324:T:C	8.33829e-14	-2.77212e-10	-0.904876	3.9476e-07	-2.77212e-10	-0.865248
25416624	chr1:25416624:C:T	6.05557e-14	0.20438	-1.42913	1.20051e-05	3.94288	-1.39332
25416937	chr1:25416937:A:G	1.26205e-12	3.24758	-1.43541	7.49982e-08	-1.37746	-1.1486
25417440	chr1:25417440:T:A	8.3264e-14	-2.77212e-10	-0.906303	3.94164e-07	-2.77212e-10	-0.86676
25417674	chr1:25417674:C:T	5.68895e-14	0.137957	-1.42517	1.33325e-05	4.05587	-1.40144
25417817	chr1:25417817:G:A	5.3225e-14	-2.77212e-10	-1.35379	2.30467e-07	-2.77212e-10	-1.40342
25417977	chr1:25417977:C:T	1.56485e-13	0.643114	-0.918471	2.20705e-05	3.56202	-0.40355
25418274	chr1:25418274:G:A	8.27082e-14	-2.77212e-10	-0.913001	3.91635e-07	-2.77212e-10	-0.873198
25418570	chr1:25418570:T:C	5.97187e-14	0.183789	-1.42246	1.22647e-05	3.97667	-1.40571
25418637	chr1:25418637:A:G	5.28949e-14	-2.77212e-10	-1.36001	2.29599e-07	-2.77212e-10	-1.40719
25418814	chr1:25418814:G:A	9.46931e-14	-2.77212e-10	-0.777678	4.67923e-07	-2.77212e-10	-0.695223
25418982	chr1:25418982:C:T	4.91997e-14	-2.77212e-10	-1.43243	2.22975e-07	-2.77212e-10	-1.43647
25419154	chr1:25419154:C:T	6.60663e-13	2.08769	-0.922763	1.89116e-06	2.06795	-1.36653
25419321	chr1:25419321:A:C	9.23898e-14	-2.77212e-10	-0.802302	3.84852e-07	-2.77212e-10	-0.890668
25420072	chr1:25420072:C:T	1.16698e-13	0.852943	-1.42167	6.84615e-06	3.3662	-1.37828
25420125	chr1:25420125:T:C	1.67924e-13	-2.77212e-10	-0.204805	4.71257e-07	-2.77212e-10	-0.688124
25420230	chr1:25420230:C:T	4.91738e-14	-2.77212e-10	-1.43296	2.23783e-07	-2.77212e-10	-1.43285
25420231	chr1:25420231:G:A	7.7389e-14	-2.77212e-10	-0.979475	3.16562e-07	-2.77212e-10	-1.08601
25420665	chr1:25420665:T:C	2.76956e-14	-2.00705	-4.1799e-10	1.27878e-07	-1.99245	-4.1799e-10
25420908	chr1:25420908:G:T	6.54107e-13	2.14391	-0.988961	1.74644e-06	2.01344	-1.39163
25421164	chr1:25421164:C:T	1.52708e-13	0.545028	-0.84482	2.75694e-05	3.68413	-0.303196
25421231	chr1:25421231:CAGAG:C	5.38227e-14	-2.77212e-10	-1.34262	2.32164e-07	-2.77212e-10	-1.39608
25421585	chr1:25421585:G:A	7.77233e-14	-2.77212e-10	-0.975165	3.35631e-07	-2.77212e-10	-1.02751
25421744	chr1:25421744:G:A	6.65784e-13	2.10882	-0.936178	1.83989e-06	2.04511	-1.37118
25421866	chr1:25421866:T:C	9.65083e-14	0.454712	-1.2134	7.38481e-06	3.46335	-1.39969
25422131	chr1:25422131:T:C	1.08705e-13	-2.77212e-10	-0.639678	5.40276e-07	-2.77212e-10	-0.551446
25422145	chr1:25422145:C:T	8.60123e-14	-2.77212e-10	-0.873829	2.83312e-07	-2.77212e-10	-1.19698
25422304	chr1:25422304:G:A	1.43567e-13	0.451748	-0.813262	3.35811e-05	3.83771	-0.259518
25422650	chr1:25422650:G:T	8.88988e-14	-2.77212e-10	-0.840821	4.21894e-07	-2.77212e-10	-0.798774
25422746	chr1:25422746:G:A	7.80429e-14	-2.77212e-10	-0.971061	3.68595e-07	-2.77212e-10	-0.933829
25422778	chr1:25422778:G:A	9.44627e-10	8.60602	-0.175794	1.07657e-05	2.78386	-0.343265
25422913	chr1:25422913:G:A	4.96919e-14	-2.77212e-10	-1.42248	2.23548e-07	-2.77212e-10	-1.4339
25422968	chr1:25422968:C:T	6.07901e-14	0.212384	-1.43328	1.2893e-05	3.93202	-1.31111
25423425	chr1:25423425:C:T	4.33083e-13	-2.77212e-10	0.742611	1.64449e-06	-2.77212e-10	0.561658
25424473	chr1:25424473:C:T	5.3895e-14	-2.77212e-10	-1.34128	2.39299e-07	-2.77212e-10	-1.36581
25424842	chr1:25424842:T:C	9.69174e-14	-2.77212e-10	-0.75446	4.66075e-07	-2.77212e-10	-0.699181
25424973	chr1:25424973:C:T	2.894e-13	-2.77212e-10	0.339492	1.39003e-06	-2.77212e-10	0.393552
25424976	chr1:25424976:T:C	1.24912e-13	-2.77212e-10	-0.500707	6.27789e-07	-2.77212e-10	-0.401323
25425141	chr1:25425141:C:T	1.40562e-13	0.562641	-0.945313	2.3249e-05	3.65919	-0.448701
25425150	chr1:25425150:G:C	1.10469e-13	-2.77212e-10	-0.623586	5.49515e-07	-2.77212e-10	-0.534491
25425156	chr1:25425156:G:A	4.32941e-13	-2.77212e-10	0.742281	1.64394e-06	-2.77212e-10	0.561326
25425292	chr1:25425292:A:C	1.12449e-13	-2.77212e-10	-0.605818	5.60056e-07	-2.77212e-10	-0.515491
25425359	chr1:25425359:C:T	4.90812e-14	-2.77212e-10	-1.43484	2.24828e-07	-2.77212e-10	-1.42819
25425551	chr1:25425551:T:A	8.30467e-14	-2.77212e-10	-0.908917	3.931e-07	-2.77212e-10	-0.869464
25425596	chr1:25425596:T:G	4.3305e-13	-2.77212e-10	0.742533	1.64428e-06	-2.77212e-10	0.561534
25425742	chr1:25425742:T:C	4.98291e-14	-2.77212e-10	-1.41972	2.22992e-07	-2.77212e-10	-1.43639
25425797	chr1:25425797:A:C	1.43286e-13	1.04633	-1.4098	1.84568e-07	-0.660308	-0.965202
25426119	chr1:25426119:G:A	9.52283e-14	-2.77212e-10	-0.772042	4.57358e-07	-2.77212e-10	-0.718059
25426126	chr1:25426126:A:G	6.56155e-14	0.286231	-1.43074	9.80804e-06	3.74169	-1.39426
25426314	chr1:25426314:T:C	6.75495e-14	-2.77212e-10	-1.11546	2.94405e-07	-2.77212e-10	-1.15857
25426405	chr1:25426405:G:C	8.41267e-14	-2.77212e-10	-0.895995	3.50725e-07	-2.77212e-10	-0.983524
25426632	chr1:25426632:C:T	2.74954e-13	-2.77212e-10	0.288285	1.32503e-06	-2.77212e-10	0.345662
25426899	chr1:25426899:A:C	2.86473e-13	-2.77212e-10	0.329324	1.36589e-06	-2.77212e-10	0.376034
25427027	chr1:25427027:A:G	8.44034e-14	-2.77212e-10	-0.892712	3.99812e-07	-2.77212e-10	-0.852532
25427074	chr1:25427074:G:A	5.86452e-13	2.38374	-1.33796	1.27821e-06	1.74098	-1.4313
25427147	chr1:25427147:C:T	6.33571e-14	0.247954	-1.42749	1.11931e-05	3.8765	-1.39697
25427186	chr1:25427186:G:A	6.17912e-14	-2.77212e-10	-1.20456	2.66163e-07	-2.77212e-10	-1.25942
25428005	chr1:25428005:C:A	8.07077e-14	-2.77212e-10	-0.937485	3.47762e-07	-2.77212e-10	-0.992009
25428105	chr1:25428105:G:A	8.30965e-14	-2.77212e-10	-0.908316	3.93339e-07	-2.77212e-10	-0.868855
25428450	chr1:25428450:T:C	4.33672e-13	-2.77212e-10	0.743969	1.64657e-06	-2.77212e-10	0.562925
25428523	chr1:25428523:G:A	1.63589e-13	0.582915	-0.813874	2.72934e-05	3.63132	-0.260449
25429430	chr1:25429430:G:A	5.29457e-14	-2.77212e-10	-1.35905	2.43124e-07	-2.77212e-10	-1.34996
25429500	chr1:25429500:G:T	6.77864e-14	-2.77212e-10	-1.11196	2.80895e-07	-2.77212e-10	-1.20555
25429696	chr1:25429696:GAAAATTGGA:G	9.4073e-14	-2.77212e-10	-0.784248	3.00669e-07	-2.77212e-10	-1.13752
25430277	chr1:25430277:T:A	6.58377e-14	-1.14113	-4.1799e-10	1.48635e-07	-1.84203	-4.1799e-10
25430369	chr1:25430369:T:C	9.23895e-14	0.573344	-1.37565	8.9621e-06	3.39854	-1.14131
25430610	chr1:25430610:C:T	4.32941e-13	-2.77212e-10	0.742281	1.64394e-06	-2.77212e-10	0.561326
25430712	chr1:25430712:T:C	8.93671e-14	-2.77212e-10	-0.835567	4.22334e-07	-2.77212e-10	-0.797731
25430730	chr1:25430730:T:C	1.57265e-12	2.0322	-4.1799e-10	1.87938e-07	-1.60741	-4.1799e-10
25430821	chr1:25430821:C:T	6.96265e-14	-2.77212e-10	-1.08517	2.8938e-07	-2.77212e-10	-1.17579
25431116	chr1:25431116:C:T	2.7812e-13	-2.77212e-10	0.299734	1.3322e-06	-2.77212e-10	0.351063
25432164	chr1:25432164:G:A	2.16303e-12	1.8239	0.527048	5.36403e-06	2.16111	-0.417168
25432628	chr1:25432628:C:T	4.97167e-13	-2.77212e-10	0.880606	2.26893e-06	-2.77212e-10	0.883536
25433122	chr1:25433122:C:T	5.16008e-14	-2.77212e-10	-1.38478	2.40558e-07	-2.77212e-10	-1.36057
25433304	chr1:25433304:T:A	6.87308e-14	-2.77212e-10	-1.09812	2.92728e-07	-2.77212e-10	-1.16428
25433352	chr1:25433352:G:T	9.11022e-14	-2.77212e-10	-0.816338	4.78524e-07	-2.77212e-10	-0.672821
25433703	chr1:25433703:A:C	5.87578e-14	-2.77212e-10	-1.25489	2.53973e-07	-2.77212e-10	-1.3063
25434800	chr1:25434800:T:C	4.31575e-14	-0.247344	-1.31612	2.06591e-05	4.52627	-1.43388
25435080	chr1:25435080:C:T	3.00834e-14	-1.92435	-4.1799e-10	1.27459e-06	0.306855	-4.1799e-10
25435433	chr1:25435433:A:T	9.44276e-14	-0.18838	-0.592107	0.000128598	4.7917	0.129213
25435733	chr1:25435733:A:G	1.0463e-13	-2.77212e-10	-0.677892	3.30244e-07	-2.77212e-10	-1.04369
25436038	chr1:25436038:G:A	7.27106e-14	-2.77212e-10	-1.04183	3.42228e-07	-2.77212e-10	-1.00805
25436411	chr1:25436411:A:T	2.69462e-13	1.51957	-1.25147	2.7842e-06	2.52467	-1.43648
25437173	chr1:25437173:C:T	5.26961e-11	4.43577	1.1082	5.23722e-05	3.07987	0.942734
25437196	chr1:25437196:G:A	5.01688e-14	-2.77212e-10	-1.41293	2.31557e-07	-2.77212e-10	-1.3987
25437686	chr1:25437686:A:G	3.86076e-14	-0.361931	-1.31294	2.59587e-05	4.75414	-1.4334
25437983	chr1:25437983:G:A	9.66115e-14	-2.77212e-10	-0.757622	4.57361e-07	-2.77212e-10	-0.718053
25438030	chr1:25438030:G:A	1.04961e-13	-2.77212e-10	-0.674728	3.30994e-07	-2.77212e-10	-1.04143
25438057	chr1:25438057:A:G	9.57718e-14	-2.77212e-10	-0.766351	4.91275e-07	-2.77212e-10	-0.646524
25438064	chr1:25438064:T:G	9.44692e-14	-2.77212e-10	-0.780046	4.84165e-07	-2.77212e-10	-0.6611
25438459	chr1:25438459:G:A	6.98633e-14	-2.77212e-10	-1.08178	3.28267e-07	-2.77212e-10	-1.0497
25438745	chr1:25438745:A:G	7.25101e-14	-2.77212e-10	-1.04459	3.4127e-07	-2.77212e-10	-1.01085
25438900	chr1:25438900:AAAAAT:A	4.33189e-13	-2.77212e-10	0.742854	1.97702e-06	-2.77212e-10	0.745817
25438943	chr1:25438943:A:G	5.28918e-14	-2.77212e-10	-1.36007	2.32512e-07	-2.77212e-10	-1.39459
25438992	chr1:25438992:A:G	4.79251e-14	-0.0837384	-1.37494	2.15091e-05	4.27184	-1.13913
25439310	chr1:25439310:C:T	5.43392e-14	-2.77212e-10	-1.33307	2.49687e-07	-2.77212e-10	-1.32332
25439360	chr1:25439360:C:T	9.74665e-15	-1.78402	-1.26737	8.96894e-07	1.09761	-1.1422
25439387	chr1:25439387:CTCTG:C	9.9554e-14	-2.77212e-10	-0.727619	4.97661e-07	-2.77212e-10	-0.633607
25439674	chr1:25439674:T:G	8.81706e-14	-2.77212e-10	-0.849045	4.49363e-07	-2.77212e-10	-0.735697
25439974	chr1:25439974:T:C	4.93559e-14	-0.0548216	-1.37444	2.03988e-05	4.2178	-1.13809
25439997	chr1:25439997:A:G	1.00231e-13	-0.103851	-0.616989	0.000105838	4.63154	0.0945888
25440010	chr1:25440010:C:CT	3.3875e-13	1.17886	-0.68192	5.01196e-06	2.95463	-1.27857
25440132	chr1:25440132:A:G	4.39338e-13	1.18918	-0.432228	5.5893e-06	2.93133	-1.14625
25440407	chr1:25440407:A:G	2.81229e-14	-0.808181	-1.18355	3.75071e-08	-1.98716	-1.23184
25440490	chr1:25440490:T:C	1.04866e-13	-2.77212e-10	-0.67564	3.30764e-07	-2.77212e-10	-1.04212
25441376	chr1:25441376:G:A	5.07952e-14	-2.77212e-10	-1.40052	2.49454e-07	-2.77212e-10	-1.32425
25441483	chr1:25441483:C:A	1.25002e-06	17.0256	-1.40752	7.39245e-05	5.70436	-1.33709
25441880	chr1:25441880:A:G	7.24532e-14	-2.77212e-10	-1.04538	3.40971e-07	-2.77212e-10	-1.01173
25441968	chr1:25441968:T:A	5.12275e-14	-2.77212e-10	-1.39204	2.30096e-07	-2.77212e-10	-1.40503
25442010	chr1:25442010:A:G	4.91358e-14	-2.77212e-10	-1.43373	2.23979e-07	-2.77212e-10	-1.43198
25442446	chr1:25442446:A:G	4.93389e-14	-0.0538224	-1.37578	2.03536e-05	4.21854	-1.14105
25442677	chr1:25442677:A:G	1.05358e-13	-2.77212e-10	-0.670959	3.31737e-07	-2.77212e-10	-1.03918
25443182	chr1:25443182:G:A	9.24065e-14	-2.77212e-10	-0.802122	4.72602e-07	-2.77212e-10	-0.685273
25443191	chr1:25443191:T:G	2.81814e-14	-1.98966	-4.1799e-10	8.56667e-07	-0.0904774	-4.1799e-10
25443218	chr1:25443218:C:T	6.91643e-11	4.62026	1.19566	6.80335e-05	3.25535	1.02888
25443472	chr1:25443472:C:T	9.25726e-14	-2.77212e-10	-0.800326	4.87119e-07	-2.77212e-10	-0.655018
25443569	chr1:25443569:C:T	8.61464e-14	-2.77212e-10	-0.872271	4.07014e-07	-2.77212e-10	-0.83468
25443697	chr1:25443697:C:G	4.87566e-14	-0.0703545	-1.37112	2.12204e-05	4.25007	-1.13087
25444081	chr1:25444081:G:A	6.09543e-13	-2.77212e-10	1.08439	2.90701e-06	-2.77212e-10	1.13135
25444238	chr1:25444238:G:A	7.17303e-14	-2.77212e-10	-1.05541	2.87045e-07	-2.77212e-10	-1.18389
25445192	chr1:25445192:G:T	4.7679e-13	-2.77212e-10	0.838757	2.17842e-06	-2.77212e-10	0.84283
25445534	chr1:25445534:A:G	4.9322e-14	-2.77212e-10	-1.42995	2.34648e-07	-2.77212e-10	-1.38544
25446535	chr1:25446535:G:T	7.36218e-11	4.61968	1.2587	7.23269e-05	3.25477	1.09066
25446657	chr1:25446657:T:C	5.13474e-14	-2.77212e-10	-1.3897	2.39123e-07	-2.77212e-10	-1.36655
25447997	chr1:25447997:A:G	1.40268e-13	-2.77212e-10	-0.384762	6.73448e-07	-2.77212e-10	-0.331116
25448152	chr1:25448152:CTT:C	4.61374e-13	1.24155	-0.435657	5.25695e-06	2.87162	-1.14784
25448237	chr1:25448237:G:A	4.91908e-14	-2.77212e-10	-1.43261	2.32768e-07	-2.77212e-10	-1.39349
25449242	chr1:25449242:A:T	1.00653e-13	-0.109893	-0.606753	0.000108408	4.64232	0.107803
25449419	chr1:25449419:T:G	5.15915e-14	-2.77212e-10	-1.38496	2.40513e-07	-2.77212e-10	-1.36075
25449427	chr1:25449427:T:G	7.25229e-14	-2.77212e-10	-1.04442	3.4132e-07	-2.77212e-10	-1.01071
25450093	chr1:25450093:A:G	5.51282e-14	-2.77212e-10	-1.31866	2.61401e-07	-2.77212e-10	-1.27747
25450402	chr1:25450402:G:A	9.09797e-14	-2.77212e-10	-0.817683	4.64762e-07	-2.77212e-10	-0.702001
25450874	chr1:25450874:A:G	1.04966e-13	-2.77212e-10	-0.67468	3.31066e-07	-2.77212e-10	-1.04121
25451064	chr1:25451064:A:AG	1.12248e-13	-2.77212e-10	-0.607607	4.62326e-07	-2.77212e-10	-0.707257
25451165	chr1:25451165:C:T	9.3447e-14	-2.77212e-10	-0.790925	3.04753e-07	-2.77212e-10	-1.12403
25451252	chr1:25451252:C:T	5.20657e-13	1.22176	-0.294988	5.9034e-06	2.89827	-1.05851
25451523	chr1:25451523:G:A	9.18902e-14	-2.77212e-10	-0.807725	4.35324e-07	-2.77212e-10	-0.767437
25451615	chr1:25451615:C:T	5.41861e-13	1.29171	-0.325015	5.34136e-06	2.81571	-1.076
25451905	chr1:25451905:C:G	9.25197e-14	-2.77212e-10	-0.800898	4.86829e-07	-2.77212e-10	-0.655614
25452027	chr1:25452027:G:T	4.52628e-13	-2.77212e-10	0.786752	1.73451e-06	-2.77212e-10	0.614953
25452221	chr1:25452221:T:A	7.55526e-14	-2.77212e-10	-1.00349	3.89636e-07	-2.77212e-10	-0.878314
25452341	chr1:25452341:G:A	5.13573e-13	1.25951	-0.346433	5.4729e-06	2.85287	-1.08883
25452476	chr1:25452476:T:A	3.99169e-14	-0.330734	-1.31078	2.25989e-05	4.61507	-1.43294
25452720	chr1:25452720:A:G	1.17218e-13	-2.77212e-10	-0.564281	4.8194e-07	-2.77212e-10	-0.665707
25452745	chr1:25452745:T:G	4.08186e-14	-0.295547	-1.32363	2.26335e-05	4.61851	-1.43485
25452758	chr1:25452758:G:A	9.49336e-14	-0.0579873	-0.717154	8.37903e-05	4.54412	-0.0515755
25453167	chr1:25453167:G:A	1.33194e-14	-1.95402	-0.785072	9.2141e-08	-1.65426	-0.665945
25453558	chr1:25453558:G:C	4.10329e-13	-2.77212e-10	0.688641	9.03551e-07	-2.77212e-10	-0.0371945
25453690	chr1:25453690:A:T	9.20179e-14	-2.77212e-10	-0.806336	4.84606e-07	-2.77212e-10	-0.660192
25453692	chr1:25453692:T:G	5.59047e-14	-2.77212e-10	-1.30467	2.57142e-07	-2.77212e-10	-1.2939
25453711	chr1:25453711:A:G	5.41187e-14	-2.77212e-10	-1.33714	2.48664e-07	-2.77212e-10	-1.32742
25453780	chr1:25453780:C:T	4.93117e-14	-2.77212e-10	-1.43016	2.34531e-07	-2.77212e-10	-1.38594
25454104	chr1:25454104:T:C	8.61131e-14	-2.77212e-10	-0.872657	4.06854e-07	-2.77212e-10	-0.835072
25454662	chr1:25454662:A:G	4.14828e-14	-0.273971	-1.32907	2.18561e-05	4.58417	-1.43547
25454965	chr1:25454965:G:A	4.52475e-13	-2.77212e-10	0.786412	1.73401e-06	-2.77212e-10	0.614667
25455447	chr1:25455447:C:A	8.614e-14	-2.77212e-10	-0.872346	4.06989e-07	-2.77212e-10	-0.834741
25455568	chr1:25455568:T:C	9.37127e-14	-2.77212e-10	-0.788085	4.93743e-07	-2.77212e-10	-0.641511
25455609	chr1:25455609:G:A	6.97297e-14	-2.77212e-10	-1.08369	2.96379e-07	-2.77212e-10	-1.15189
25455660	chr1:25455660:A:C	1.02453e-13	-2.77212e-10	-0.698913	3.25354e-07	-2.77212e-10	-1.05861
25456550	chr1:25456550:A:G	7.26338e-14	-2.77212e-10	-1.04289	3.4185e-07	-2.77212e-10	-1.00916
25456965	chr1:25456965:G:A	6.16485e-14	-2.77212e-10	-1.20687	2.77729e-07	-2.77212e-10	-1.21688
25457064	chr1:25457064:T:C	9.37037e-14	-2.77212e-10	-0.788181	4.93682e-07	-2.77212e-10	-0.641634
25457332	chr1:25457332:A:G	1.0367e-13	-0.110118	-0.576989	0.000114171	4.64874	0.153189
25457371	chr1:25457371:T:C	7.66812e-14	-0.988662	-4.1799e-10	2.4994e-07	-1.3223	-4.1799e-10
25457732	chr1:25457732:TTTTTA:T	5.3318e-14	-2.77212e-10	-1.35205	3.11684e-07	-2.77212e-10	-1.10154
25457827	chr1:25457827:A:G	3.85283e-14	-0.358799	-1.31813	2.60313e-05	4.7577	-1.43417
25457911	chr1:25457911:A:G	4.92915e-14	-2.77212e-10	-1.43057	2.34163e-07	-2.77212e-10	-1.38751
25458060	chr1:25458060:G:A	4.09239e-14	-0.300599	-1.31601	2.30608e-05	4.63623	-1.43387
25459369	chr1:25459369:A:G	3.09581e-14	-1.89568	-4.1799e-10	1.47977e-06	0.456115	-4.1799e-10
25459626	chr1:25459626:C:T	6.67573e-14	-2.77212e-10	-1.12726	2.85047e-07	-2.77212e-10	-1.19087
25459631	chr1:25459631:C:T	9.56082e-14	-2.77212e-10	-0.76806	4.5266e-07	-2.77212e-10	-0.728387
25459658	chr1:25459658:A:G	1.16627e-12	-2.77212e-10	1.73325	5.45624e-06	-2.77212e-10	1.76099
25459767	chr1:25459767:G:A	6.9564e-13	-2.77212e-10	1.21651	2.64005e-06	-2.77212e-10	1.03503
25460321	chr1:25460321:A:G	4.81577e-14	-1.45384	-4.1799e-10	1.6985e-07	-1.70861	-4.1799e-10
25460564	chr1:25460564:C:T	9.20734e-14	-2.77212e-10	-0.805734	4.71194e-07	-2.77212e-10	-0.688257
25460822	chr1:25460822:G:A	9.81749e-14	0.0258072	-0.767375	1.5474e-05	3.95723	-1.15384
25461467	chr1:25461467:T:C	2.15866e-13	-2.77212e-10	0.0463397	1.17457e-06	-2.77212e-10	0.225134
25461492	chr1:25461492:T:C	1.18125e-13	-2.77212e-10	-0.556576	4.84954e-07	-2.77212e-10	-0.659473
25461903	chr1:25461903:A:G	8.25986e-14	-2.77212e-10	-0.914326	3.33853e-07	-2.77212e-10	-1.03283
25461931	chr1:25461931:A:G	4.29211e-13	1.25646	-0.52283	4.96701e-06	2.8619	-1.19486
25461934	chr1:25461934:C:A	4.41691e-13	1.24889	-0.4866	5.10874e-06	2.87145	-1.17627
25461965	chr1:25461965:G:A	6.59572e-13	-2.77212e-10	1.16327	3.1523e-06	-2.77212e-10	1.21236
25462272	chr1:25462272:G:A	6.07379e-14	-2.77212e-10	-1.22175	2.7366e-07	-2.77212e-10	-1.23164
25462320	chr1:25462320:C:T	6.74209e-13	-2.77212e-10	1.18522	2.55448e-06	-2.77212e-10	1.00208
25462399	chr1:25462399:T:C	5.00543e-14	-2.77212e-10	-1.41521	2.31671e-07	-2.77212e-10	-1.39821
25462548	chr1:25462548:C:T	6.76134e-13	-2.77212e-10	1.18807	2.56119e-06	-2.77212e-10	1.0047
25462784	chr1:25462784:G:A	7.28712e-14	-2.77212e-10	-1.03963	3.43023e-07	-2.77212e-10	-1.00573
25462796	chr1:25462796:G:GT	4.00756e-14	-0.308438	-1.32912	2.35478e-05	4.65876	-1.4355
25462968	chr1:25462968:A:G	5.43717e-14	-2.77212e-10	-1.33248	2.30384e-07	-2.77212e-10	-1.40378
25462980	chr1:25462980:G:A	1.11388e-13	-2.77212e-10	-0.615301	5.36628e-07	-2.77212e-10	-0.558222
25463180	chr1:25463180:A:G	6.25217e-14	-2.77212e-10	-1.19281	2.64928e-07	-2.77212e-10	-1.26407
25463707	chr1:25463707:A:T	3.94139e-14	-0.317586	-1.33661	2.38851e-05	4.67359	-1.4361
25464019	chr1:25464019:CCA:C	4.36836e-14	-1.87807	0.326728	2.21049e-07	-2.0103	0.56516
25464254	chr1:25464254:A:G	1.11861e-13	-0.0893045	-0.521754	0.000118168	4.60942	0.22692
25464716	chr1:25464716:A:G	3.76281e-14	-0.669936	-1.03063	0.000186293	5.77608	-0.484533
25464913	chr1:25464913:A:T	3.93471e-14	-0.309952	-1.34594	2.35922e-05	4.6616	-1.43646
25465415	chr1:25465415:G:A	3.97995e-14	-0.315952	-1.32851	2.38023e-05	4.66946	-1.43545
25466031	chr1:25466031:AT:A	4.34141e-14	-1.86353	0.305996	2.16359e-07	-2.00957	0.542988
25466231	chr1:25466231:A:G	9.1334e-14	-2.77212e-10	-0.813796	4.79875e-07	-2.77212e-10	-0.670001
25466449	chr1:25466449:G:T	6.69229e-14	-2.77212e-10	-1.12478	2.85691e-07	-2.77212e-10	-1.18862
25466474	chr1:25466474:C:T	3.99739e-14	-0.300382	-1.33971	2.30857e-05	4.63971	-1.43627
25466980	chr1:25466980:C:T	8.52081e-14	-2.77212e-10	-0.883223	3.66395e-07	-2.77212e-10	-0.939815
25467021	chr1:25467021:G:T	6.6972e-14	-2.77212e-10	-1.12404	2.85819e-07	-2.77212e-10	-1.18817
25467472	chr1:25467472:CTT:C	9.09117e-14	-2.77212e-10	-0.818431	4.77103e-07	-2.77212e-10	-0.675794
25467698	chr1:25467698:A:G	7.56191e-14	-2.77212e-10	-1.00261	3.2652e-07	-2.77212e-10	-1.05504
25467950	chr1:25467950:T:A	1.08793e-13	-2.77212e-10	-0.638872	4.49129e-07	-2.77212e-10	-0.736217
25468119	chr1:25468119:A:G	1.04967e-13	-2.77212e-10	-0.674675	3.31073e-07	-2.77212e-10	-1.04119
25468463	chr1:25468463:A:G	5.43609e-14	-2.77212e-10	-1.33267	2.49794e-07	-2.77212e-10	-1.32289
25468729	chr1:25468729:A:AT	1.8929e-13	-2.77212e-10	-0.0850379	9.49287e-07	-2.77212e-10	0.0121843
25469089	chr1:25469089:T:A	1.90939e-13	-2.77212e-10	-0.076366	8.05525e-07	-2.77212e-10	-0.152033
25469095	chr1:25469095:GGC:G	1.1439e-13	0.0894465	-0.678155	1.4672e-05	3.84433	-1.09416
25469747	chr1:25469747:C:T	7.45093e-14	-2.77212e-10	-1.01739	3.38053e-07	-2.77212e-10	-1.02033
25469748	chr1:25469748:T:G	1.16444e-13	-2.77212e-10	-0.570911	4.79686e-07	-2.77212e-10	-0.670396
25470037	chr1:25470037:C:T	6.79294e-14	-2.77212e-10	-1.10985	3.18776e-07	-2.77212e-10	-1.07904
25470136	chr1:25470136:A:G	6.68428e-14	-2.77212e-10	-1.12598	2.85383e-07	-2.77212e-10	-1.1897
25471415	chr1:25471415:A:G	5.07597e-14	-2.77212e-10	-1.40122	2.27069e-07	-2.77212e-10	-1.41827
25471569	chr1:25471569:C:T	9.04406e-14	-2.77212e-10	-0.823626	4.7475e-07	-2.77212e-10	-0.680738
25471632	chr1:25471632:G:A	4.67066e-13	1.30217	-0.484019	4.77656e-06	2.80165	-1.1737
25471655	chr1:25471655:C:T	9.66754e-14	-2.77212e-10	-0.75696	3.12209e-07	-2.77212e-10	-1.09985
25471751	chr1:25471751:G:A	4.78049e-14	-1.46119	-4.1799e-10	1.26103e-07	-2.00643	-4.1799e-10
25471885	chr1:25471885:G:A	7.20051e-14	-2.77212e-10	-1.05158	3.388e-07	-2.77212e-10	-1.01812
25472065	chr1:25472065:G:A	4.93439e-14	-2.77212e-10	-1.4295	2.34982e-07	-2.77212e-10	-1.38402
25472209	chr1:25472209:ATACT:A	1.01331e-13	-2.77212e-10	-0.709923	3.22791e-07	-2.77212e-10	-1.06652
25472286	chr1:25472286:A:G	1.50314e-13	-2.77212e-10	-0.315593	7.48925e-07	-2.77212e-10	-0.224888
25472392	chr1:25472392:G:A	5.6866e-14	-2.77212e-10	-1.28762	2.61735e-07	-2.77212e-10	-1.2762
25472560	chr1:25472560:G:A	3.63731e-14	-1.73449	-4.1799e-10	7.68272e-07	-0.199383	-4.1799e-10
25472776	chr1:25472776:G:A	5.72789e-14	-2.77212e-10	-1.28039	2.5124e-07	-2.77212e-10	-1.31712
25473189	chr1:25473189:ACT:A	1.95808e-13	-2.77212e-10	-0.0511871	1.15693e-06	-2.77212e-10	0.21
25473190	chr1:25473190:CTCTG:C	2.60022e-13	0.232447	-4.1799e-10	3.95886e-05	3.74277	-4.1799e-10
25473331	chr1:25473331:G:A	1.24096e-13	-2.77212e-10	-0.50726	5.96809e-07	-2.77212e-10	-0.45193
25473527	chr1:25473527:T:G	5.72058e-13	2.44283	-1.42191	9.07524e-08	-1.0943	-1.2411
25473774	chr1:25473774:C:T	1.12924e-13	-2.77212e-10	-0.601602	5.43545e-07	-2.77212e-10	-0.545415
25474137	chr1:25474137:G:A	6.0832e-14	-2.77212e-10	-1.2202	3.36771e-07	-2.77212e-10	-1.02412
25474299	chr1:25474299:C:T	1.32524e-13	0.958346	-1.3999	3.17053e-06	2.41915	-1.20102
25474349	chr1:25474349:ACTTGTGTTTTGCTC:A	1.2542e-13	-2.77212e-10	-0.496652	6.0697e-07	-2.77212e-10	-0.435047
25474906	chr1:25474906:G:C	1.41437e-13	-2.77212e-10	-0.376463	7.03738e-07	-2.77212e-10	-0.287121
25475082	chr1:25475082:C:T	7.38301e-13	-2.77212e-10	1.27603	2.79102e-06	-2.77212e-10	1.09064
25475202	chr1:25475202:G:A	5.29274e-14	-2.77212e-10	-1.3594	3.07214e-07	-2.77212e-10	-1.11598
25475269	chr1:25475269:C:T	3.27093e-14	-2.0097	0.169039	2.08709e-07	-1.48309	-0.019495
25475478	chr1:25475478:G:A	2.76082e-14	-2.01021	-4.1799e-10	1.34593e-07	-1.94127	-4.1799e-10
25475636	chr1:25475636:T:C	1.0595e-13	-2.77212e-10	-0.665354	3.33253e-07	-2.77212e-10	-1.03462
25476255	chr1:25476255:A:C	5.07852e-14	-2.77212e-10	-1.40071	2.27152e-07	-2.77212e-10	-1.41791
25476671	chr1:25476671:T:C	7.45054e-11	4.66352	1.22678	7.28475e-05	3.29394	1.05866
25477205	chr1:25477205:T:C	2.87943e-14	-1.96814	-4.1799e-10	1.27155e-07	-1.99812	-4.1799e-10
25477336	chr1:25477336:G:A	6.39563e-14	-2.77212e-10	-1.17012	2.70427e-07	-2.77212e-10	-1.24352
25477366	chr1:25477366:TA:T	9.25773e-14	-2.77212e-10	-0.800275	4.73621e-07	-2.77212e-10	-0.68312
25477370	chr1:25477370:AAACC:A	9.47219e-14	-2.77212e-10	-0.777374	4.85568e-07	-2.77212e-10	-0.658208
25477434	chr1:25477434:C:T	6.05781e-14	-2.77212e-10	-1.22439	2.57947e-07	-2.77212e-10	-1.29077
25477965	chr1:25477965:G:A	1.03578e-13	-2.77212e-10	-0.687991	4.91892e-07	-2.77212e-10	-0.645268
25478101	chr1:25478101:C:G	9.32755e-14	-2.77212e-10	-0.792762	4.77627e-07	-2.77212e-10	-0.674697
25478231	chr1:25478231:C:T	1.86982e-13	-2.77212e-10	-0.0973092	9.37058e-07	-2.77212e-10	-0.000781512
25478238	chr1:25478238:CTG:C	4.92315e-14	-2.77212e-10	-1.43178	2.24553e-07	-2.77212e-10	-1.42942
25478252	chr1:25478252:T:A	4.80662e-14	-0.122386	-1.33335	2.52318e-05	4.3461	-1.05377
25478517	chr1:25478517:T:C	5.10089e-14	-2.77212e-10	-1.39632	2.2727e-07	-2.77212e-10	-1.41739
25478611	chr1:25478611:G:A	1.2272e-13	-2.77212e-10	-0.518417	5.02762e-07	-2.77212e-10	-0.623409
25478705	chr1:25478705:T:G	5.3394e-14	-2.77212e-10	-1.35062	3.1257e-07	-2.77212e-10	-1.0987
25478765	chr1:25478765:A:T	1.38487e-13	-2.77212e-10	-0.397544	6.68108e-07	-2.77212e-10	-0.339076
25478959	chr1:25478959:T:A	2.77345e-14	-2.00564	-4.1799e-10	1.40026e-07	-1.9017	-4.1799e-10
25479089	chr1:25479089:G:T	5.43046e-14	-2.77212e-10	-1.33371	2.49522e-07	-2.77212e-10	-1.32398
25479255	chr1:25479255:T:A	7.07599e-14	-2.77212e-10	-1.06903	3.32665e-07	-2.77212e-10	-1.03639
25479621	chr1:25479621:T:C	4.41236e-13	1.30658	-0.545318	4.60496e-06	2.79702	-1.20566
25479932	chr1:25479932:C:T	5.21248e-14	-2.77212e-10	-1.37468	2.43137e-07	-2.77212e-10	-1.3499
25480047	chr1:25480047:C:T	5.85425e-14	-2.77212e-10	-1.25857	2.78341e-07	-2.77212e-10	-1.21468
25480358	chr1:25480358:A:G	9.07852e-14	-2.77212e-10	-0.819823	4.76398e-07	-2.77212e-10	-0.677273
25481167	chr1:25481167:C:T	3.91297e-13	-2.77212e-10	0.641147	8.70678e-07	-2.77212e-10	-0.0742547
25481590	chr1:25481590:C:T	7.27067e-14	-2.77212e-10	-1.04189	3.15115e-07	-2.77212e-10	-1.09059
25481738	chr1:25481738:A:G	6.64868e-14	-2.77212e-10	-1.13132	2.4275e-07	-2.77212e-10	-1.3515
25481896	chr1:25481896:T:C	9.92039e-14	-2.77212e-10	-0.731142	4.70181e-07	-2.77212e-10	-0.690409
25481905	chr1:25481905:C:T	1.22081e-13	-2.77212e-10	-0.523636	5.76619e-07	-2.77212e-10	-0.486346
25482059	chr1:25482059:A:C	4.92855e-14	-2.77212e-10	-1.43069	2.34171e-07	-2.77212e-10	-1.38748
25482457	chr1:25482457:T:C	4.13898e-13	1.23308	-0.535783	5.07406e-06	2.8891	-1.20074
25482498	chr1:25482498:A:G	9.33581e-14	-2.77212e-10	-0.791877	4.91543e-07	-2.77212e-10	-0.645978
25482566	chr1:25482566:A:G	3.76613e-14	-0.393285	-1.3064	2.80169e-05	4.82942	-1.43239
25482596	chr1:25482596:C:A	6.96761e-14	-2.77212e-10	-1.08446	2.96252e-07	-2.77212e-10	-1.15232
25483265	chr1:25483265:G:A	6.59004e-14	-2.77212e-10	-1.14017	2.81742e-07	-2.77212e-10	-1.20254
25483559	chr1:25483559:C:G	9.71833e-14	-2.77212e-10	-0.75172	4.99486e-07	-2.77212e-10	-0.629947
25484394	chr1:25484394:A:T	5.05858e-14	-2.77212e-10	-1.40465	2.33995e-07	-2.77212e-10	-1.38823
25484997	chr1:25484997:G:A	8.98597e-07	16.7243	-1.43626	5.5338e-05	5.49913	-1.42144
25485350	chr1:25485350:A:G	7.28607e-14	-2.77212e-10	-1.03977	3.42742e-07	-2.77212e-10	-1.00655
25485936	chr1:25485936:C:T	6.68343e-14	-2.77212e-10	-1.1261	2.85348e-07	-2.77212e-10	-1.18982
25486222	chr1:25486222:A:C	7.55861e-13	-2.77212e-10	1.29954	2.85147e-06	-2.77212e-10	1.11206
25486368	chr1:25486368:A:G	4.71573e-14	-0.0907983	-1.38403	2.14647e-05	4.28907	-1.15843
25487129	chr1:25487129:T:C	4.07316e-13	1.23466	-0.553389	5.00604e-06	2.88463	-1.20976
25487176	chr1:25487176:C:T	2.07429e-13	-2.77212e-10	0.00646905	1.04029e-06	-2.77212e-10	0.103726
25487320	chr1:25487320:C:A	4.74688e-13	1.34285	-0.508512	4.49958e-06	2.75512	-1.18691
25487505	chr1:25487505:C:T	7.80336e-13	-2.77212e-10	1.33141	2.93675e-06	-2.77212e-10	1.14153
25487858	chr1:25487858:A:G	7.90317e-14	-2.77212e-10	-0.95847	3.74286e-07	-2.77212e-10	-0.918506
25488349	chr1:25488349:C:T	1.04966e-13	-2.77212e-10	-0.67468	3.31066e-07	-2.77212e-10	-1.04121
25488826	chr1:25488826:A:G	4.63017e-14	-1.49314	-4.1799e-10	1.259e-07	-2.00804	-4.1799e-10
25489072	chr1:25489072:C:T	5.31761e-14	-2.77212e-10	-1.35471	3.09452e-07	-2.77212e-10	-1.10873
25489114	chr1:25489114:C:T	1.01745e-13	-2.77212e-10	-0.705846	5.24969e-07	-2.77212e-10	-0.580188
25490167	chr1:25490167:CATA:C	0.000728624	21.3555	0.630594	4.46206e-08	-1.91198	-1.13335
25490356	chr1:25490356:T:C	0.000663971	21.2545	0.638675	4.50627e-08	-1.90527	-1.13021
25490394	chr1:25490394:T:G	3.12712e-13	-2.77212e-10	0.416964	1.4193e-06	-2.77212e-10	0.414389
25490455	chr1:25490455:A:C	7.876e-14	-2.77212e-10	-0.961914	3.30616e-07	-2.77212e-10	-1.04257
25490740	chr1:25490740:A:G	9.25829e-14	-2.77212e-10	-0.800215	4.73783e-07	-2.77212e-10	-0.682776
25490789	chr1:25490789:TTAATA:T	3.00587e-13	-2.77212e-10	0.377417	1.36487e-06	-2.77212e-10	0.375288
25491097	chr1:25491097:C:T	3.07877e-13	-2.77212e-10	0.40138	1.39711e-06	-2.77212e-10	0.398637
25491907	chr1:25491907:G:A	4.22833e-14	-0.170572	-1.41335	2.09928e-05	4.34505	-1.23664
25491961	chr1:25491961:C:T	0.000108466	20.5553	-0.473867	3.55308e-08	-1.8563	-1.41682
25492268	chr1:25492268:C:T	6.17241e-14	-1.20564	-4.1799e-10	1.25625e-07	-2.01023	-4.1799e-10
25492383	chr1:25492383:A:G	1.23177e-10	4.43755	1.9555	0.000119462	3.08403	1.76319
25493141	chr1:25493141:G:T	5.43221e-14	-2.77212e-10	-1.33339	2.49604e-07	-2.77212e-10	-1.32365
25493672	chr1:25493672:A:C	9.43255e-14	-2.77212e-10	-0.781568	4.99207e-07	-2.77212e-10	-0.630505
25494462	chr1:25494462:G:A	9.50073e-14	-2.77212e-10	-0.774365	5.00983e-07	-2.77212e-10	-0.626954
25494486	chr1:25494486:G:A	4.97169e-14	-2.77212e-10	-1.42197	2.3931e-07	-2.77212e-10	-1.36577
25495012	chr1:25495012:G:A	1.73573e-13	-2.77212e-10	-0.171723	6.98161e-07	-2.77212e-10	-0.295077
25495197	chr1:25495197:G:T	4.4929e-14	-0.151444	-1.37179	2.46466e-05	4.40042	-1.13155
25495346	chr1:25495346:C:T	3.69698e-14	-0.382962	-1.33526	2.72835e-05	4.80653	-1.43602
25495487	chr1:25495487:G:A	6.65255e-13	-2.77212e-10	1.17185	2.52285e-06	-2.77212e-10	0.989619
25495711	chr1:25495711:A:C	9.86374e-14	-0.16404	-0.572829	0.000125867	4.74041	0.159045
25495734	chr1:25495734:T:C	1.34086e-13	-0.208275	-0.221561	0.000205581	4.81992	0.570149
25495774	chr1:25495774:C:T	2.11667e-13	-2.77212e-10	0.0266943	1.09123e-06	-2.77212e-10	0.151536
25495780	chr1:25495780:A:G	5.0066e-14	-0.0170023	-1.39798	1.78503e-05	4.13833	-1.19208
25496852	chr1:25496852:A:G	5.82668e-14	-2.77212e-10	-1.26329	2.76894e-07	-2.77212e-10	-1.21989
25497440	chr1:25497440:G:GA	9.63002e-14	-2.77212e-10	-0.760849	5.08426e-07	-2.77212e-10	-0.612208
25497833	chr1:25497833:C:T	6.61326e-14	-2.77212e-10	-1.13666	2.41899e-07	-2.77212e-10	-1.35501
25497845	chr1:25497845:G:A	6.69105e-14	-2.77212e-10	-1.12496	2.85652e-07	-2.77212e-10	-1.18875
25498007	chr1:25498007:C:T	7.19449e-12	3.55275	-4.1799e-10	1.37043e-07	-1.92323	-4.1799e-10
25498898	chr1:25498898:A:C	5.17327e-14	-2.77212e-10	-1.38223	2.296e-07	-2.77212e-10	-1.40719
25499100	chr1:25499100:A:G	1.19247e-13	-2.77212e-10	-0.547121	4.89399e-07	-2.77212e-10	-0.650348
25499290	chr1:25499290:G:A	4.30932e-14	-0.19258	-1.37237	2.65754e-05	4.47721	-1.13299
25499393	chr1:25499393:T:G	1.00178e-13	-2.77212e-10	-0.721369	5.01851e-07	-2.77212e-10	-0.625224
25499555	chr1:25499555:A:G	1.29684e-13	-2.77212e-10	-0.463217	6.28725e-07	-2.77212e-10	-0.399834
25500011	chr1:25500011:A:G	3.11522e-14	-0.505029	-1.38441	3.56579e-05	5.07043	-1.43223
25501071	chr1:25501071:CATGATGCACTA:C	6.91324e-14	-2.77212e-10	-1.0923	3.9891e-07	-2.77212e-10	-0.854791
25501520	chr1:25501520:C:T	6.90605e-14	-2.77212e-10	-1.09334	2.48571e-07	-2.77212e-10	-1.3278
25501824	chr1:25501824:C:T	3.26835e-13	-2.77212e-10	0.461136	1.43028e-06	-2.77212e-10	0.422099
25502239	chr1:25502239:C:T	4.83709e-14	-1.44942	-4.1799e-10	1.50029e-07	-1.8327	-4.1799e-10
25502243	chr1:25502243:T:G	8.23539e-14	-2.77212e-10	-0.917294	3.88245e-07	-2.77212e-10	-0.88189
25502267	chr1:25502267:T:C	3.30068e-13	1.16006	-0.689081	5.11092e-06	2.97164	-1.27603
25502372	chr1:25502372:G:A	9.73945e-14	-2.77212e-10	-0.749549	4.61219e-07	-2.77212e-10	-0.709654
25502436	chr1:25502436:T:C	1.05404e-13	-2.77212e-10	-0.670517	5.62677e-07	-2.77212e-10	-0.510821
25502663	chr1:25502663:T:TTCC	1.30337e-13	-2.77212e-10	-0.458195	6.30627e-07	-2.77212e-10	-0.396812
25502667	chr1:25502667:T:G	2.79507e-13	-2.77212e-10	0.304708	1.05205e-06	-2.77212e-10	0.114969
25503283	chr1:25503283:T:C	3.63553e-13	-2.77212e-10	0.567606	1.8413e-06	-2.77212e-10	0.674698
25503511	chr1:25503511:T:C	6.44135e-13	-2.77212e-10	1.13959	2.44217e-06	-2.77212e-10	0.957116
25503622	chr1:25503622:T:C	8.52608e-14	-2.77212e-10	-0.882604	4.02013e-07	-2.77212e-10	-0.847042
25503673	chr1:25503673:GTCC:G	1.36926e-13	-2.77212e-10	-0.408881	5.38399e-07	-2.77212e-10	-0.554926
25503740	chr1:25503740:G:A	2.09392e-13	0.0158909	-4.1799e-10	3.39853e-06	1.28757	-4.1799e-10
25504400	chr1:25504400:G:A	4.09202e-13	-2.77212e-10	0.685889	1.85098e-06	-2.77212e-10	0.679942
25504698	chr1:25504698:C:G	7.25025e-14	-2.77212e-10	-1.0447	3.41205e-07	-2.77212e-10	-1.01104
25506080	chr1:25506080:G:A	6.55242e-14	-2.77212e-10	-1.1459	2.85926e-07	-2.77212e-10	-1.18779
25506657	chr1:25506657:C:T	2.84364e-14	-1.98065	-4.1799e-10	1.26279e-07	-2.00504	-4.1799e-10
25506686	chr1:25506686:A:T	5.04861e-14	-2.77212e-10	-1.40662	2.3525e-07	-2.77212e-10	-1.38288
25506757	chr1:25506757:C:T	4.18316e-14	-0.169414	-1.42525	7.26936e-06	3.45973	-1.41184
25506907	chr1:25506907:G:A	4.90042e-14	-2.77212e-10	-1.43641	2.23199e-07	-2.77212e-10	-1.43546
25507275	chr1:25507275:G:A	6.95816e-14	-2.77212e-10	-1.08582	2.96672e-07	-2.77212e-10	-1.1509
25507521	chr1:25507521:C:G	7.0128e-14	-2.77212e-10	-1.078	2.98752e-07	-2.77212e-10	-1.14391
25508241	chr1:25508241:T:G	4.7669e-14	-0.0393909	-1.42465	5.87454e-06	3.2474	-1.41255
25508283	chr1:25508283:A:G	5.07919e-14	-2.77212e-10	-1.40058	2.3497e-07	-2.77212e-10	-1.38407
25508477	chr1:25508477:C:T	3.84085e-14	-0.303332	-1.37671	5.25069e-08	-1.54081	-1.34177
25508510	chr1:25508510:C:T	6.34772e-14	-2.77212e-10	-1.17764	2.97126e-07	-2.77212e-10	-1.14937
25508840	chr1:25508840:A:T	4.96409e-14	-2.77212e-10	-1.4235	2.29737e-07	-2.77212e-10	-1.40659
25509252	chr1:25509252:T:A	1.0702e-13	-2.77212e-10	-0.655307	5.08e-07	-2.77212e-10	-0.613046
25509606	chr1:25509606:A:G	8.22633e-14	-2.77212e-10	-0.918394	4.26732e-07	-2.77212e-10	-0.78737
25509767	chr1:25509767:G:A	5.50145e-14	-2.77212e-10	-1.32072	2.47338e-07	-2.77212e-10	-1.33277
25509847	chr1:25509847:A:C	5.02245e-14	-2.77212e-10	-1.41182	2.33526e-07	-2.77212e-10	-1.39023
25511472	chr1:25511472:T:C	1.21526e-13	-2.77212e-10	-0.528193	4.83401e-07	-2.77212e-10	-0.66268
25511874	chr1:25511874:C:T	1.93786e-13	-0.230554	0.16899	1.87154e-05	3.41359	-0.42001
25512113	chr1:25512113:GTAAAC:G	4.92712e-14	-2.77212e-10	-1.43098	2.23225e-07	-2.77212e-10	-1.43535
25512722	chr1:25512722:TAAAATAAAATAAAAA:T	2.54375e-13	-2.77212e-10	0.210492	1.15803e-06	-2.77212e-10	0.210947
25513297	chr1:25513297:G:A	4.98227e-14	-2.77212e-10	-1.41985	2.30912e-07	-2.77212e-10	-1.40149
25513451	chr1:25513451:C:T	1.31098e-13	-2.77212e-10	-0.452377	6.30496e-07	-2.77212e-10	-0.39702
25513506	chr1:25513506:G:T	4.94385e-14	-2.77212e-10	-1.42759	2.28206e-07	-2.77212e-10	-1.41328
25513545	chr1:25513545:A:T	1.44858e-13	-2.77212e-10	-0.352563	6.99852e-07	-2.77212e-10	-0.292659
25513555	chr1:25513555:T:C	5.36751e-14	0.0760014	-1.42137	4.90021e-06	3.06972	-1.41621
25513690	chr1:25513690:A:G	1.27138e-13	-0.483046	-4.1799e-10	2.10252e-07	-1.49522	-4.1799e-10
25513735	chr1:25513735:G:A	5.38598e-14	0.0870282	-1.42896	4.91547e-06	3.06112	-1.40451
25513949	chr1:25513949:T:A	1.44858e-13	-2.77212e-10	-0.352563	6.99852e-07	-2.77212e-10	-0.292659
25514077	chr1:25514077:G:A	1.08232e-13	-2.77212e-10	-0.644043	4.2567e-07	-2.77212e-10	-0.789862
25514283	chr1:25514283:C:T	5.68335e-14	-0.010337	-1.27786	5.63606e-06	3.21083	-1.41741
25514305	chr1:25514305:G:A	7.62115e-14	-2.77212e-10	-0.994807	3.90169e-07	-2.77212e-10	-0.876948
25514479	chr1:25514479:C:T	5.16939e-14	-2.77212e-10	-1.38298	2.33345e-07	-2.77212e-10	-1.39101
25514663	chr1:25514663:C:T	2.70863e-13	-2.77212e-10	0.273294	1.328e-06	-2.77212e-10	0.347903
25514718	chr1:25514718:G:T	1.05904e-13	-2.77212e-10	-0.665785	4.15784e-07	-2.77212e-10	-0.81336
25514763	chr1:25514763:C:T	5.56248e-14	-2.77212e-10	-1.30969	2.62918e-07	-2.77212e-10	-1.27169
25514866	chr1:25514866:C:T	4.96036e-14	-2.77212e-10	-1.42426	2.2942e-07	-2.77212e-10	-1.40797
25515140	chr1:25515140:C:T	5.40743e-14	-0.063717	-1.27424	6.15718e-06	3.29761	-1.41576
25515222	chr1:25515222:TCTGCCCCAGGGA:T	4.96499e-14	-2.77212e-10	-1.42332	2.30228e-07	-2.77212e-10	-1.40445
25515281	chr1:25515281:A:T	5.01917e-14	-2.77212e-10	-1.41247	2.33924e-07	-2.77212e-10	-1.38853
25516282	chr1:25516282:C:T	9.06115e-14	-2.77212e-10	-0.821738	4.11716e-07	-2.77212e-10	-0.823194
25516336	chr1:25516336:C:T	6.10651e-14	-2.77212e-10	-1.21638	2.94281e-07	-2.77212e-10	-1.15899
25516454	chr1:25516454:A:C	9.01527e-14	0.595218	-1.42203	3.97726e-06	2.64988	-1.20506
25516681	chr1:25516681:T:C	1.75567e-14	-1.52238	-0.940506	6.22045e-08	-1.87991	-0.833193
25516791	chr1:25516791:G:A	1.48532e-14	-1.83672	-0.793379	6.39641e-08	-2.0038	-0.681404
25517676	chr1:25517676:G:A	4.90019e-14	-2.77212e-10	-1.43646	2.23053e-07	-2.77212e-10	-1.43612
25517682	chr1:25517682:C:T	4.90842e-14	-2.77212e-10	-1.43478	2.23035e-07	-2.77212e-10	-1.4362
25518223	chr1:25518223:G:A	9.38549e-14	0.485586	-1.27215	5.72664e-06	2.75734	-0.947979
25518226	chr1:25518226:C:T	6.53425e-14	-2.77212e-10	-1.14868	3.00509e-07	-2.77212e-10	-1.13805
25518581	chr1:25518581:C:T	7.62759e-14	-2.77212e-10	-0.993962	3.81854e-07	-2.77212e-10	-0.898489
25518759	chr1:25518759:T:G	2.12676e-14	-1.48253	-0.788603	7.47028e-08	-1.8598	-0.670213
25518781	chr1:25518781:G:A	4.90236e-14	-2.77212e-10	-1.43602	2.22972e-07	-2.77212e-10	-1.43648
25518808	chr1:25518808:T:C	4.04267e-14	-0.781592	-0.847236	1.07395e-07	-1.43381	-0.733206
25518956	chr1:25518956:G:T	2.96414e-14	-0.630537	-1.30861	7.86157e-07	0.533411	-0.709782
25519072	chr1:25519072:G:C	5.85221e-14	-2.77212e-10	-1.25891	2.80131e-07	-2.77212e-10	-1.20827
25519251	chr1:25519251:T:C	5.22549e-14	-2.77212e-10	-1.37219	2.33547e-07	-2.77212e-10	-1.39015
25519432	chr1:25519432:A:G	2.78325e-14	-2.00212	-4.1799e-10	1.36897e-07	-1.9243	-4.1799e-10
25519778	chr1:25519778:C:T	4.90377e-14	-2.77212e-10	-1.43573	2.23564e-07	-2.77212e-10	-1.43383
25519872	chr1:25519872:G:A	1.98551e-14	-1.46412	-0.875739	6.87751e-08	-1.84774	-0.764947
25520013	chr1:25520013:A:G	1.89125e-14	-1.52342	-0.865079	6.73781e-08	-1.8802	-0.753007
25520048	chr1:25520048:G:A	1.43455e-12	-2.77212e-10	1.94029	5.87816e-06	-2.77212e-10	1.83547
25520159	chr1:25520159:A:G	1.957e-14	-1.53639	-0.817934	6.83795e-08	-1.93158	-0.686875
25520458	chr1:25520458:A:G	1.86795e-14	-1.53704	-0.863852	6.69777e-08	-1.88708	-0.752086
25520913	chr1:25520913:A:G	1.62898e-14	-1.63036	-0.907424	6.1125e-08	-1.93263	-0.797977
25521017	chr1:25521017:G:A	1.86482e-14	-1.53768	-0.864895	6.68879e-08	-1.88741	-0.753095
25521290	chr1:25521290:A:G	6.21121e-14	-2.77212e-10	-1.19938	3.03991e-07	-2.77212e-10	-1.12653
25521295	chr1:25521295:A:G	6.14032e-14	-2.77212e-10	-1.21086	3.00042e-07	-2.77212e-10	-1.13961
25521298	chr1:25521298:T:C	6.15013e-14	-2.77212e-10	-1.20926	3.00676e-07	-2.77212e-10	-1.13749
25521319	chr1:25521319:G:A	6.51035e-14	-2.77212e-10	-1.15234	3.18743e-07	-2.77212e-10	-1.07914
25521357	chr1:25521357:C:T	1.18976e-13	-0.5494	-4.1799e-10	1.35232e-07	-1.93654	-4.1799e-10
25521427	chr1:25521427:A:G	1.94203e-14	-1.14551	-1.21649	5.66071e-08	-1.66506	-1.14233
25521622	chr1:25521622:C:T	6.24363e-14	-2.77212e-10	-1.19417	3.05818e-07	-2.77212e-10	-1.12054
25521623	chr1:25521623:C:G	6.24058e-14	-2.77212e-10	-1.19466	3.05687e-07	-2.77212e-10	-1.12097
25522033	chr1:25522033:C:T	4.9944e-14	-2.77212e-10	-1.41742	2.2588e-07	-2.77212e-10	-1.42352
25522063	chr1:25522063:ACT:A	5.7286e-14	-2.77212e-10	-1.28026	2.76315e-07	-2.77212e-10	-1.22199
25522112	chr1:25522112:C:T	5.59025e-14	-2.77212e-10	-1.30471	2.46118e-07	-2.77212e-10	-1.33771
25522198	chr1:25522198:G:A	5.83536e-14	-2.77212e-10	-1.2618	2.50625e-07	-2.77212e-10	-1.31957
25522317	chr1:25522317:TC:T	5.96022e-14	-2.77212e-10	-1.24063	2.89977e-07	-2.77212e-10	-1.17373
25523252	chr1:25523252:G:A	6.78422e-14	-2.77212e-10	-1.11113	3.17445e-07	-2.77212e-10	-1.08322
25523360	chr1:25523360:T:C	1.65906e-13	0.930354	-1.14725	1.74826e-06	1.95331	-1.33046
25523451	chr1:25523451:C:T	6.17366e-14	-0.0136392	-1.1918	5.25148e-06	3.10344	-1.3807
25523731	chr1:25523731:C:T	6.97057e-14	-2.77212e-10	-1.08404	3.36601e-07	-2.77212e-10	-1.02463
25524127	chr1:25524127:A:C	4.90109e-14	-2.77212e-10	-1.43628	2.22992e-07	-2.77212e-10	-1.43639
25524505	chr1:25524505:C:G	1.8111e-13	-2.77212e-10	-0.129215	7.04596e-07	-2.77212e-10	-0.285902
25525107	chr1:25525107:C:T	5.75623e-14	-2.77212e-10	-1.27545	2.53867e-07	-2.77212e-10	-1.30672
25525138	chr1:25525138:A:G	8.81731e-14	-2.77212e-10	-0.849018	4.27325e-07	-2.77212e-10	-0.785982
25525190	chr1:25525190:C:A	8.2485e-14	-2.77212e-10	-0.915703	3.98324e-07	-2.77212e-10	-0.85626
25525728	chr1:25525728:G:A	1.04285e-14	-1.54794	-1.43584	3.33861e-08	-1.89899	-1.4364
25525993	chr1:25525993:C:G	1.54797e-13	-2.77212e-10	-0.286203	7.42572e-07	-2.77212e-10	-0.233407
25526102	chr1:25526102:A:T	1.54345e-13	0.676698	-0.965825	2.31039e-06	2.1627	-1.26106
25526183	chr1:25526183:C:A	7.35155e-14	-2.77212e-10	-1.03082	3.39228e-07	-2.77212e-10	-1.01686
25526432	chr1:25526432:A:G	1.87707e-13	1.06918	-1.16262	1.81885e-06	2.03834	-1.3759
25526575	chr1:25526575:G:A	5.66599e-14	-1.29125	-4.1799e-10	2.14058e-07	-1.47728	-4.1799e-10
25526747	chr1:25526747:A:G	5.09614e-14	-2.77212e-10	-1.39725	2.29738e-07	-2.77212e-10	-1.40659
25526760	chr1:25526760:G:A	5.43819e-14	-2.77212e-10	-1.33229	2.24014e-07	-2.77212e-10	-1.43182
25527184	chr1:25527184:G:A	5.36241e-14	-2.77212e-10	-1.34632	2.39354e-07	-2.77212e-10	-1.36558
25527537	chr1:25527537:G:T	5.22285e-14	-2.77212e-10	-1.37269	2.45811e-07	-2.77212e-10	-1.33896
25527564	chr1:25527564:C:A	7.37786e-14	-2.77212e-10	-1.02725	3.13237e-07	-2.77212e-10	-1.09657
25527638	chr1:25527638:G:A	3.00518e-14	-1.9254	-4.1799e-10	1.97489e-07	-1.55784	-4.1799e-10
25527644	chr1:25527644:T:C	5.03109e-14	-2.77212e-10	-1.4101	2.26628e-07	-2.77212e-10	-1.42022
25527698	chr1:25527698:G:C	3.03417e-13	-2.77212e-10	0.38679	1.45097e-06	-2.77212e-10	0.436462
25528077	chr1:25528077:C:G	1.18844e-13	-2.77212e-10	-0.550511	4.57268e-07	-2.77212e-10	-0.718256
25528117	chr1:25528117:C:T	2.72424e-14	-0.619909	-1.40364	3.0483e-08	-1.99922	-1.42713
25528181	chr1:25528181:G:A	3.06166e-13	-2.77212e-10	0.395808	1.46328e-06	-2.77212e-10	0.444909
25528187	chr1:25528187:C:T	5.03472e-14	-2.77212e-10	-1.40938	2.27378e-07	-2.77212e-10	-1.41691
25528452	chr1:25528452:C:T	7.07083e-14	-2.77212e-10	-1.06976	3.03864e-07	-2.77212e-10	-1.12695
25528522	chr1:25528522:C:T	4.90274e-14	-2.77212e-10	-1.43594	2.22998e-07	-2.77212e-10	-1.43636
25528534	chr1:25528534:G:A	3.08512e-14	-1.89914	-4.1799e-10	2.02234e-07	-1.5341	-4.1799e-10
25528583	chr1:25528583:G:A	3.10984e-13	-2.77212e-10	0.411422	1.48711e-06	-2.77212e-10	0.461065
25528602	chr1:25528602:C:T	1.93724e-13	-2.77212e-10	-0.0618843	9.33917e-07	-2.77212e-10	-0.00413937
25528603	chr1:25528603:A:G	1.84383e-13	1.32004	-1.43134	1.2658e-06	1.7055	-1.40557
25528930	chr1:25528930:T:C	8.27561e-14	-2.77212e-10	-0.912422	3.64871e-07	-2.77212e-10	-0.943984
25529170	chr1:25529170:T:C	3.39691e-13	-2.77212e-10	0.499718	1.62675e-06	-2.77212e-10	0.550812
25530581	chr1:25530581:G:A	4.91704e-14	-2.77212e-10	-1.43303	2.25597e-07	-2.77212e-10	-1.42477
25530719	chr1:25530719:A:G	2.76654e-14	-2.00814	-4.1799e-10	3.37865e-07	-1.02088	-4.1799e-10
25531592	chr1:25531592:G:A	1.14227e-13	0.743444	-1.33357	1.65548e-06	1.99923	-1.43091
25531809	chr1:25531809:C:T	1.28855e-13	0.958304	-1.42794	1.96134e-06	2.15035	-1.4125
25531834	chr1:25531834:G:A	1.26709e-13	0.941831	-1.42825	2.00921e-06	2.1739	-1.41193
25532014	chr1:25532014:A:G	6.76363e-13	-2.77212e-10	1.18841	3.19982e-06	-2.77212e-10	1.22732
25532533	chr1:25532533:G:T	9.22145e-14	0.398528	-1.20273	2.72816e-06	2.43536	-1.36751
25532574	chr1:25532574:T:G	6.78078e-14	-2.77212e-10	-1.11164	2.74423e-07	-2.77212e-10	-1.22886
25532817	chr1:25532817:G:A	6.06617e-13	-2.77212e-10	1.07958	2.86505e-06	-2.77212e-10	1.11681
25532929	chr1:25532929:A:G	6.46424e-14	-2.77212e-10	-1.15945	2.79488e-07	-2.77212e-10	-1.21057
25533291	chr1:25533291:A:G	3.34634e-13	0.484718	-4.1799e-10	1.01282e-06	0.0769636	-4.1799e-10
25533306	chr1:25533306:C:A	4.97619e-14	-2.77212e-10	-1.42107	2.24511e-07	-2.77212e-10	-1.4296
25533624	chr1:25533624:C:T	5.05921e-14	-2.77212e-10	-1.40452	2.27626e-07	-2.77212e-10	-1.41582
25534025	chr1:25534025:G:A	1.06609e-13	0.647085	-1.30624	2.01015e-06	2.18418	-1.42174
25534188	chr1:25534188:T:C	4.90559e-14	-2.77212e-10	-1.43536	2.22991e-07	-2.77212e-10	-1.4364
25534707	chr1:25534707:C:G	5.09782e-14	-2.77212e-10	-1.39692	2.35795e-07	-2.77212e-10	-1.38056
25534954	chr1:25534954:C:A	5.0761e-14	-2.77212e-10	-1.40119	2.34513e-07	-2.77212e-10	-1.38602
25536115	chr1:25536115:C:T	4.90217e-14	-2.77212e-10	-1.43606	2.23029e-07	-2.77212e-10	-1.43623
25536197	chr1:25536197:C:T	4.91178e-14	-2.77212e-10	-1.4341	2.23006e-07	-2.77212e-10	-1.43633
25536518	chr1:25536518:C:T	5.18522e-14	-2.77212e-10	-1.37992	2.33231e-07	-2.77212e-10	-1.3915
25536688	chr1:25536688:A:G	2.92401e-13	0.950767	-0.600961	2.68852e-06	2.11688	-1.06366
25536776	chr1:25536776:C:T	6.92508e-14	-2.77212e-10	-1.09058	3.23502e-07	-2.77212e-10	-1.06432
25536886	chr1:25536886:T:C	8.04216e-15	-1.8623	-1.38132	3.1991e-08	-2.00881	-1.36927
25537541	chr1:25537541:T:G	8.22121e-15	-1.95509	-1.26652	3.65828e-08	-1.99751	-1.24643
25537888	chr1:25537888:G:A	7.32956e-14	-2.77212e-10	-1.03382	3.38621e-07	-2.77212e-10	-1.01864
25537909	chr1:25537909:C:T	2.42807e-13	-2.77212e-10	0.163949	1.17535e-06	-2.77212e-10	0.225793
25538602	chr1:25538602:C:A	4.92023e-14	-2.77212e-10	-1.43238	2.23307e-07	-2.77212e-10	-1.43498
25538715	chr1:25538715:C:G	4.909e-14	-2.77212e-10	-1.43466	2.22985e-07	-2.77212e-10	-1.43642
25538939	chr1:25538939:G:A	5.61599e-14	-2.77212e-10	-1.30012	2.26347e-07	-2.77212e-10	-1.42146
25538964	chr1:25538964:CT:C	6.97963e-15	-1.94973	-1.43559	3.00924e-08	-2.00382	-1.43544
25538971	chr1:25538971:A:G	2.47929e-13	0.184823	-4.1799e-10	7.71004e-07	-0.195833	-4.1799e-10
25539006	chr1:25539006:C:T	5.00973e-14	-2.77212e-10	-1.41435	2.24546e-07	-2.77212e-10	-1.42945
25539021	chr1:25539021:C:T	8.70329e-14	-0.862033	-4.1799e-10	3.02349e-07	-1.13194	-4.1799e-10
25539159	chr1:25539159:G:A	8.02199e-15	-1.82515	-1.42098	3.0677e-08	-1.99941	-1.4206
25539329	chr1:25539329:G:T	6.36969e-14	-2.77212e-10	-1.17418	2.98328e-07	-2.77212e-10	-1.14533
25539380	chr1:25539380:G:A	7.9916e-15	-1.83088	-1.41904	3.06924e-08	-2.00089	-1.41862
25539479	chr1:25539479:A:G	1.91377e-14	-0.945517	-1.43114	4.7813e-08	-1.54849	-1.42774
25539676	chr1:25539676:T:C	8.77186e-14	-2.77212e-10	-0.854185	5.53832e-07	-2.77212e-10	-0.526665
25539723	chr1:25539723:C:T	5.46727e-14	-2.77212e-10	-1.32696	2.4566e-07	-2.77212e-10	-1.33958
25539867	chr1:25539867:A:G	9.05561e-14	-2.77212e-10	-0.822349	4.08609e-07	-2.77212e-10	-0.830768
25540347	chr1:25540347:T:C	9.15735e-13	2.82205	-1.33065	6.15583e-08	-1.49085	-1.23269
25540605	chr1:25540605:T:C	5.55163e-14	-2.77212e-10	-1.31164	2.40414e-07	-2.77212e-10	-1.36116
25540804	chr1:25540804:T:C	1.54502e-13	-0.288115	-4.1799e-10	5.28219e-07	-0.574016	-4.1799e-10
25541624	chr1:25541624:G:A	1.84813e-14	-1.02448	-1.38708	6.2261e-08	-1.32194	-1.39026
25542711	chr1:25542711:T:C	1.75067e-14	-1.91032	-0.555418	8.36749e-08	-1.96452	-0.452072
25542771	chr1:25542771:A:C	3.8382e-14	-1.09586	-0.584866	2.61955e-07	-0.668343	-0.60701
25543063	chr1:25543063:T:C	2.53894e-14	-0.660407	-1.43358	1.0396e-07	-0.766163	-1.43336
25543853	chr1:25543853:G:T	6.53071e-14	-2.77212e-10	-1.14922	2.94708e-07	-2.77212e-10	-1.15754
25544016	chr1:25544016:G:A	6.16367e-14	-2.77212e-10	-1.20706	2.78289e-07	-2.77212e-10	-1.21487
25544106	chr1:25544106:C:T	1.51721e-13	-2.77212e-10	-0.306278	1.18751e-06	-2.77212e-10	0.23609
25544275	chr1:25544275:A:G	7.78889e-14	-2.77212e-10	-0.973036	3.49017e-07	-2.77212e-10	-0.988407
25544284	chr1:25544284:G:A	6.74212e-14	-2.77212e-10	-1.11736	3.04224e-07	-2.77212e-10	-1.12576
25544508	chr1:25544508:C:T	5.95602e-14	-2.77212e-10	-1.24133	2.7891e-07	-2.77212e-10	-1.21264
25544872	chr1:25544872:G:T	7.3916e-14	-2.77212e-10	-1.02539	3.57532e-07	-2.77212e-10	-0.964303
25544990	chr1:25544990:C:T	9.16724e-14	-2.77212e-10	-0.810098	4.40049e-07	-2.77212e-10	-0.75664
25544992	chr1:25544992:G:A	5.40998e-14	-2.77212e-10	-1.33749	2.44192e-07	-2.77212e-10	-1.34557
25545030	chr1:25545030:G:A	1.42595e-13	-2.77212e-10	-0.36831	6.95542e-07	-2.77212e-10	-0.298836
25545139	chr1:25545139:A:G	6.38469e-14	-1.92522	0.753394	1.83587e-07	-1.97999	0.349152
25545338	chr1:25545338:C:T	7.37811e-14	-2.77212e-10	-1.02722	3.32163e-07	-2.77212e-10	-1.0379
25545645	chr1:25545645:C:T	6.82157e-14	-2.77212e-10	-1.10564	3.07741e-07	-2.77212e-10	-1.11427
25545665	chr1:25545665:A:C	3.11694e-14	-1.94532	0.0564424	1.69464e-07	-1.9456	0.234719
25545976	chr1:25545976:T:C	3.54705e-14	-1.05693	-0.70269	2.74297e-07	-0.548911	-0.680405
25546159	chr1:25546159:G:A	5.20816e-14	-2.77212e-10	-1.37551	2.40529e-07	-2.77212e-10	-1.36068
25546271	chr1:25546271:G:A	4.91505e-14	-2.77212e-10	-1.43343	2.25603e-07	-2.77212e-10	-1.42475
25547573	chr1:25547573:A:G	2.63808e-14	-1.11839	-0.937289	1.93933e-07	-0.666577	-0.909439
25547631	chr1:25547631:C:T	8.97335e-14	-2.77212e-10	-0.831475	4.26921e-07	-2.77212e-10	-0.786927
25547779	chr1:25547779:C:T	1.85288e-13	-0.10641	-4.1799e-10	3.63953e-06	1.35608	-4.1799e-10
25547886	chr1:25547886:T:A	9.23435e-14	-0.802804	-4.1799e-10	1.8859e-07	-1.60395	-4.1799e-10
25548185	chr1:25548185:T:C	8.95875e-15	-1.71646	-1.41923	3.15045e-08	-2.00921	-1.38419
25548197	chr1:25548197:C:T	3.60957e-14	-1.27078	-0.471362	2.87441e-07	-0.791828	-0.390682
25548408	chr1:25548408:T:C	1.06325e-13	-2.77212e-10	-0.661819	5.26481e-07	-2.77212e-10	-0.577311
25548539	chr1:25548539:A:G	3.55476e-14	-1.24472	-0.512727	2.73412e-07	-0.79609	-0.436457
25548617	chr1:25548617:G:A	3.54288e-14	-1.18816	-0.572637	2.76129e-07	-0.725389	-0.497269
25548635	chr1:25548635:T:C	3.20579e-14	-1.14272	-0.718061	2.44586e-07	-0.664406	-0.679555
25548885	chr1:25548885:G:A	7.30413e-14	0.334803	-1.3721	3.5283e-07	0.298384	-1.27592
25549191	chr1:25549191:A:C	4.01391e-14	-1.16049	-0.475479	3.15674e-07	-0.690408	-0.398408
25549265	chr1:25549265:T:C	3.3808e-14	-1.0851	-0.722526	2.61506e-07	-0.611296	-0.665774
25549909	chr1:25549909:G:A	5.95184e-14	-2.77212e-10	-1.24203	2.71453e-07	-2.77212e-10	-1.23974
25549916	chr1:25549916:G:A	5.45617e-14	-2.77212e-10	-1.32899	2.34152e-07	-2.77212e-10	-1.38756
25549918	chr1:25549918:A:G	7.38956e-14	0.332917	-1.35858	3.5975e-07	0.296584	-1.2547
25549972	chr1:25549972:A:G	8.37495e-15	-1.76835	-1.43472	3.02504e-08	-2.0091	-1.42491
25550025	chr1:25550025:A:G	8.9826e-14	-2.77212e-10	-0.830445	3.696e-07	-2.77212e-10	-0.931107
25550069	chr1:25550069:T:C	5.75647e-14	-2.77212e-10	-1.27541	2.62162e-07	-2.77212e-10	-1.27456
25550651	chr1:25550651:G:A	4.90541e-14	-2.77212e-10	-1.4354	2.35204e-07	-2.77212e-10	-1.38307
25550826	chr1:25550826:G:A	1.68385e-14	-1.31996	-1.18469	4.0243e-08	-1.93822	-1.21037
25551041	chr1:25551041:G:A	4.96473e-14	-2.77212e-10	-1.42337	2.37665e-07	-2.77212e-10	-1.37267
25551082	chr1:25551082:C:A	6.78198e-15	-2.00873	-1.40532	4.15659e-08	-1.71436	-1.40188
25551456	chr1:25551456:G:A	1.0038e-14	-1.6083	-1.41364	8.2314e-08	-1.07412	-1.35886
25551789	chr1:25551789:A:G	4.99096e-14	-1.1581	-0.260005	3.52201e-07	-0.734102	-0.245223
25551808	chr1:25551808:C:G	1.85328e-14	-1.58036	-0.828416	1.61038e-07	-1.05695	-0.704933
25552037	chr1:25552037:G:A	2.00063e-13	1.40589	-1.43558	5.70137e-07	0.926815	-1.42446
25552105	chr1:25552105:G:T	6.62974e-14	-2.77212e-10	-1.13417	3.12918e-07	-2.77212e-10	-1.09758
25552241	chr1:25552241:A:G	1.5857e-14	-1.42058	-1.14413	1.45619e-07	-0.872941	-0.98959
25552488	chr1:25552488:A:C	1.76166e-14	-1.63057	-0.828907	5.45095e-08	-2.00118	-0.843971
25553021	chr1:25553021:A:G	4.97969e-14	-2.77212e-10	-1.42037	2.23289e-07	-2.77212e-10	-1.43506
25553165	chr1:25553165:G:A	8.40737e-15	-2.006	-1.19321	3.65729e-08	-1.96696	-1.27726
25553208	chr1:25553208:A:G	8.07071e-14	-2.77212e-10	-0.937492	3.62156e-07	-2.77212e-10	-0.951451
25553387	chr1:25553387:T:C	7.65375e-14	-2.77212e-10	-0.990539	3.6343e-07	-2.77212e-10	-0.94794
25553403	chr1:25553403:T:C	3.24586e-13	1.85122	-1.39699	6.03483e-07	0.950897	-1.39171
25553516	chr1:25553516:A:G	6.81272e-14	-2.77212e-10	-1.10694	3.22618e-07	-2.77212e-10	-1.06706
25553535	chr1:25553535:C:T	5.78812e-14	-2.77212e-10	-1.26993	2.70536e-07	-2.77212e-10	-1.24312
25553628	chr1:25553628:G:C	1.30048e-13	0.951628	-1.41205	6.2094e-08	-1.40859	-1.30629
25553698	chr1:25553698:G:C	3.20656e-14	-1.86054	-4.1799e-10	3.08309e-07	-1.11242	-4.1799e-10
25553703	chr1:25553703:A:G	4.36138e-13	1.53572	-0.786077	8.00313e-07	0.608639	-0.767162
25553731	chr1:25553731:A:G	8.20297e-14	-2.77212e-10	-0.921238	3.87392e-07	-2.77212e-10	-0.884091
25555267	chr1:25555267:A:G	6.13041e-14	-2.77212e-10	-1.21247	2.7911e-07	-2.77212e-10	-1.21192
25555309	chr1:25555309:C:T	8.65983e-14	0.418227	-1.28527	2.83851e-07	-0.0134597	-1.18162
25556033	chr1:25556033:A:T	2.51795e-13	-2.77212e-10	0.200297	1.02505e-06	-2.77212e-10	0.0889655
25556452	chr1:25556452:C:T	7.10877e-14	-2.77212e-10	-1.0644	3.29923e-07	-2.77212e-10	-1.04467
25556469	chr1:25556469:G:C	5.09394e-14	-2.77212e-10	-1.39768	2.30356e-07	-2.77212e-10	-1.4039
25556485	chr1:25556485:C:T	6.74492e-14	-2.77212e-10	-1.11694	3.1955e-07	-2.77212e-10	-1.07661
25556710	chr1:25556710:A:G	9.56136e-14	-2.77212e-10	-0.768004	4.17364e-07	-2.77212e-10	-0.809568
25557100	chr1:25557100:A:C	1.88749e-13	-2.77212e-10	-0.0879005	7.94219e-07	-2.77212e-10	-0.166168
25557351	chr1:25557351:G:A	4.62429e-14	-1.55209	0.0576806	1.29748e-07	-1.9996	0.0216711
25557366	chr1:25557366:G:C	3.37975e-13	-2.77212e-10	0.494653	1.43196e-06	-2.77212e-10	0.423271
25557388	chr1:25557388:G:A	5.39857e-14	-2.77212e-10	-1.3396	2.40929e-07	-2.77212e-10	-1.35902
25557587	chr1:25557587:A:G	5.60078e-14	-2.77212e-10	-1.30283	2.62682e-07	-2.77212e-10	-1.27258
25557971	chr1:25557971:C:T	4.96193e-14	-2.77212e-10	-1.42394	2.27003e-07	-2.77212e-10	-1.41857
25558001	chr1:25558001:G:A	1.20223e-13	-0.640572	0.101604	4.5849e-06	0.575669	1.01133
25558006	chr1:25558006:T:G	1.78706e-13	-0.151156	0.00857894	2.73729e-06	0.170997	0.9002
25558069	chr1:25558069:A:G	5.10997e-14	-2.77212e-10	-1.39454	2.35971e-07	-2.77212e-10	-1.37982
25558149	chr1:25558149:T:C	2.67591e-14	-1.09119	-0.950257	7.49581e-08	-1.54025	-0.986347
25558490	chr1:25558490:C:G	1.12543e-13	-2.77212e-10	-0.604985	6.26804e-07	-2.77212e-10	-0.402893
25559037	chr1:25559037:G:A	8.17836e-15	-1.86913	-1.3577	0.000765677	8.1003	-1.39531
25559040	chr1:25559040:T:G	6.62108e-14	-2.77212e-10	-1.13548	3.15312e-07	-2.77212e-10	-1.08996
25559101	chr1:25559101:G:A	1.03623e-14	-1.97889	-1.01125	0.240616	12.1167	0.338514
25559634	chr1:25559634:C:T	4.93521e-14	-2.77212e-10	-1.42934	2.23214e-07	-2.77212e-10	-1.4354
25559856	chr1:25559856:G:A	3.33203e-14	-1.82215	-4.1799e-10	1.51062e-07	-1.82583	-4.1799e-10
25560526	chr1:25560526:G:A	5.10969e-14	-2.77212e-10	-1.39459	2.30788e-07	-2.77212e-10	-1.40203
25560562	chr1:25560562:C:T	5.50244e-14	-2.77212e-10	-1.32054	2.62063e-07	-2.77212e-10	-1.27494
25560959	chr1:25560959:C:T	5.6487e-14	-2.77212e-10	-1.29431	2.47746e-07	-2.77212e-10	-1.33112
25561034	chr1:25561034:G:A	6.9737e-15	-2.01035	-1.37582	0.0258849	10.9932	-0.767595
25561072	chr1:25561072:T:C	5.60979e-14	-2.77212e-10	-1.30122	2.37449e-07	-2.77212e-10	-1.37357
25561112	chr1:25561112:A:G	7.75163e-14	-2.77212e-10	-0.977831	3.28464e-07	-2.77212e-10	-1.0491
25561509	chr1:25561509:C:T	6.43869e-14	-2.77212e-10	-1.16341	3.19688e-07	-2.77212e-10	-1.07618
25561616	chr1:25561616:C:T	1.59373e-13	-0.257069	-4.1799e-10	1.41203e-06	0.409254	-4.1799e-10
25561749	chr1:25561749:A:G	2.36685e-14	-1.7729	-0.391277	1.00479e-07	-2.00573	-0.227847
25561856	chr1:25561856:AAC:A	5.72909e-14	-2.77212e-10	-1.28018	2.60264e-07	-2.77212e-10	-1.28183
25562372	chr1:25562372:G:A	6.06164e-14	-2.77212e-10	-1.22375	2.94663e-07	-2.77212e-10	-1.15769
25562413	chr1:25562413:T:C	5.71561e-14	-2.77212e-10	-1.28253	2.4128e-07	-2.77212e-10	-1.35757
25562501	chr1:25562501:G:A	5.24056e-14	-2.77212e-10	-1.36931	2.4698e-07	-2.77212e-10	-1.33422
25562851	chr1:25562851:CAG:C	9.31585e-15	-1.98894	-1.10766	0.0406266	10.6579	0.0184893
25562904	chr1:25562904:A:G	2.396e-14	-1.82991	-0.322027	1.13991e-07	-1.96842	-0.138988
25563181	chr1:25563181:G:A	6.7922e-15	-2.00892	-1.40363	0.0313335	11.2104	-0.793725
25563387	chr1:25563387:C:T	5.34679e-14	-2.77212e-10	-1.34924	2.3634e-07	-2.77212e-10	-1.37826
25563559	chr1:25563559:A:G	8.9811e-15	-2.00642	-1.12678	0.0232015	10.1433	-0.0271455
25563697	chr1:25563697:C:T	1.45401e-13	-2.77212e-10	-0.348822	7.58975e-07	-2.77212e-10	-0.211558
25563698	chr1:25563698:A:G	7.46038e-15	-1.89514	-1.42358	0.000560345	7.31875	-0.925967
25563756	chr1:25563756:C:T	2.96238e-14	-1.93974	-4.1799e-10	2.27976e-07	-1.41429	-4.1799e-10
25563882	chr1:25563882:G:A	2.03864e-14	-1.12941	-1.18404	6.80407e-08	-1.52855	-1.09487
25564263	chr1:25564263:G:A	6.18155e-14	-2.77212e-10	-1.20417	2.95527e-07	-2.77212e-10	-1.15477
25564344	chr1:25564344:G:A	9.08896e-15	-2.00605	-1.1152	0.024737	10.1841	-0.00381475
25564450	chr1:25564450:A:G	1.28835e-13	-2.77212e-10	-0.469783	6.68592e-07	-2.77212e-10	-0.338353
25564870	chr1:25564870:G:A	7.22064e-13	1.25379	-4.1799e-10	2.3058e-06	0.899658	-4.1799e-10
25565049	chr1:25565049:C:T	4.93682e-14	-2.77212e-10	-1.42901	2.24079e-07	-2.77212e-10	-1.43153
25565283	chr1:25565283:C:T	5.71384e-14	-2.77212e-10	-1.28284	2.48978e-07	-2.77212e-10	-1.32616
25565468	chr1:25565468:G:A	9.40542e-15	-2.01038	-1.07665	0.0183038	9.88797	-0.00887943
25565480	chr1:25565480:C:T	7.64807e-15	-2.0075	-1.28636	0.0165501	10.1389	-0.360536
25565798	chr1:25565798:C:T	1.59783e-13	-2.77212e-10	-0.254502	8.38331e-07	-2.77212e-10	-0.112114
25566034	chr1:25566034:T:C	8.72614e-15	-1.99155	-1.17044	0.0372716	10.6624	-0.0721962
25566751	chr1:25566751:T:C	7.20956e-15	-1.98898	-1.36393	0.0999371	12.1098	-0.533283
25566752	chr1:25566752:G:A	6.91366e-15	-1.9597	-1.43512	0.00187765	8.74582	-1.14381
25567757	chr1:25567757:C:CT	5.36456e-14	-2.77212e-10	-1.34592	2.3634e-07	-2.77212e-10	-1.37826
25567977	chr1:25567977:C:CTG	5.33632e-14	-2.77212e-10	-1.3512	2.23414e-07	-2.77212e-10	-1.4345
25568214	chr1:25568214:T:C	5.68143e-14	-2.77212e-10	-1.28853	2.49009e-07	-2.77212e-10	-1.32604
25568785	chr1:25568785:C:T	5.62977e-14	-2.77212e-10	-1.29767	2.68857e-07	-2.77212e-10	-1.24935
25568786	chr1:25568786:G:A	9.58494e-15	-1.8182	-1.24992	4.28087e-08	-1.9393	-1.14748
25568915	chr1:25568915:C:T	1.51242e-14	-2.01032	-0.601705	0.0460231	9.91699	0.884138
25568989	chr1:25568989:C:T	5.12049e-14	-2.77212e-10	-1.39248	2.23024e-07	-2.77212e-10	-1.43625
25569035	chr1:25569035:G:A	9.58054e-15	-2.00241	-1.06618	0.0362066	10.333	0.228196
25569108	chr1:25569108:T:C	7.63097e-15	-1.99722	-1.29889	0.0895249	11.7913	-0.324849
25569306	chr1:25569306:C:T	5.37736e-14	-2.77212e-10	-1.34354	2.37568e-07	-2.77212e-10	-1.37307
25569530	chr1:25569530:A:G	7.35788e-15	-2.00433	-1.32822	0.0645167	11.5617	-0.422839
25569574	chr1:25569574:T:C	8.04894e-15	-2.0055	-1.23728	0.0741917	11.4577	-0.179033
25570535	chr1:25570535:G:A	6.88571e-15	-1.98059	-1.41828	0.00407606	9.60742	-1.23031
25571102	chr1:25571102:C:T	5.05528e-14	-2.77212e-10	-1.4053	2.30219e-07	-2.77212e-10	-1.4045
25572010	chr1:25572010:G:A	6.33638e-14	-2.77212e-10	-1.17943	2.73576e-07	-2.77212e-10	-1.23195
25572597	chr1:25572597:C:T	4.90874e-14	-2.77212e-10	-1.43472	2.25225e-07	-2.77212e-10	-1.42643
25572778	chr1:25572778:T:A	3.23704e-13	-2.77212e-10	0.451509	1.74825e-06	-2.77212e-10	0.622841
25573517	chr1:25573517:T:C	7.90408e-14	-2.77212e-10	-0.958356	3.85462e-07	-2.77212e-10	-0.889084
25573724	chr1:25573724:T:C	1.4202e-14	-1.42867	-1.24627	2.47344e-05	3.68518	-0.412754
25573749	chr1:25573749:G:A	9.40289e-15	-2.00431	-1.08299	2.3726e-06	1.58137	-0.653157
25574377	chr1:25574377:C:T	1.13983e-13	-2.77212e-10	-0.592273	4.71282e-07	-2.77212e-10	-0.688071
25574435	chr1:25574435:G:A	2.8802e-14	-1.96788	-4.1799e-10	1.41333e-07	-1.89241	-4.1799e-10
25574641	chr1:25574641:G:C	5.27389e-14	-2.77212e-10	-1.36297	2.22984e-07	-2.77212e-10	-1.43643
25575069	chr1:25575069:G:A	1.06259e-13	-2.77212e-10	-0.662441	4.40579e-07	-2.77212e-10	-0.755438
25576089	chr1:25576089:G:A	3.22776e-14	-0.423189	-1.43076	8.02039e-08	-1.34949	-1.10947
25576877	chr1:25576877:G:A	5.37693e-14	-0.105245	-1.23837	4.95598e-08	-1.50558	-1.43477
25576956	chr1:25576956:T:C	2.74569e-14	-0.582897	-1.4328	1.50816e-07	-0.679029	-1.14844
25576964	chr1:25576964:G:A	2.94022e-14	-1.94725	-4.1799e-10	1.96148e-07	-1.56466	-4.1799e-10
25577034	chr1:25577034:C:T	1.92322e-14	-2.00837	-0.363363	1.37688e-07	-1.68382	-0.234718
25577792	chr1:25577792:G:A	1.35196e-13	-2.77212e-10	-0.421591	6.70479e-07	-2.77212e-10	-0.335534
25577810	chr1:25577810:T:A	2.80302e-14	-1.99504	-4.1799e-10	2.804e-07	-1.20731	-4.1799e-10
25577826	chr1:25577826:A:G	5.76404e-14	-2.77212e-10	-1.2741	2.56393e-07	-2.77212e-10	-1.29682
25577900	chr1:25577900:G:C	2.80977e-14	-1.99263	-4.1799e-10	2.76342e-07	-1.22189	-4.1799e-10
25578291	chr1:25578291:C:T	3.13147e-14	-0.465196	-1.41904	1.0842e-07	-0.836497	-1.32102
25578363	chr1:25578363:T:C	3.49014e-14	-1.77579	-4.1799e-10	1.31463e-07	-1.9648	-4.1799e-10
25578469	chr1:25578469:A:G	2.59766e-13	-2.77212e-10	0.231462	1.26606e-06	-2.77212e-10	0.30014
25578942	chr1:25578942:G:A	6.07728e-14	-1.22118	-4.1799e-10	1.42388e-07	-1.88497	-4.1799e-10
25578991	chr1:25578991:C:T	5.2425e-14	-2.77212e-10	-1.36894	2.54969e-07	-2.77212e-10	-1.30238
25579153	chr1:25579153:A:G	1.15598e-14	-1.98998	-0.8908	6.88654e-08	-1.78704	-0.824332
25579814	chr1:25579814:AT:A	7.65416e-14	0.269653	-1.26014	8.46219e-08	-0.971068	-1.43427
25580297	chr1:25580297:C:T	6.14714e-14	-2.77212e-10	-1.20975	2.68057e-07	-2.77212e-10	-1.25233
25580311	chr1:25580311:C:G	3.0819e-14	-0.472972	-1.42722	6.79419e-08	-1.33301	-1.29186
25580385	chr1:25580385:T:A	4.73399e-14	-0.234941	-1.23602	5.12883e-08	-1.47055	-1.43552
25580596	chr1:25580596:G:A	4.26001e-14	-0.141745	-1.43472	8.7294e-08	-1.23778	-1.13646
25581642	chr1:25581642:G:T	4.90821e-14	-2.77212e-10	-1.43482	2.26109e-07	-2.77212e-10	-1.42251
25581704	chr1:25581704:G:A	1.75644e-14	-1.04442	-1.41802	2.51426e-07	-0.276861	-1.03952
25581750	chr1:25581750:C:T	1.40226e-14	-1.44243	-1.24522	3.49771e-07	-0.435615	-0.550635
25582402	chr1:25582402:C:T	1.74284e-13	-2.77212e-10	-0.167634	7.51809e-07	-2.77212e-10	-0.221045
25582870	chr1:25582870:G:A	1.19265e-13	-2.77212e-10	-0.54697	5.97576e-07	-2.77212e-10	-0.450645
25583047	chr1:25583047:G:C	9.09872e-14	-2.77212e-10	-0.817601	4.11455e-07	-2.77212e-10	-0.823826
25583743	chr1:25583743:A:G	8.59438e-14	-2.77212e-10	-0.874625	4.68001e-07	-2.77212e-10	-0.695056
25583951	chr1:25583951:G:A	9.01072e-14	-2.77212e-10	-0.827319	4.93674e-07	-2.77212e-10	-0.641651
25584042	chr1:25584042:A:T	1.39274e-14	-1.67498	-1.01949	6.5515e-08	-1.86186	-0.799388
25584171	chr1:25584171:C:T	7.77337e-14	-2.77212e-10	-0.97503	4.15572e-07	-2.77212e-10	-0.81387
25585111	chr1:25585111:G:A	6.33954e-14	-2.77212e-10	-1.17893	3.26583e-07	-2.77212e-10	-1.05484
25585269	chr1:25585269:G:A	6.34625e-14	-2.77212e-10	-1.17787	3.19683e-07	-2.77212e-10	-1.0762
25585307	chr1:25585307:C:T	9.00943e-14	-2.77212e-10	-0.827463	4.92252e-07	-2.77212e-10	-0.644536
25585309	chr1:25585309:G:A	9.02275e-14	-2.77212e-10	-0.825985	4.93079e-07	-2.77212e-10	-0.642857
25585369	chr1:25585369:A:G	1.60219e-14	-1.84987	-0.704492	5.9838e-08	-1.81822	-0.933671
25585482	chr1:25585482:C:T	8.75932e-14	-2.77212e-10	-0.855616	4.31301e-07	-2.77212e-10	-0.776721
25585547	chr1:25585547:A:G	1.21087e-13	-2.77212e-10	-0.531809	7.02233e-07	-2.77212e-10	-0.289262
25585605	chr1:25585605:G:A	3.22731e-14	-1.85409	-4.1799e-10	1.28102e-07	-1.9907	-4.1799e-10
25585621	chr1:25585621:T:G	9.09673e-14	-2.77212e-10	-0.817819	5.09921e-07	-2.77212e-10	-0.609271
25585622	chr1:25585622:A:G	1.19278e-13	-2.77212e-10	-0.546862	6.91486e-07	-2.77212e-10	-0.304684
25585758	chr1:25585758:C:G	5.63793e-14	-1.29622	-4.1799e-10	6.8971e-07	-0.307255	-4.1799e-10
25585826	chr1:25585826:A:G	5.4409e-14	-2.77212e-10	-1.33179	2.62194e-07	-2.77212e-10	-1.27444
25585917	chr1:25585917:T:C	5.65444e-14	-2.77212e-10	-1.29329	2.59446e-07	-2.77212e-10	-1.28498
25586250	chr1:25586250:G:A	7.24537e-14	-2.77212e-10	-1.04537	3.58286e-07	-2.77212e-10	-0.962194
25586311	chr1:25586311:G:A	7.15972e-14	-2.77212e-10	-1.05726	3.54393e-07	-2.77212e-10	-0.973121
25586527	chr1:25586527:T:G	5.74316e-14	-2.77212e-10	-1.27772	2.67415e-07	-2.77212e-10	-1.25473
25587294	chr1:25587294:G:A	1.24935e-13	-2.77212e-10	-0.500522	6.7028e-07	-2.77212e-10	-0.335832
25587487	chr1:25587487:G:A	2.06834e-13	-2.77212e-10	0.00359949	9.79075e-07	-2.77212e-10	0.0430811
25587610	chr1:25587610:G:A	5.98791e-14	-2.77212e-10	-1.23599	2.94009e-07	-2.77212e-10	-1.15992
25587728	chr1:25587728:T:C	5.29018e-14	-2.77212e-10	-1.35988	2.50962e-07	-2.77212e-10	-1.31823
25587949	chr1:25587949:T:A	6.09071e-14	-2.77212e-10	-1.21897	3.00087e-07	-2.77212e-10	-1.13946
25587979	chr1:25587979:AC:A	6.10265e-14	-2.77212e-10	-1.21701	3.00862e-07	-2.77212e-10	-1.13688
25587983	chr1:25587983:C:A	8.91887e-14	-2.77212e-10	-0.837565	4.86712e-07	-2.77212e-10	-0.655855
25588079	chr1:25588079:A:G	6.57313e-14	-2.77212e-10	-1.14274	3.27692e-07	-2.77212e-10	-1.05145
25588080	chr1:25588080:C:T	7.14143e-14	-2.77212e-10	-1.05982	3.57311e-07	-2.77212e-10	-0.964921
25588146	chr1:25588146:A:G	7.34694e-14	-2.77212e-10	-1.03145	3.72149e-07	-2.77212e-10	-0.924233
25588297	chr1:25588297:A:T	4.96728e-14	-2.77212e-10	-1.42286	2.24646e-07	-2.77212e-10	-1.429
25588308	chr1:25588308:A:C	5.06447e-14	-2.77212e-10	-1.40348	2.28144e-07	-2.77212e-10	-1.41355
25588310	chr1:25588310:T:C	5.71585e-14	-2.77212e-10	-1.28249	2.7392e-07	-2.77212e-10	-1.23069
25588818	chr1:25588818:A:T	4.91842e-14	-2.77212e-10	-1.43275	2.27548e-07	-2.77212e-10	-1.41617
25588929	chr1:25588929:A:G	7.2969e-14	-2.77212e-10	-1.03828	4.84165e-07	-2.77212e-10	-0.661101
25588930	chr1:25588930:T:C	2.76632e-14	-2.00822	-4.1799e-10	1.26501e-07	-2.00327	-4.1799e-10
25589039	chr1:25589039:T:C	6.12586e-14	-2.77212e-10	-1.21322	2.97475e-07	-2.77212e-10	-1.1482
25589173	chr1:25589173:G:A	5.38736e-14	-2.77212e-10	-1.34168	2.36002e-07	-2.77212e-10	-1.37969
25590065	chr1:25590065:T:G	7.86959e-14	-2.77212e-10	-0.962728	3.1281e-07	-2.77212e-10	-1.09793
25590315	chr1:25590315:G:A	9.0912e-14	-2.77212e-10	-0.818427	3.99592e-07	-2.77212e-10	-0.853083
25590415	chr1:25590415:T:C	6.8366e-14	-2.77212e-10	-1.10344	3.42641e-07	-2.77212e-10	-1.00684
25590751	chr1:25590751:G:A	1.8503e-13	-2.77212e-10	-0.1078	1.00328e-06	-2.77212e-10	0.0675055
25590816	chr1:25590816:C:T	3.88014e-13	-2.77212e-10	0.632722	1.85297e-06	-2.77212e-10	0.681016
25590864	chr1:25590864:C:T	5.10916e-13	-2.77212e-10	0.907885	2.24789e-06	-2.77212e-10	0.874221
25590962	chr1:25590962:GCGGT:G	5.74183e-14	-2.77212e-10	-1.27796	2.69392e-07	-2.77212e-10	-1.24736
25591334	chr1:25591334:A:G	6.30407e-14	-2.77212e-10	-1.18454	3.07288e-07	-2.77212e-10	-1.11574
25591340	chr1:25591340:G:A	1.49679e-13	-2.77212e-10	-0.319829	8.0063e-07	-2.77212e-10	-0.158128
25591501	chr1:25591501:G:A	2.20603e-13	-2.77212e-10	0.0680452	1.03822e-06	-2.77212e-10	0.101734
25591628	chr1:25591628:C:T	3.5863e-13	-2.77212e-10	0.553972	1.70897e-06	-2.77212e-10	0.600122
25591735	chr1:25591735:T:C	2.10247e-13	-2.77212e-10	0.0199631	9.89581e-07	-2.77212e-10	0.0537546
25591894	chr1:25591894:T:C	2.77053e-14	-2.00669	-4.1799e-10	1.48767e-07	-1.84115	-4.1799e-10
25591961	chr1:25591961:A:G	4.98048e-14	-2.77212e-10	-1.42021	2.26093e-07	-2.77212e-10	-1.42258
25592157	chr1:25592157:G:A	2.22572e-13	-2.77212e-10	0.07693	1.04801e-06	-2.77212e-10	0.111124
25592939	chr1:25592939:G:A	1.27723e-13	-2.77212e-10	-0.478455	6.74884e-07	-2.77212e-10	-0.328987
25593130	chr1:25593130:G:A	2.57769e-13	-2.77212e-10	0.223746	1.20999e-06	-2.77212e-10	0.254842
25593301	chr1:25593301:C:CA	1.63971e-13	-2.77212e-10	-0.228632	8.80205e-07	-2.77212e-10	-0.0633718
25593405	chr1:25593405:G:A	3.02927e-13	-2.77212e-10	0.385174	1.43139e-06	-2.77212e-10	0.422874
25594539	chr1:25594539:A:G	6.2765e-14	-2.77212e-10	-1.18892	3.05682e-07	-2.77212e-10	-1.12098
25595330	chr1:25595330:G:A	1.64375e-14	-1.31582	-1.21294	3.65494e-08	-1.90433	-1.34054
25595944	chr1:25595944:C:T	4.98214e-14	-2.77212e-10	-1.41987	2.3276e-07	-2.77212e-10	-1.39352
25595958	chr1:25595958:C:T	6.17934e-14	-2.77212e-10	-1.20452	2.99356e-07	-2.77212e-10	-1.14189
25595977	chr1:25595977:C:T	5.76947e-13	-2.77212e-10	1.02943	2.76767e-06	-2.77212e-10	1.08223
25596255	chr1:25596255:A:G	7.3699e-14	-2.77212e-10	-1.02833	3.89674e-07	-2.77212e-10	-0.878215
25597747	chr1:25597747:C:G	3.72526e-14	-1.7106	-4.1799e-10	3.49864e-07	-0.985983	-4.1799e-10
25598523	chr1:25598523:A:C	5.25264e-14	-2.77212e-10	-1.367	2.50538e-07	-2.77212e-10	-1.31992
25598592	chr1:25598592:G:A	6.43173e-14	-2.77212e-10	-1.16449	3.51039e-07	-2.77212e-10	-0.98263
25598621	chr1:25598621:C:T	1.66448e-13	-2.77212e-10	-0.213637	8.88856e-07	-2.77212e-10	-0.0535919
25598740	chr1:25598740:G:A	5.63705e-14	-2.77212e-10	-1.29637	2.76731e-07	-2.77212e-10	-1.22048
25599492	chr1:25599492:T:C	1.24742e-13	-2.77212e-10	-0.502068	6.56383e-07	-2.77212e-10	-0.356782
25600009	chr1:25600009:T:C	1.6847e-13	-2.77212e-10	-0.201562	9.0035e-07	-2.77212e-10	-0.0407432
25600039	chr1:25600039:G:A	5.85845e-14	-2.77212e-10	-1.25785	2.73164e-07	-2.77212e-10	-1.23345
25600231	chr1:25600231:G:A	8.33055e-14	-2.77212e-10	-0.905805	4.4918e-07	-2.77212e-10	-0.736104
25600918	chr1:25600918:G:A	1.84698e-14	-1.12679	-1.28539	5.58161e-08	-1.638	-1.18346
25601149	chr1:25601149:C:T	5.20736e-13	-2.77212e-10	0.926924	2.51212e-06	-2.77212e-10	0.985354
25601699	chr1:25601699:C:T	6.60678e-14	-2.77212e-10	-1.13764	2.57571e-07	-2.77212e-10	-1.29223
25601765	chr1:25601765:T:C	1.21778e-13	-2.77212e-10	-0.526116	6.40231e-07	-2.77212e-10	-0.381697
25601807	chr1:25601807:C:T	5.16486e-14	-2.77212e-10	-1.38386	2.44061e-07	-2.77212e-10	-1.34611
25602142	chr1:25602142:G:A	1.26384e-13	-2.77212e-10	-0.488997	6.65693e-07	-2.77212e-10	-0.342699
25602265	chr1:25602265:G:A	1.25354e-13	-2.77212e-10	-0.497176	6.602e-07	-2.77212e-10	-0.350984
25602360	chr1:25602360:TG:T	1.21803e-13	-2.77212e-10	-0.525916	6.40177e-07	-2.77212e-10	-0.381782
25602444	chr1:25602444:C:T	1.25904e-13	-2.77212e-10	-0.492803	6.63784e-07	-2.77212e-10	-0.34557
25602503	chr1:25602503:C:T	6.17792e-14	-2.77212e-10	-1.20475	2.97481e-07	-2.77212e-10	-1.14818
25602991	chr1:25602991:A:G	1.09007e-13	-2.77212e-10	-0.636908	5.6783e-07	-2.77212e-10	-0.501705
25603121	chr1:25603121:T:C	5.31496e-14	-2.77212e-10	-1.35521	2.50777e-07	-2.77212e-10	-1.31896
25603140	chr1:25603140:G:A	5.79306e-14	-2.77212e-10	-1.26907	2.72239e-07	-2.77212e-10	-1.23685
25603546	chr1:25603546:T:C	6.57319e-14	-2.77212e-10	-1.14273	3.00501e-07	-2.77212e-10	-1.13808
25604642	chr1:25604642:T:C	5.08345e-14	-2.77212e-10	-1.39974	2.35463e-07	-2.77212e-10	-1.38198
25604657	chr1:25604657:G:C	6.7302e-14	-2.77212e-10	-1.11913	2.60941e-07	-2.77212e-10	-1.27923
25604763	chr1:25604763:G:A	8.27244e-14	-2.77212e-10	-0.912804	4.23625e-07	-2.77212e-10	-0.794677
25605157	chr1:25605157:A:C	7.9962e-14	-2.77212e-10	-0.946768	4.07964e-07	-2.77212e-10	-0.832348
25605594	chr1:25605594:A:T	1.37104e-13	-2.77212e-10	-0.407581	7.26269e-07	-2.77212e-10	-0.255606
25605695	chr1:25605695:C:T	1.14533e-14	-1.75312	-1.13692	5.26043e-08	-1.93548	-0.945247
25605820	chr1:25605820:G:A	1.35086e-13	-2.77212e-10	-0.422411	7.14971e-07	-2.77212e-10	-0.271285
25605970	chr1:25605970:A:AAC	1.39119e-13	-2.77212e-10	-0.392986	7.37811e-07	-2.77212e-10	-0.23984
25606333	chr1:25606333:G:T	6.50028e-14	-2.77212e-10	-1.15389	2.54719e-07	-2.77212e-10	-1.30337
25606684	chr1:25606684:A:G	1.37711e-13	-2.77212e-10	-0.403159	7.2979e-07	-2.77212e-10	-0.250769
25607051	chr1:25607051:G:A	5.53781e-14	-2.77212e-10	-1.31413	2.64334e-07	-2.77212e-10	-1.26631
25607283	chr1:25607283:A:G	7.93348e-14	-2.77212e-10	-0.954642	4.04489e-07	-2.77212e-10	-0.840903
25607778	chr1:25607778:G:A	1.36062e-13	-2.77212e-10	-0.41521	7.20449e-07	-2.77212e-10	-0.263652
25607813	chr1:25607813:C:G	5.32331e-14	-2.77212e-10	-1.35364	2.2976e-07	-2.77212e-10	-1.40649
25607847	chr1:25607847:A:G	5.09783e-14	-2.77212e-10	-1.39692	2.72078e-07	-2.77212e-10	-1.23744
25608460	chr1:25608460:A:G	1.57535e-13	-2.77212e-10	-0.268671	8.47585e-07	-2.77212e-10	-0.101136
25608918	chr1:25608918:C:T	8.16184e-14	-2.77212e-10	-0.926264	2.84616e-07	-2.77212e-10	-1.19239
25609337	chr1:25609337:C:G	5.70905e-14	-2.77212e-10	-1.28368	2.67944e-07	-2.77212e-10	-1.25275
25609468	chr1:25609468:G:A	6.3106e-14	-2.77212e-10	-1.1835	2.79752e-07	-2.77212e-10	-1.20962
25609588	chr1:25609588:T:A	5.71289e-14	-2.77212e-10	-1.28301	2.6814e-07	-2.77212e-10	-1.25202
25609759	chr1:25609759:G:T	2.24338e-13	-2.77212e-10	0.0848362	1.21908e-06	-2.77212e-10	0.262327
25610072	chr1:25610072:G:A	9.03216e-14	-2.77212e-10	-0.824943	4.66868e-07	-2.77212e-10	-0.697481
25610935	chr1:25610935:G:A	1.79946e-14	-1.19917	-1.23908	5.64443e-08	-1.68126	-1.12901
25611150	chr1:25611150:A:G	1.5455e-13	-2.77212e-10	-0.287804	8.26167e-07	-2.77212e-10	-0.12673
25611361	chr1:25611361:A:C	1.43528e-14	-1.42768	-1.23669	4.94854e-08	-1.81701	-1.12484
25611397	chr1:25611397:C:T	1.38877e-14	-1.4566	-1.24072	4.84293e-08	-1.83354	-1.12989
25611557	chr1:25611557:G:A	5.72873e-14	-2.77212e-10	-1.28024	2.69102e-07	-2.77212e-10	-1.24844
25611706	chr1:25611706:C:G	9.0384e-14	-2.77212e-10	-0.824252	4.61269e-07	-2.77212e-10	-0.709545
25612272	chr1:25612272:C:T	1.39194e-14	-1.41598	-1.27905	4.72234e-08	-1.81021	-1.17843
25612434	chr1:25612434:A:G	2.4851e-13	-2.77212e-10	0.187162	1.74289e-06	-2.77212e-10	0.619776
25612456	chr1:25612456:G:C	9.62424e-15	-1.99079	-1.07325	8.34503e-07	0.476633	-0.593324
25612524	chr1:25612524:C:T	5.71424e-14	-2.77212e-10	-1.28277	2.68211e-07	-2.77212e-10	-1.25175
25612552	chr1:25612552:C:T	5.88206e-14	-2.77212e-10	-1.25383	2.38572e-07	-2.77212e-10	-1.36886
25612603	chr1:25612603:C:T	5.58818e-14	-2.77212e-10	-1.30508	2.61709e-07	-2.77212e-10	-1.27629
25612785	chr1:25612785:GGCTAGAGA:G	6.02318e-14	-2.77212e-10	-1.23012	2.42037e-07	-2.77212e-10	-1.35443
25612828	chr1:25612828:C:T	1.38052e-13	-2.77212e-10	-0.40069	7.3312e-07	-2.77212e-10	-0.246218
25613117	chr1:25613117:G:T	1.41726e-14	-1.42718	-1.24982	4.87015e-08	-1.81671	-1.1411
25613574	chr1:25613574:GAATA:G	8.68276e-14	-2.77212e-10	-0.864395	4.47086e-07	-2.77212e-10	-0.740776
25613605	chr1:25613605:G:A	3.53054e-13	-2.77212e-10	0.538302	1.57766e-06	-2.77212e-10	0.520174
25614322	chr1:25614322:C:G	2.51012e-13	-2.77212e-10	0.197182	1.76202e-06	-2.77212e-10	0.630688
25614333	chr1:25614333:C:T	5.54971e-14	-2.77212e-10	-1.31199	2.5982e-07	-2.77212e-10	-1.28354
25614440	chr1:25614440:G:A	1.43634e-14	-1.39296	-1.27068	4.84277e-08	-1.79508	-1.16838
25614523	chr1:25614523:A:G	1.40487e-14	-1.44795	-1.23784	4.88186e-08	-1.82884	-1.12657
25615579	chr1:25615579:C:T	5.37591e-14	-2.77212e-10	-1.34381	2.58394e-07	-2.77212e-10	-1.28904
25615936	chr1:25615936:A:G	1.14764e-13	-2.77212e-10	-0.585441	5.1248e-07	-2.77212e-10	-0.604266
25616405	chr1:25616405:C:G	2.95766e-14	-1.94134	-4.1799e-10	1.33066e-07	-1.95268	-4.1799e-10
25616414	chr1:25616414:TG:T	5.04784e-14	-2.77212e-10	-1.40677	2.37504e-07	-2.77212e-10	-1.37334
25616654	chr1:25616654:C:T	1.46097e-14	-1.43901	-1.20762	3.65013e-08	-1.90647	-1.33971
25616992	chr1:25616992:A:G	6.1419e-14	-2.77212e-10	-1.2106	2.45456e-07	-2.77212e-10	-1.34041
25617022	chr1:25617022:G:A	1.08622e-14	-1.5806	-1.36243	8.07891e-08	-1.32622	-1.12547
25618250	chr1:25618250:T:C	1.4048e-13	-2.77212e-10	-0.383257	9.13925e-07	-2.77212e-10	-0.025778
25618358	chr1:25618358:C:T	1.38494e-13	-2.77212e-10	-0.397495	8.98494e-07	-2.77212e-10	-0.0428063
25618405	chr1:25618405:TC:T	8.82602e-14	-2.77212e-10	-0.84803	4.54944e-07	-2.77212e-10	-0.723352
25618484	chr1:25618484:C:T	1.14014e-13	-2.77212e-10	-0.591996	5.55195e-07	-2.77212e-10	-0.524207
25619415	chr1:25619415:G:A	5.73223e-14	-2.77212e-10	-1.27963	2.82561e-07	-2.77212e-10	-1.19963
25619603	chr1:25619603:G:A	1.40938e-13	-2.77212e-10	-0.38	9.17274e-07	-2.77212e-10	-0.0221205
25620100	chr1:25620100:C:T	7.29188e-14	-2.77212e-10	-1.03897	3.84066e-07	-2.77212e-10	-0.892712
25620268	chr1:25620268:T:C	8.56199e-14	-2.77212e-10	-0.878401	5.08037e-07	-2.77212e-10	-0.612973
25620444	chr1:25620444:T:TGTAGA	1.50446e-13	-2.77212e-10	-0.314714	9.89136e-07	-2.77212e-10	0.0533047
25620511	chr1:25620511:A:G	5.13678e-14	-2.77212e-10	-1.38931	2.2661e-07	-2.77212e-10	-1.4203
25620761	chr1:25620761:G:A	1.22843e-13	-2.77212e-10	-0.517411	6.42634e-07	-2.77212e-10	-0.377952
25621565	chr1:25621565:T:C	2.84577e-14	-1.9799	-4.1799e-10	1.6183e-07	-1.75698	-4.1799e-10
25621615	chr1:25621615:T:G	5.03586e-14	-2.77212e-10	-1.40915	2.63042e-07	-2.77212e-10	-1.27121
25621710	chr1:25621710:G:A	5.36162e-14	-2.77212e-10	-1.34647	2.57172e-07	-2.77212e-10	-1.29378
25621951	chr1:25621951:GA:G	2.98896e-14	-1.93081	-4.1799e-10	1.25638e-07	-2.01012	-4.1799e-10
25622456	chr1:25622456:C:T	1.45593e-13	-2.77212e-10	-0.347503	9.5243e-07	-2.77212e-10	0.01549
25622457	chr1:25622457:A:G	5.63624e-14	-2.77212e-10	-1.29652	2.42706e-07	-2.77212e-10	-1.35168
25622864	chr1:25622864:T:C	6.08062e-14	-2.77212e-10	-1.22063	2.43937e-07	-2.77212e-10	-1.34662
25622973	chr1:25622973:A:T	1.52416e-13	-2.77212e-10	-0.301705	1.00396e-06	-2.77212e-10	0.0681812
25623085	chr1:25623085:G:A	1.44075e-13	-2.77212e-10	-0.357982	9.40884e-07	-2.77212e-10	0.00329273
25623109	chr1:25623109:A:G	1.47505e-13	-2.77212e-10	-0.334459	9.66284e-07	-2.77212e-10	0.029931
25623178	chr1:25623178:C:T	1.38605e-13	-2.77212e-10	-0.396694	7.31484e-07	-2.77212e-10	-0.248452
25623189	chr1:25623189:T:C	1.54811e-13	-2.77212e-10	-0.286115	1.02147e-06	-2.77212e-10	0.085467
25623350	chr1:25623350:T:C	1.43624e-13	-2.77212e-10	-0.361121	9.37332e-07	-2.77212e-10	-0.000489216
25623358	chr1:25623358:A:G	1.483e-13	-2.77212e-10	-0.32908	9.72276e-07	-2.77212e-10	0.0361133
25623714	chr1:25623714:C:T	4.90722e-14	-2.77212e-10	-1.43503	2.25989e-07	-2.77212e-10	-1.42304
25623863	chr1:25623863:G:A	2.07655e-13	-2.77212e-10	0.00755945	1.42054e-06	-2.77212e-10	0.415268
25624029	chr1:25624029:G:A	6.56562e-14	-2.77212e-10	-1.14389	3.39108e-07	-2.77212e-10	-1.01721
25624182	chr1:25624182:A:G	2.74128e-13	-2.77212e-10	0.285277	1.9386e-06	-2.77212e-10	0.726193
25624357	chr1:25624357:C:G	7.64951e-14	-2.77212e-10	-0.991092	3.65585e-07	-2.77212e-10	-0.942028
25625046	chr1:25625046:T:C	9.48966e-14	-2.77212e-10	-0.775532	5.73361e-07	-2.77212e-10	-0.492012
25625249	chr1:25625249:T:C	9.68532e-14	-2.77212e-10	-0.755123	5.16223e-07	-2.77212e-10	-0.596988
25625428	chr1:25625428:C:T	6.58277e-14	-2.77212e-10	-1.14128	3.40352e-07	-2.77212e-10	-1.01355
25625429	chr1:25625429:G:A	7.46342e-14	-2.77212e-10	-1.01572	3.78703e-07	-2.77212e-10	-0.906774
25625574	chr1:25625574:G:A	2.76519e-14	-2.00862	-4.1799e-10	1.39122e-07	-1.90817	-4.1799e-10
25625731	chr1:25625731:G:A	4.9862e-14	-2.77212e-10	-1.41906	2.236e-07	-2.77212e-10	-1.43367
25625853	chr1:25625853:G:A	7.11003e-14	-2.77212e-10	-1.06423	3.58617e-07	-2.77212e-10	-0.961271
25626223	chr1:25626223:G:A	1.08497e-13	-2.77212e-10	-0.641592	5.9002e-07	-2.77212e-10	-0.46337
25626688	chr1:25626688:A:C	4.90525e-14	-2.77212e-10	-1.43543	2.23725e-07	-2.77212e-10	-1.43311
25626765	chr1:25626765:G:T	1.43456e-13	-2.77212e-10	-0.362291	8.01139e-07	-2.77212e-10	-0.157492
25626769	chr1:25626769:C:T	1.15685e-13	-2.77212e-10	-0.577449	6.33972e-07	-2.77212e-10	-0.391523
25627045	chr1:25627045:A:T	3.3266e-14	-0.532233	-1.29155	3.19393e-08	-2.00721	-1.37248
25627211	chr1:25627211:T:C	1.14173e-13	-2.77212e-10	-0.590607	6.24637e-07	-2.77212e-10	-0.406356
25627340	chr1:25627340:G:C	5.73248e-14	-2.77212e-10	-1.27959	3.02049e-07	-2.77212e-10	-1.13294
25627702	chr1:25627702:A:G	5.30089e-14	-2.77212e-10	-1.35786	2.39321e-07	-2.77212e-10	-1.36572
25628257	chr1:25628257:G:A	5.51957e-14	-2.77212e-10	-1.31743	2.45309e-07	-2.77212e-10	-1.34101
25628650	chr1:25628650:G:C	6.12394e-14	-2.77212e-10	-1.21353	2.56126e-07	-2.77212e-10	-1.29786
25629552	chr1:25629552:C:T	7.45037e-14	-2.77212e-10	-1.01747	3.91139e-07	-2.77212e-10	-0.874463
25629675	chr1:25629675:C:T	6.04975e-14	-2.77212e-10	-1.22572	3.02116e-07	-2.77212e-10	-1.13272
25629995	chr1:25629995:T:C	1.06334e-13	-2.77212e-10	-0.661736	5.83069e-07	-2.77212e-10	-0.475222
25630066	chr1:25630066:A:G	7.30459e-14	-2.77212e-10	-1.03723	3.69615e-07	-2.77212e-10	-0.931064
25630173	chr1:25630173:T:C	3.61506e-14	-0.501696	-1.23893	3.51988e-08	-1.99824	-1.28428
25630360	chr1:25630360:T:C	2.77548e-14	-2.00491	-4.1799e-10	1.57655e-07	-1.78312	-4.1799e-10
25630464	chr1:25630464:T:C	7.9336e-14	-2.77212e-10	-0.954628	4.20896e-07	-2.77212e-10	-0.801141
25630635	chr1:25630635:T:A	5.01974e-14	-2.77212e-10	-1.41236	2.36472e-07	-2.77212e-10	-1.3777
25631063	chr1:25631063:T:C	1.06177e-13	-2.77212e-10	-0.663207	5.82222e-07	-2.77212e-10	-0.476674
25631256	chr1:25631256:C:T	5.05114e-14	-2.77212e-10	-1.40612	2.2384e-07	-2.77212e-10	-1.43259
25631921	chr1:25631921:G:A	3.56456e-14	-1.75469	-4.1799e-10	1.46134e-07	-1.859	-4.1799e-10
25632038	chr1:25632038:A:C	6.30774e-14	-2.77212e-10	-1.18396	3.17264e-07	-2.77212e-10	-1.08379
25632373	chr1:25632373:G:A	5.97789e-14	-2.77212e-10	-1.23767	2.81767e-07	-2.77212e-10	-1.20245
25632683	chr1:25632683:G:C	2.78039e-14	-2.00314	-4.1799e-10	2.02553e-07	-1.53253	-4.1799e-10
25633172	chr1:25633172:C:T	5.28818e-14	-2.77212e-10	-1.36026	2.57761e-07	-2.77212e-10	-1.29149
25634339	chr1:25634339:T:G	5.24742e-14	-2.77212e-10	-1.368	2.36896e-07	-2.77212e-10	-1.37591
25634727	chr1:25634727:C:T	1.3345e-13	-2.77212e-10	-0.434594	5.92215e-07	-2.77212e-10	-0.459657
25634829	chr1:25634829:T:A	1.14601e-13	-2.77212e-10	-0.586866	6.28216e-07	-2.77212e-10	-0.400643
25635053	chr1:25635053:A:G	6.19882e-14	-2.77212e-10	-1.20138	3.06266e-07	-2.77212e-10	-1.11907
25635097	chr1:25635097:G:C	1.10729e-13	-2.77212e-10	-0.621233	6.04303e-07	-2.77212e-10	-0.439451
25635607	chr1:25635607:G:A	7.56093e-14	-2.77212e-10	-1.00274	3.91487e-07	-2.77212e-10	-0.873574
25635727	chr1:25635727:G:A	1.16888e-13	-2.77212e-10	-0.567103	5.08265e-07	-2.77212e-10	-0.612524
25635897	chr1:25635897:C:T	1.18956e-13	-2.77212e-10	-0.549568	6.53803e-07	-2.77212e-10	-0.36072
25636373	chr1:25636373:G:T	8.19412e-14	-2.77212e-10	-0.922317	4.33361e-07	-2.77212e-10	-0.771956
25636720	chr1:25636720:G:A	8.45332e-14	-2.77212e-10	-0.891174	4.49506e-07	-2.77212e-10	-0.735377
25636926	chr1:25636926:A:G	9.58793e-14	-2.77212e-10	-0.765229	5.75669e-07	-2.77212e-10	-0.487995
25637111	chr1:25637111:C:T	5.18649e-14	-2.77212e-10	-1.37968	2.32979e-07	-2.77212e-10	-1.39258
25637712	chr1:25637712:G:A	2.6706e-14	-0.795418	-1.24801	3.29525e-08	-2.01006	-1.3384
25637987	chr1:25637987:T:C	1.04586e-13	-2.77212e-10	-0.678314	5.67329e-07	-2.77212e-10	-0.502588
25638186	chr1:25638186:A:G	1.07975e-13	-2.77212e-10	-0.646416	5.88204e-07	-2.77212e-10	-0.466452
25638254	chr1:25638254:A:C	1.11266e-13	-2.77212e-10	-0.616392	6.07888e-07	-2.77212e-10	-0.433536
25638366	chr1:25638366:G:A	5.40313e-14	-2.77212e-10	-1.33876	2.76597e-07	-2.77212e-10	-1.22097
25638385	chr1:25638385:A:C	7.78634e-14	-2.77212e-10	-0.973363	4.04782e-07	-2.77212e-10	-0.840178
25638436	chr1:25638436:C:G	5.5242e-14	-2.77212e-10	-1.3166	2.59295e-07	-2.77212e-10	-1.28556
25638615	chr1:25638615:A:C	1.07952e-13	-2.77212e-10	-0.646629	5.87544e-07	-2.77212e-10	-0.467576
25638687	chr1:25638687:G:A	5.02306e-14	-2.77212e-10	-1.4117	2.61992e-07	-2.77212e-10	-1.27521
25638789	chr1:25638789:A:G	6.18133e-14	-2.77212e-10	-1.2042	3.15378e-07	-2.77212e-10	-1.08975
25638853	chr1:25638853:T:C	7.60339e-14	-2.77212e-10	-0.99714	3.93988e-07	-2.77212e-10	-0.867206
25638910	chr1:25638910:A:G	5.22035e-14	-2.77212e-10	-1.37317	2.78637e-07	-2.77212e-10	-1.21362
25639215	chr1:25639215:T:G	7.74212e-14	-2.77212e-10	-0.979058	4.02121e-07	-2.77212e-10	-0.846774
25639341	chr1:25639341:T:C	1.02799e-13	-2.77212e-10	-0.695546	5.08249e-07	-2.77212e-10	-0.612555
25639345	chr1:25639345:T:G	6.4733e-14	-2.77212e-10	-1.15805	3.33634e-07	-2.77212e-10	-1.03348
25639429	chr1:25639429:A:G	3.21922e-14	-1.85659	-4.1799e-10	2.09128e-07	-1.50058	-4.1799e-10
25641020	chr1:25641020:C:T	1.13384e-13	-2.77212e-10	-0.59754	6.21868e-07	-2.77212e-10	-0.410799
25641071	chr1:25641071:T:C	2.73504e-14	-0.713169	-1.30642	3.10261e-08	-2.00965	-1.39905
25641096	chr1:25641096:T:C	3.14906e-14	-1.87863	-4.1799e-10	1.45274e-07	-1.8649	-4.1799e-10
25641135	chr1:25641135:G:A	7.13319e-14	-2.77212e-10	-1.06098	3.59935e-07	-2.77212e-10	-0.957604
25641283	chr1:25641283:A:G	1.15159e-13	-2.77212e-10	-0.58201	6.30914e-07	-2.77212e-10	-0.396357
25642199	chr1:25642199:A:G	8.14967e-14	-2.77212e-10	-0.927757	4.46568e-07	-2.77212e-10	-0.741935
25642517	chr1:25642517:T:C	7.11823e-14	-2.77212e-10	-1.06307	3.59081e-07	-2.77212e-10	-0.95998
25643242	chr1:25643242:A:AT	2.21175e-13	-2.77212e-10	0.0706343	1.08272e-06	-2.77212e-10	0.143703
25643244	chr1:25643244:TAA:T	1.05945e-13	-2.77212e-10	-0.665397	5.85332e-07	-2.77212e-10	-0.471348
25643247	chr1:25643247:TTA:T	1.11577e-13	-2.77212e-10	-0.613606	6.16299e-07	-2.77212e-10	-0.419795
25643250	chr1:25643250:A:AT	7.55173e-14	0.432233	-1.43619	1.13666e-07	-0.673899	-1.43637
25643251	chr1:25643251:TTA:T	3.90225e-13	-2.77212e-10	0.638403	1.72018e-06	-2.77212e-10	0.606658
25643336	chr1:25643336:C:A	3.39008e-14	-1.80488	-4.1799e-10	1.30256e-07	-1.97402	-4.1799e-10
25643357	chr1:25643357:C:T	2.87221e-14	-1.97065	-4.1799e-10	1.78391e-07	-1.65955	-4.1799e-10
25643403	chr1:25643403:C:T	6.08286e-14	-2.77212e-10	-1.22026	2.52917e-07	-2.77212e-10	-1.31046
25643412	chr1:25643412:G:A	7.16503e-14	-2.77212e-10	-1.05652	2.98168e-07	-2.77212e-10	-1.14587
25643471	chr1:25643471:G:C	5.19005e-14	-2.77212e-10	-1.37899	2.28041e-07	-2.77212e-10	-1.414
25644050	chr1:25644050:C:T	3.59943e-14	-1.74496	-4.1799e-10	1.28173e-07	-1.99015	-4.1799e-10
25644213	chr1:25644213:C:T	5.05742e-14	-2.77212e-10	-1.40488	2.25448e-07	-2.77212e-10	-1.42544
25644927	chr1:25644927:C:T	5.01394e-14	-2.77212e-10	-1.41351	2.36072e-07	-2.77212e-10	-1.37939
25644967	chr1:25644967:G:C	3.09778e-14	-1.89505	-4.1799e-10	2.75716e-07	-1.22416	-4.1799e-10
25645155	chr1:25645155:T:C	2.42958e-14	-0.852968	-1.28505	3.16427e-08	-2.00286	-1.38617
25646229	chr1:25646229:C:G	6.75002e-15	-2.00062	-1.41816	6.42141e-08	-1.24664	-1.43467
25646444	chr1:25646444:A:G	6.7974e-14	-2.77212e-10	-1.10919	3.39863e-07	-2.77212e-10	-1.01498
25646458	chr1:25646458:AAT:A	1.19893e-13	-2.77212e-10	-0.541716	5.22366e-07	-2.77212e-10	-0.585159
25646558	chr1:25646558:G:A	1.10249e-13	-2.77212e-10	-0.625575	6.00886e-07	-2.77212e-10	-0.445121
25646591	chr1:25646591:A:C	2.88563e-14	-1.96599	-4.1799e-10	1.70142e-07	-1.70689	-4.1799e-10
25646768	chr1:25646768:G:A	1.15992e-13	-2.77212e-10	-0.574802	4.97215e-07	-2.77212e-10	-0.634504
25646965	chr1:25646965:T:G	1.19475e-13	-2.77212e-10	-0.54521	5.206e-07	-2.77212e-10	-0.588545
25646967	chr1:25646967:T:C	7.71185e-14	-2.77212e-10	-0.982976	4.00382e-07	-2.77212e-10	-0.851108
25647029	chr1:25647029:A:G	9.97336e-14	-2.77212e-10	-0.725816	5.37228e-07	-2.77212e-10	-0.557104
25647380	chr1:25647380:G:A	6.21221e-14	-2.77212e-10	-1.19922	3.07043e-07	-2.77212e-10	-1.11654
25647884	chr1:25647884:G:T	1.0075e-13	-2.77212e-10	-0.715675	5.43089e-07	-2.77212e-10	-0.546254
25647885	chr1:25647885:A:T	1.01746e-13	-2.77212e-10	-0.705843	5.49087e-07	-2.77212e-10	-0.535271
25648023	chr1:25648023:A:G	4.92432e-14	-2.77212e-10	-1.43155	2.22973e-07	-2.77212e-10	-1.43647
25648290	chr1:25648290:A:G	1.02128e-13	-2.77212e-10	-0.702093	5.50678e-07	-2.77212e-10	-0.532377
25648365	chr1:25648365:C:T	1.19341e-13	-2.77212e-10	-0.546332	6.52364e-07	-2.77212e-10	-0.362924
25648410	chr1:25648410:G:C	1e-13	-2.77212e-10	-0.723148	5.381e-07	-2.77212e-10	-0.555482
25648726	chr1:25648726:A:G	1.17815e-13	-2.77212e-10	-0.559201	5.13314e-07	-2.77212e-10	-0.602638
25649093	chr1:25649093:CAA:C	6.24135e-14	-2.77212e-10	-1.19454	3.13454e-07	-2.77212e-10	-1.09587
25649525	chr1:25649525:T:A	8.00689e-14	-2.77212e-10	-0.945432	4.17608e-07	-2.77212e-10	-0.808983
25649927	chr1:25649927:C:T	8.95286e-14	-2.77212e-10	-0.833761	4.63165e-07	-2.77212e-10	-0.705442
25650042	chr1:25650042:A:G	5.96072e-14	-2.77212e-10	-1.24054	2.81906e-07	-2.77212e-10	-1.20195
25650359	chr1:25650359:G:A	6.8858e-14	-1.09627	-4.1799e-10	6.34286e-07	-0.391028	-4.1799e-10
25650684	chr1:25650684:CT:C	3.12983e-14	-1.88476	-4.1799e-10	4.89922e-07	-0.64928	-4.1799e-10
25650850	chr1:25650850:A:G	5.73901e-14	-2.77212e-10	-1.27845	2.4094e-07	-2.77212e-10	-1.35898
25651498	chr1:25651498:G:T	6.34296e-14	-2.77212e-10	-1.17839	3.24325e-07	-2.77212e-10	-1.06178
25652155	chr1:25652155:T:C	1.44149e-13	-2.77212e-10	-0.357471	8.01114e-07	-2.77212e-10	-0.157524
25652684	chr1:25652684:G:A	1.37756e-13	-2.77212e-10	-0.402834	7.61601e-07	-2.77212e-10	-0.208104
25653169	chr1:25653169:C:T	6.36697e-14	-2.77212e-10	-1.17461	3.26107e-07	-2.77212e-10	-1.0563
25653469	chr1:25653469:T:C	5.53247e-14	-2.77212e-10	-1.3151	3.09989e-07	-2.77212e-10	-1.10699
25653964	chr1:25653964:T:G	1.0848e-13	-2.77212e-10	-0.641754	5.90622e-07	-2.77212e-10	-0.462351
25654636	chr1:25654636:T:C	5.313e-14	-2.77212e-10	-1.35558	2.47876e-07	-2.77212e-10	-1.3306
25655298	chr1:25655298:G:A	2.77343e-14	-0.814203	-1.19145	3.38374e-08	-2.00941	-1.31255
25655343	chr1:25655343:G:A	5.41599e-14	-2.77212e-10	-1.33638	2.31546e-07	-2.77212e-10	-1.39875
25655675	chr1:25655675:T:C	2.78947e-14	-1.99988	-4.1799e-10	1.29306e-07	-1.98134	-4.1799e-10
25655948	chr1:25655948:G:C	4.36036e-14	-1.55318	-4.1799e-10	1.471e-07	-1.85242	-4.1799e-10
25656421	chr1:25656421:G:A	5.23436e-14	-2.77212e-10	-1.37049	2.31243e-07	-2.77212e-10	-1.40006
25656565	chr1:25656565:G:A	5.25141e-14	-2.77212e-10	-1.36724	2.27607e-07	-2.77212e-10	-1.41591
25656768	chr1:25656768:G:T	8.14035e-14	-2.77212e-10	-0.928901	3.34951e-07	-2.77212e-10	-1.02954
25657299	chr1:25657299:G:A	6.21297e-14	-2.77212e-10	-1.19909	3.16454e-07	-2.77212e-10	-1.08635
25657750	chr1:25657750:G:A	6.24377e-14	-2.77212e-10	-1.19415	3.18358e-07	-2.77212e-10	-1.08035
25657773	chr1:25657773:C:T	6.3315e-14	-2.77212e-10	-1.1802	3.23775e-07	-2.77212e-10	-1.06348
25657774	chr1:25657774:A:C	3.04324e-14	-1.91281	-4.1799e-10	1.30794e-07	-1.9699	-4.1799e-10
25658074	chr1:25658074:G:A	6.84291e-14	-2.77212e-10	-1.10252	3.01933e-07	-2.77212e-10	-1.13332
25658478	chr1:25658478:T:A	6.8809e-14	-1.09698	-4.1799e-10	2.50844e-07	-1.31869	-4.1799e-10
25658730	chr1:25658730:T:C	9.44383e-14	-2.77212e-10	-0.780372	5.00693e-07	-2.77212e-10	-0.627534
25658853	chr1:25658853:G:A	7.96568e-14	-2.77212e-10	-0.950592	4.14947e-07	-2.77212e-10	-0.815377
25658960	chr1:25658960:A:G	6.81165e-14	-2.77212e-10	-1.1071	3.43607e-07	-2.77212e-10	-1.00403
25659133	chr1:25659133:T:C	6.16251e-14	-2.77212e-10	-1.20725	3.08705e-07	-2.77212e-10	-1.11114
25659346	chr1:25659346:C:G	6.9043e-14	-2.77212e-10	-1.09359	3.49043e-07	-2.77212e-10	-0.988331
25659540	chr1:25659540:A:G	9.24118e-14	-2.77212e-10	-0.802064	4.75098e-07	-2.77212e-10	-0.680005
25660031	chr1:25660031:T:C	6.34781e-14	-2.77212e-10	-1.17762	3.75168e-07	-2.77212e-10	-0.916152
25660057	chr1:25660057:T:G	4.06046e-14	-1.62444	-4.1799e-10	4.0151e-07	-0.848295	-4.1799e-10
25660070	chr1:25660070:G:C	4.12897e-14	-1.60771	-4.1799e-10	4.1328e-07	-0.819402	-4.1799e-10
25660176	chr1:25660176:C:T	9.58903e-14	-2.77212e-10	-0.765114	4.94665e-07	-2.77212e-10	-0.639647
25660308	chr1:25660308:G:A	6.33486e-14	-2.77212e-10	-1.17967	3.24003e-07	-2.77212e-10	-1.06278
25660316	chr1:25660316:A:G	9.89119e-14	-2.77212e-10	-0.734089	5.27318e-07	-2.77212e-10	-0.575723
25660594	chr1:25660594:G:A	2.90442e-14	-1.9595	-4.1799e-10	1.35985e-07	-1.93098	-4.1799e-10
25660967	chr1:25660967:A:G	7.55322e-14	-2.77212e-10	-1.00376	3.91936e-07	-2.77212e-10	-0.872427
25661144	chr1:25661144:T:C	5.14437e-14	-2.77212e-10	-1.38783	2.36948e-07	-2.77212e-10	-1.37569
25661467	chr1:25661467:C:A	3.04925e-13	0.391746	-4.1799e-10	2.29085e-06	0.893152	-4.1799e-10
25661683	chr1:25661683:T:C	5.27481e-14	-2.77212e-10	-1.36279	2.42192e-07	-2.77212e-10	-1.35379
25662348	chr1:25662348:A:G	4.91398e-14	-2.77212e-10	-1.43365	2.22974e-07	-2.77212e-10	-1.43647
25662915	chr1:25662915:T:C	3.00937e-14	-1.924	-4.1799e-10	1.52365e-07	-1.81725	-4.1799e-10
25662919	chr1:25662919:T:C	9.04963e-14	-2.77212e-10	-0.82301	4.77192e-07	-2.77212e-10	-0.675608
25662953	chr1:25662953:G:A	8.99862e-14	-2.77212e-10	-0.828663	4.74287e-07	-2.77212e-10	-0.681715
25663030	chr1:25663030:G:A	4.91158e-14	-2.77212e-10	-1.43414	2.24277e-07	-2.77212e-10	-1.43065
25663052	chr1:25663052:C:T	3.12882e-14	-1.88508	-4.1799e-10	1.56445e-07	-1.79082	-4.1799e-10
25663115	chr1:25663115:A:T	1.09017e-13	-2.77212e-10	-0.636819	5.72153e-07	-2.77212e-10	-0.49412
25663641	chr1:25663641:C:T	5.68191e-14	-2.77212e-10	-1.28845	2.6613e-07	-2.77212e-10	-1.25954
25663658	chr1:25663658:A:G	6.26032e-14	-2.77212e-10	-1.1915	3.11856e-07	-2.77212e-10	-1.10098
25664201	chr1:25664201:TG:T	5.87872e-14	-2.77212e-10	-1.2544	2.40234e-07	-2.77212e-10	-1.36191
25664333	chr1:25664333:A:G	5.01783e-14	-2.77212e-10	-1.41274	2.23995e-07	-2.77212e-10	-1.4319
25664336	chr1:25664336:G:A	7.78348e-14	-2.77212e-10	-0.973731	4.05736e-07	-2.77212e-10	-0.837825
25664583	chr1:25664583:G:A	5.09685e-14	-2.77212e-10	-1.39711	2.29191e-07	-2.77212e-10	-1.40897
25665407	chr1:25665407:A:G	2.53098e-14	-0.735725	-1.3614	3.00987e-08	-2.01038	-1.42866
25665973	chr1:25665973:AAAGATAATT:A	5.18044e-14	-2.77212e-10	-1.38084	2.33975e-07	-2.77212e-10	-1.38831
25666230	chr1:25666230:T:C	8.09582e-14	-2.77212e-10	-0.934386	4.2462e-07	-2.77212e-10	-0.792333
25666235	chr1:25666235:A:G	2.46111e-14	-0.757211	-1.36791	3.01215e-08	-2.00592	-1.43237
25666287	chr1:25666287:G:A	8.12434e-14	-2.77212e-10	-0.93087	4.25659e-07	-2.77212e-10	-0.789888
25666332	chr1:25666332:C:T	8.1071e-14	-2.77212e-10	-0.932994	4.25394e-07	-2.77212e-10	-0.790512
25666444	chr1:25666444:T:C	2.01886e-14	-0.951778	-1.37143	5.54934e-08	-1.47714	-1.35013
25666453	chr1:25666453:C:T	2.44548e-14	-0.801135	-1.33036	3.04836e-08	-2.00959	-1.41675
25666626	chr1:25666626:C:A	5.56868e-14	-2.77212e-10	-1.30858	3.12703e-07	-2.77212e-10	-1.09827
25666704	chr1:25666704:G:A	5.01506e-14	-2.77212e-10	-1.41329	2.2322e-07	-2.77212e-10	-1.43537
25666928	chr1:25666928:A:G	1.02814e-13	-2.77212e-10	-0.695393	4.49238e-07	-2.77212e-10	-0.735973
25667196	chr1:25667196:C:G	4.94893e-14	-2.77212e-10	-1.42656	2.23356e-07	-2.77212e-10	-1.43476
25668584	chr1:25668584:C:G	8.87037e-14	-2.77212e-10	-0.843018	4.69578e-07	-2.77212e-10	-0.691692
25669262	chr1:25669262:C:G	9.34042e-14	-2.77212e-10	-0.791383	4.96774e-07	-2.77212e-10	-0.635392
25669445	chr1:25669445:A:G	7.57405e-14	-2.77212e-10	-1.00101	3.65349e-07	-2.77212e-10	-0.942674
25669500	chr1:25669500:C:T	7.45537e-14	-2.77212e-10	-1.0168	3.31973e-07	-2.77212e-10	-1.03847
25669852	chr1:25669852:A:G	5.67395e-14	-2.77212e-10	-1.28985	2.97902e-07	-2.77212e-10	-1.14676
25669993	chr1:25669993:A:G	5.49003e-14	-2.77212e-10	-1.3228	2.682e-07	-2.77212e-10	-1.25179
25670651	chr1:25670651:T:C	1.14563e-13	-2.77212e-10	-0.587193	6.06962e-07	-2.77212e-10	-0.435061
25670728	chr1:25670728:C:G	8.14773e-14	-2.77212e-10	-0.927994	4.27867e-07	-2.77212e-10	-0.784714
25672281	chr1:25672281:A:T	1.05978e-13	-2.77212e-10	-0.665092	5.58298e-07	-2.77212e-10	-0.518635
25672412	chr1:25672412:T:A	1.27814e-14	-1.39407	-1.38626	4.08359e-08	-1.7381	-1.39587
25673026	chr1:25673026:G:A	5.3524e-14	-2.77212e-10	-1.34819	2.93041e-07	-2.77212e-10	-1.16321
25673484	chr1:25673484:TA:T	7.11714e-14	-2.77212e-10	-1.06323	3.6516e-07	-2.77212e-10	-0.943192
25674355	chr1:25674355:C:T	7.70903e-14	-2.77212e-10	-0.983341	4.00015e-07	-2.77212e-10	-0.852024
25674461	chr1:25674461:A:G	6.1418e-14	-2.77212e-10	-1.21062	3.62357e-07	-2.77212e-10	-0.950897
25675446	chr1:25675446:A:G	7.71435e-14	-2.77212e-10	-0.982652	4.08994e-07	-2.77212e-10	-0.829826
25675459	chr1:25675459:G:A	4.76993e-14	-1.4634	-4.1799e-10	1.26398e-07	-2.00409	-4.1799e-10
25675690	chr1:25675690:C:T	2.93599e-14	-1.94869	-4.1799e-10	3.55964e-07	-0.968698	-4.1799e-10
25675789	chr1:25675789:T:C	3.8332e-14	-1.68204	-4.1799e-10	1.36035e-07	-1.93062	-4.1799e-10
25676052	chr1:25676052:C:G	9.96271e-14	-2.77212e-10	-0.726885	4.89727e-07	-2.77212e-10	-0.649678
25676094	chr1:25676094:G:A	4.10827e-14	-0.197183	-1.41555	3.29865e-08	-1.91156	-1.43587
25676351	chr1:25676351:G:A	4.93586e-14	-2.77212e-10	-1.42921	2.42507e-07	-2.77212e-10	-1.3525
25676370	chr1:25676370:G:A	3.19138e-14	-1.86528	-4.1799e-10	2.03247e-07	-1.5291	-4.1799e-10
25676559	chr1:25676559:T:C	6.77326e-14	-2.77212e-10	-1.11275	3.1447e-07	-2.77212e-10	-1.09264
25676610	chr1:25676610:C:T	6.86927e-14	-2.77212e-10	-1.09868	2.84119e-07	-2.77212e-10	-1.19413
25676682	chr1:25676682:A:G	4.93669e-14	-2.77212e-10	-1.42904	2.23905e-07	-2.77212e-10	-1.4323
25677265	chr1:25677265:A:G	9.35494e-14	-2.77212e-10	-0.78983	3.71008e-07	-2.77212e-10	-0.927302
25677531	chr1:25677531:G:A	1.58684e-13	-2.77212e-10	-0.261401	7.32782e-07	-2.77212e-10	-0.246678
25677990	chr1:25677990:A:G	1.25725e-12	2.99636	-1.188	2.16171e-06	2.01105	-1.17592
25678546	chr1:25678546:G:A	6.43704e-14	-1.16367	-4.1799e-10	2.27853e-07	-1.41483	-4.1799e-10
25678869	chr1:25678869:C:T	7.47579e-15	-1.95327	-1.36337	3.90623e-08	-1.79317	-1.3852
25679048	chr1:25679048:CAA:C	5.23746e-14	-2.77212e-10	-1.3699	2.44253e-07	-2.77212e-10	-1.34532
25679745	chr1:25679745:T:G	7.58572e-15	-1.89666	-1.40539	3.2158e-08	-1.97054	-1.40232
25679960	chr1:25679960:T:A	3.87471e-13	0.631322	-4.1799e-10	2.3427e-06	0.915532	-4.1799e-10
25680205	chr1:25680205:G:A	8.66722e-15	-1.97295	-1.19582	3.72231e-08	-2.00826	-1.21833
25680384	chr1:25680384:C:A	2.771e-14	-2.00653	-4.1799e-10	1.29386e-07	-1.98073	-4.1799e-10
25680635	chr1:25680635:G:A	8.86486e-15	-1.72338	-1.42284	3.02457e-08	-2.00996	-1.42421
25680986	chr1:25680986:C:T	7.46185e-14	-2.77212e-10	-1.01593	3.10617e-07	-2.77212e-10	-1.10496
25681302	chr1:25681302:G:A	5.02257e-14	-2.77212e-10	-1.41179	2.36432e-07	-2.77212e-10	-1.37786
25681452	chr1:25681452:T:A	5.7458e-14	-1.27726	-4.1799e-10	2.07677e-07	-1.50754	-4.1799e-10
25681673	chr1:25681673:T:C	1.02836e-14	-1.56875	-1.42902	4.31571e-08	-1.64442	-1.43426
25681681	chr1:25681681:T:C	7.19512e-15	-1.93258	-1.42234	3.04954e-08	-2.0067	-1.41925
25682168	chr1:25682168:T:C	1.14511e-14	-1.81262	-1.07761	3.32974e-08	-1.9963	-1.34175
25682735	chr1:25682735:C:T	4.94165e-14	-2.77212e-10	-1.42803	2.24365e-07	-2.77212e-10	-1.43025
25682759	chr1:25682759:T:C	1.11229e-14	-1.98424	-0.93507	7.83842e-08	-1.59165	-0.890255
25682760	chr1:25682760:G:A	7.1932e-15	-1.96812	-1.38706	3.68277e-08	-1.8467	-1.39057
25682968	chr1:25682968:G:A	1.01741e-13	-2.77212e-10	-0.705894	4.91798e-07	-2.77212e-10	-0.645458
25682973	chr1:25682973:G:C	5.18076e-14	-2.77212e-10	-1.38078	2.32407e-07	-2.77212e-10	-1.39504
25683022	chr1:25683022:A:G	8.28488e-15	-1.98526	-1.22863	3.76282e-08	-2.00648	-1.20929
25683351	chr1:25683351:G:A	4.98849e-14	-2.77212e-10	-1.4186	2.26311e-07	-2.77212e-10	-1.42162
25683653	chr1:25683653:G:C	2.63621e-13	-2.77212e-10	0.246192	1.47417e-06	-2.77212e-10	0.452323
25683720	chr1:25683720:C:G	5.11815e-14	-0.618437	-0.774503	1.22476e-07	-1.0833	-0.952314
25683847	chr1:25683847:G:A	9.85478e-15	-1.60736	-1.43301	3.03936e-08	-1.99655	-1.43275
25684120	chr1:25684120:C:T	1.00666e-14	-1.58708	-1.43202	3.05313e-08	-1.99307	-1.43171
25684612	chr1:25684612:T:G	1.00544e-14	-1.59582	-1.42448	3.07062e-08	-1.99505	-1.42401
25684747	chr1:25684747:C:T	6.24924e-14	-2.77212e-10	-1.19327	2.82773e-07	-2.77212e-10	-1.19888
25684872	chr1:25684872:C:G	1.05357e-14	-1.54165	-1.4319	3.0858e-08	-1.98254	-1.43159
25684892	chr1:25684892:A:G	4.92143e-14	-2.77212e-10	-1.43213	2.23919e-07	-2.77212e-10	-1.43224
25684965	chr1:25684965:G:A	4.93806e-14	-2.77212e-10	-1.42876	2.23652e-07	-2.77212e-10	-1.43343
25685099	chr1:25685099:G:A	8.07915e-14	-2.77212e-10	-0.936448	3.59133e-07	-2.77212e-10	-0.959835
25685367	chr1:25685367:C:G	4.95487e-14	-2.77212e-10	-1.42536	2.27967e-07	-2.77212e-10	-1.41433
25685629	chr1:25685629:G:C	5.69511e-14	-2.77212e-10	-1.28613	2.59163e-07	-2.77212e-10	-1.28607
25686578	chr1:25686578:C:T	5.31668e-14	-2.77212e-10	-1.35488	2.37311e-07	-2.77212e-10	-1.37416
25686761	chr1:25686761:T:C	8.52509e-15	-1.94618	-1.23913	3.70943e-08	-2.00929	-1.22078
25686998	chr1:25686998:G:A	9.51358e-15	-1.64834	-1.42726	3.03728e-08	-2.00289	-1.42709
25687533	chr1:25687533:A:G	8.3564e-15	-1.9453	-1.25999	3.63102e-08	-2.00914	-1.24229
25687795	chr1:25687795:A:G	4.95602e-14	-2.77212e-10	-1.42513	2.2543e-07	-2.77212e-10	-1.42552
25688012	chr1:25688012:G:T	5.00549e-14	-2.77212e-10	-1.4152	2.25868e-07	-2.77212e-10	-1.42358
25688321	chr1:25688321:A:G	8.78447e-15	-1.91261	-1.24272	4.63462e-08	-1.75648	-1.25091
25688887	chr1:25688887:C:G	4.9813e-14	-2.77212e-10	-1.42004	2.25103e-07	-2.77212e-10	-1.42697
25688945	chr1:25688945:G:A	8.35147e-15	-1.77056	-1.43533	3.87669e-08	-1.79515	-1.39081
25689046	chr1:25689046:G:A	5.00454e-14	-2.77212e-10	-1.41539	2.25833e-07	-2.77212e-10	-1.42373
25689108	chr1:25689108:A:G	2.79679e-14	-1.99726	-4.1799e-10	1.33084e-07	-1.95255	-4.1799e-10
25689289	chr1:25689289:G:A	8.94067e-15	-1.70405	-1.43366	3.0157e-08	-2.00396	-1.43315
25689314	chr1:25689314:G:A	1.05322e-14	-1.54668	-1.4272	3.09644e-08	-1.9837	-1.42699
25689371	chr1:25689371:G:A	8.91365e-14	-2.77212e-10	-0.838151	3.97899e-07	-2.77212e-10	-0.857328
25689436	chr1:25689436:T:C	5.60976e-14	-2.77212e-10	-1.30123	2.45142e-07	-2.77212e-10	-1.34169
25689555	chr1:25689555:G:T	8.99142e-15	-1.69834	-1.43371	3.01855e-08	-2.00296	-1.4332
25689728	chr1:25689728:T:C	6.73289e-15	-1.98693	-1.43438	3.05166e-08	-1.98907	-1.43618
25689779	chr1:25689779:TG:T	5.01016e-14	-2.77212e-10	-1.41427	2.25975e-07	-2.77212e-10	-1.4231
25690262	chr1:25690262:G:A	4.96219e-14	-2.77212e-10	-1.42389	2.24387e-07	-2.77212e-10	-1.43016
25690953	chr1:25690953:C:T	8.09274e-14	-2.77212e-10	-0.934766	3.66242e-07	-2.77212e-10	-0.940233
25691567	chr1:25691567:C:T	4.95607e-14	-2.77212e-10	-1.42512	2.23952e-07	-2.77212e-10	-1.4321
25691896	chr1:25691896:T:TTGAAAG	4.90025e-14	-2.77212e-10	-1.43645	2.23316e-07	-2.77212e-10	-1.43494
25692367	chr1:25692367:T:A	4.94206e-14	-2.77212e-10	-1.42795	2.23768e-07	-2.77212e-10	-1.43292
25693492	chr1:25693492:G:A	8.75695e-15	-1.7652	-1.39327	3.11287e-08	-2.00899	-1.3964
25693592	chr1:25693592:C:T	5.93785e-14	-2.77212e-10	-1.24439	2.73741e-07	-2.77212e-10	-1.23134
25693668	chr1:25693668:G:A	6.66184e-14	-2.77212e-10	-1.12934	3.11424e-07	-2.77212e-10	-1.10237
25693846	chr1:25693846:A:G	3.10167e-14	-1.89379	-4.1799e-10	1.42129e-07	-1.88679	-4.1799e-10
25693858	chr1:25693858:T:G	5.11176e-14	-2.77212e-10	-1.39419	2.3641e-07	-2.77212e-10	-1.37796
25693918	chr1:25693918:G:T	4.91421e-14	-2.77212e-10	-1.4336	2.23067e-07	-2.77212e-10	-1.43605
25693937	chr1:25693937:A:G	7.89416e-14	-2.77212e-10	-0.959611	3.51553e-07	-2.77212e-10	-0.981167
25694045	chr1:25694045:T:C	4.90553e-14	-2.77212e-10	-1.43537	2.22972e-07	-2.77212e-10	-1.43648
25694046	chr1:25694046:G:C	4.9055e-14	-2.77212e-10	-1.43538	2.22972e-07	-2.77212e-10	-1.43648
25694092	chr1:25694092:G:A	2.84374e-14	-1.98061	-4.1799e-10	1.29938e-07	-1.97647	-4.1799e-10
25694258	chr1:25694258:C:T	7.48704e-14	-2.77212e-10	-1.01256	3.4275e-07	-2.77212e-10	-1.00652
25694293	chr1:25694293:C:A	8.59048e-15	-1.77857	-1.3991	3.09337e-08	-2.00977	-1.40191
25694393	chr1:25694393:G:A	5.37302e-14	-2.77212e-10	-1.34434	2.42977e-07	-2.77212e-10	-1.35056
25694809	chr1:25694809:C:T	5.51329e-14	-2.77212e-10	-1.31857	2.65832e-07	-2.77212e-10	-1.26066
25695331	chr1:25695331:C:T	4.91009e-14	-2.77212e-10	-1.43444	2.23005e-07	-2.77212e-10	-1.43633
25695627	chr1:25695627:C:T	4.90035e-14	-2.77212e-10	-1.43643	2.23107e-07	-2.77212e-10	-1.43588
25695825	chr1:25695825:C:T	1.71821e-13	-2.77212e-10	-0.181868	1.18545e-06	-2.77212e-10	0.234347
25696328	chr1:25696328:G:A	3.03641e-14	-1.91506	-4.1799e-10	1.38446e-07	-1.91305	-4.1799e-10
25696476	chr1:25696476:T:A	8.84116e-15	-1.77247	-1.37643	3.16304e-08	-2.00946	-1.37995
25696586	chr1:25696586:C:T	7.44439e-15	-2.00427	-1.31659	3.47419e-08	-1.99016	-1.30542
25696858	chr1:25696858:G:A	1.16033e-14	-1.49515	-1.38187	3.4134e-08	-1.93334	-1.3799
25697095	chr1:25697095:G:A	5.30343e-14	-2.77212e-10	-1.35738	2.47221e-07	-2.77212e-10	-1.33324
25697617	chr1:25697617:A:G	7.71484e-14	-2.77212e-10	-0.982588	3.72558e-07	-2.77212e-10	-0.923133
25697625	chr1:25697625:C:T	6.65927e-15	-1.99649	-1.43582	3.05717e-08	-1.98955	-1.4339
25697734	chr1:25697734:T:A	8.54284e-15	-2.00824	-1.17499	4.17405e-08	-1.95318	-1.15887
25697747	chr1:25697747:G:A	5.23647e-14	-2.77212e-10	-1.37009	2.4539e-07	-2.77212e-10	-1.34068
25698065	chr1:25698065:C:T	5.38031e-14	-2.77212e-10	-1.34299	2.44191e-07	-2.77212e-10	-1.34558
25698149	chr1:25698149:C:T	4.9266e-14	-2.77212e-10	-1.43109	2.23344e-07	-2.77212e-10	-1.43481
25698546	chr1:25698546:G:C	4.90794e-14	-2.77212e-10	-1.43488	2.22983e-07	-2.77212e-10	-1.43643
25699126	chr1:25699126:G:A	7.41403e-15	-1.99943	-1.32552	3.91448e-08	-1.86062	-1.31563
25699325	chr1:25699325:G:A	7.62352e-15	-1.99104	-1.30604	4.10238e-08	-1.83387	-1.29551
25700070	chr1:25700070:G:C	8.44452e-15	-1.99235	-1.20245	4.18555e-08	-1.95413	-1.15518
25700293	chr1:25700293:C:T	4.90621e-14	-2.77212e-10	-1.43523	2.23219e-07	-2.77212e-10	-1.43537
25700547	chr1:25700547:C:T	4.90395e-14	-2.77212e-10	-1.43569	2.22977e-07	-2.77212e-10	-1.43646
25700573	chr1:25700573:T:G	3.30778e-14	-0.726819	-1.10264	1.90893e-07	-0.414154	-1.17766
25701302	chr1:25701302:A:G	6.04218e-14	-2.77212e-10	-1.22697	2.71028e-07	-2.77212e-10	-1.24131
25701347	chr1:25701347:C:T	4.9294e-14	-2.77212e-10	-1.43052	2.23198e-07	-2.77212e-10	-1.43547
25701634	chr1:25701634:T:TG	5.22138e-14	-2.77212e-10	-1.37297	2.44086e-07	-2.77212e-10	-1.34601
25701805	chr1:25701805:A:G	5.66706e-14	-2.77212e-10	-1.29106	2.74776e-07	-2.77212e-10	-1.22757
25702121	chr1:25702121:A:G	1.18536e-14	-1.58551	-1.27017	3.77779e-08	-1.94371	-1.26809
25702284	chr1:25702284:C:T	9.09892e-15	-1.97368	-1.14648	4.70725e-08	-1.87782	-1.11402
25703574	chr1:25703574:A:C	4.58642e-14	-1.50263	-4.1799e-10	1.477e-07	-1.84835	-4.1799e-10
25704329	chr1:25704329:C:T	7.76393e-15	-2.00856	-1.27028	3.78797e-08	-1.95144	-1.25767
25704470	chr1:25704470:T:C	6.85085e-14	-2.77212e-10	-1.10136	3.00797e-07	-2.77212e-10	-1.13709
25704523	chr1:25704523:G:T	8.75808e-15	-1.98941	-1.16893	4.45719e-08	-1.90865	-1.13778
25704702	chr1:25704702:A:C	9.79491e-15	-1.68933	-1.35712	3.30729e-08	-1.98518	-1.35963
25704726	chr1:25704726:A:G	4.91109e-14	-2.77212e-10	-1.43424	2.24328e-07	-2.77212e-10	-1.43042
25704847	chr1:25704847:G:A	5.18777e-14	-2.77212e-10	-1.37943	2.42669e-07	-2.77212e-10	-1.35183
25705388	chr1:25705388:A:G	6.97903e-14	-2.77212e-10	-1.08282	3.3009e-07	-2.77212e-10	-1.04416
25705543	chr1:25705543:G:T	1.08066e-14	-1.59054	-1.35762	3.32517e-08	-1.97529	-1.36413
25705918	chr1:25705918:C:T	1.03227e-13	-2.77212e-10	-0.691393	5.50986e-07	-2.77212e-10	-0.531818
25708000	chr1:25708000:A:G	1.00426e-14	-1.72222	-1.29926	3.50589e-08	-1.99016	-1.29634
25708181	chr1:25708181:T:G	6.7237e-15	-1.99036	-1.43233	3.10937e-08	-1.98129	-1.42524
25708650	chr1:25708650:C:T	5.03345e-14	-2.77212e-10	-1.40963	2.28896e-07	-2.77212e-10	-1.41026
25708651	chr1:25708651:G:A	7.20952e-15	-1.99015	-1.36277	3.26901e-08	-2.00424	-1.35222
25708691	chr1:25708691:C:T	3.72922e-14	-1.70954	-4.1799e-10	2.57644e-07	-1.29195	-4.1799e-10
25708974	chr1:25708974:G:A	5.22569e-14	-2.77212e-10	-1.37215	2.44627e-07	-2.77212e-10	-1.34379
25708983	chr1:25708983:T:C	7.80687e-14	-2.77212e-10	-0.970729	3.48095e-07	-2.77212e-10	-0.991051
25709662	chr1:25709662:C:T	5.36344e-14	-2.77212e-10	-1.34613	2.39197e-07	-2.77212e-10	-1.36624
25711682	chr1:25711682:G:A	4.9726e-14	-2.77212e-10	-1.42179	2.26054e-07	-2.77212e-10	-1.42275
25711809	chr1:25711809:G:A	5.61781e-14	-2.77212e-10	-1.29979	2.71979e-07	-2.77212e-10	-1.2378
25712208	chr1:25712208:C:T	8.76419e-15	-1.76135	-1.3963	3.44054e-08	-1.87333	-1.43198
25712943	chr1:25712943:A:C	7.67748e-14	-2.77212e-10	-0.987443	3.41723e-07	-2.77212e-10	-1.00953
25713638	chr1:25713638:G:A	4.93108e-14	-2.77212e-10	-1.43018	2.2346e-07	-2.77212e-10	-1.43429
25713648	chr1:25713648:C:T	1.04567e-14	-1.6398	-1.34128	3.4823e-08	-1.94669	-1.34655
25713828	chr1:25713828:G:A	5.59647e-14	-2.77212e-10	-1.3036	2.62156e-07	-2.77212e-10	-1.27459
25713951	chr1:25713951:A:G	5.40879e-14	-2.77212e-10	-1.33771	2.45319e-07	-2.77212e-10	-1.34097
25714899	chr1:25714899:A:G	4.93417e-14	-2.77212e-10	-1.42955	2.2442e-07	-2.77212e-10	-1.43001
25715701	chr1:25715701:C:T	1.14798e-13	-2.77212e-10	-0.585148	7.63527e-07	-2.77212e-10	-0.205578
25716001	chr1:25716001:G:T	5.39779e-14	-2.77212e-10	-1.33975	2.40485e-07	-2.77212e-10	-1.36087
25716170	chr1:25716170:G:A	5.01178e-14	-2.77212e-10	-1.41394	2.25467e-07	-2.77212e-10	-1.42536
25717639	chr1:25717639:A:G	9.82658e-15	-1.75485	-1.28838	3.44458e-08	-2.00724	-1.2969
25717694	chr1:25717694:T:C	7.64313e-14	-2.77212e-10	-0.991926	3.40229e-07	-2.77212e-10	-1.01391
25717778	chr1:25717778:A:G	1.0364e-14	-1.69896	-1.29102	3.4658e-08	-1.99833	-1.29967
25718188	chr1:25718188:C:T	5.4069e-14	-2.77212e-10	-1.33806	2.38549e-07	-2.77212e-10	-1.36895
25718483	chr1:25718483:T:C	4.95833e-14	-2.77212e-10	-1.42467	2.24267e-07	-2.77212e-10	-1.43069
25718599	chr1:25718599:C:T	7.54698e-14	-2.77212e-10	-1.00459	3.36054e-07	-2.77212e-10	-1.02626
25718760	chr1:25718760:G:A	7.21375e-15	-1.91696	-1.43537	3.01538e-08	-2.00312	-1.4341
25719172	chr1:25719172:A:T	5.57885e-14	-2.77212e-10	-1.30675	2.46988e-07	-2.77212e-10	-1.33419
25719365	chr1:25719365:G:A	4.9518e-14	-2.77212e-10	-1.42598	2.24065e-07	-2.77212e-10	-1.43159
25719586	chr1:25719586:G:A	5.25871e-14	-2.77212e-10	-1.36585	2.39295e-07	-2.77212e-10	-1.36583
25719664	chr1:25719664:G:A	6.57151e-15	-2.01017	-1.43541	3.5713e-08	-1.83263	-1.43539
25720081	chr1:25720081:G:T	4.90043e-14	-2.77212e-10	-1.43641	2.22989e-07	-2.77212e-10	-1.43641
25720154	chr1:25720154:C:G	7.35625e-14	-2.77212e-10	-1.03018	3.42191e-07	-2.77212e-10	-1.00816
25720299	chr1:25720299:C:T	6.6177e-14	-2.77212e-10	-1.13599	2.58762e-07	-2.77212e-10	-1.28762
25720443	chr1:25720443:T:G	5.59337e-14	-2.77212e-10	-1.30415	2.47806e-07	-2.77212e-10	-1.33088
25720727	chr1:25720727:C:T	5.20536e-14	-2.77212e-10	-1.37605	2.32949e-07	-2.77212e-10	-1.39271
25720935	chr1:25720935:C:T	5.05004e-14	-2.77212e-10	-1.40634	2.27207e-07	-2.77212e-10	-1.41767
25720936	chr1:25720936:C:T	6.26826e-14	-2.77212e-10	-1.19024	2.93222e-07	-2.77212e-10	-1.1626
25721481	chr1:25721481:A:T	6.56492e-15	-2.01026	-1.43631	3.56038e-08	-1.83475	-1.43632
25721562	chr1:25721562:C:T	8.26193e-14	-2.77212e-10	-0.914076	3.6473e-07	-2.77212e-10	-0.94437
25722122	chr1:25722122:C:T	6.67138e-15	-1.99413	-1.43636	3.93024e-08	-1.7359	-1.43635
25722677	chr1:25722677:C:G	4.36175e-14	-1.55286	-4.1799e-10	1.42467e-07	-1.88442	-4.1799e-10
25724097	chr1:25724097:C:T	6.72723e-15	-1.98933	-1.43282	3.09521e-08	-1.97594	-1.43514
25724381	chr1:25724381:G:A	2.86183e-14	-1.97427	-4.1799e-10	4.7151e-07	-0.687587	-4.1799e-10
25724522	chr1:25724522:T:C	7.3673e-14	-2.77212e-10	-1.02868	3.27621e-07	-2.77212e-10	-1.05167
25724587	chr1:25724587:C:T	6.03264e-14	-2.77212e-10	-1.22855	2.63395e-07	-2.77212e-10	-1.26987
25724933	chr1:25724933:C:T	5.37945e-14	-2.77212e-10	-1.34315	2.44072e-07	-2.77212e-10	-1.34606
25725338	chr1:25725338:T:C	5.11266e-14	-2.77212e-10	-1.39401	2.37637e-07	-2.77212e-10	-1.37278
25726271	chr1:25726271:G:A	5.01165e-14	-2.77212e-10	-1.41397	2.28636e-07	-2.77212e-10	-1.4114
25726285	chr1:25726285:C:T	9.79844e-15	-1.65398	-1.39212	3.80019e-08	-1.81988	-1.38602
25726597	chr1:25726597:G:A	6.17152e-14	-2.77212e-10	-1.20579	2.75843e-07	-2.77212e-10	-1.2237
25727032	chr1:25727032:G:T	4.90127e-14	-2.77212e-10	-1.43624	2.23013e-07	-2.77212e-10	-1.4363
25727221	chr1:25727221:G:A	5.03816e-14	-2.77212e-10	-1.40869	2.26302e-07	-2.77212e-10	-1.42165
25727256	chr1:25727256:A:G	7.94749e-14	-2.77212e-10	-0.952878	3.59e-07	-2.77212e-10	-0.960205
25727317	chr1:25727317:G:A	7.02121e-14	-2.77212e-10	-1.0768	2.70543e-07	-2.77212e-10	-1.2431
25727467	chr1:25727467:C:T	8.56464e-15	-1.79392	-1.38675	3.36197e-08	-1.89995	-1.42846
25728363	chr1:25728363:T:C	5.00786e-14	-2.77212e-10	-1.41473	2.28598e-07	-2.77212e-10	-1.41156
25728568	chr1:25728568:A:G	4.91117e-14	-2.77212e-10	-1.43422	2.24236e-07	-2.77212e-10	-1.43083
25729010	chr1:25729010:C:G	5.61968e-14	-2.77212e-10	-1.29946	2.7197e-07	-2.77212e-10	-1.23783
25729140	chr1:25729140:G:A	5.22138e-14	-2.77212e-10	-1.37297	2.3693e-07	-2.77212e-10	-1.37576
25729308	chr1:25729308:A:T	1.01358e-14	-1.63963	-1.37262	3.92368e-08	-1.80877	-1.36514
25730549	chr1:25730549:C:T	6.72209e-15	-1.98645	-1.43648	4.59251e-08	-1.58115	-1.43536
25730925	chr1:25730925:A:C	7.34147e-14	-1.03219	-4.1799e-10	2.19012e-07	-1.4544	-4.1799e-10
25730973	chr1:25730973:A:G	4.96051e-14	-2.77212e-10	-1.42423	2.23605e-07	-2.77212e-10	-1.43365
25731860	chr1:25731860:C:T	4.93454e-14	-2.77212e-10	-1.42948	2.23718e-07	-2.77212e-10	-1.43314
25732122	chr1:25732122:G:A	4.90117e-14	-2.77212e-10	-1.43626	2.23412e-07	-2.77212e-10	-1.43451
25732282	chr1:25732282:C:T	7.92999e-14	-2.77212e-10	-0.955082	3.5165e-07	-2.77212e-10	-0.980889
25732429	chr1:25732429:C:T	5.0122e-14	-2.77212e-10	-1.41386	2.25974e-07	-2.77212e-10	-1.42311
25732567	chr1:25732567:G:A	5.38212e-14	-2.77212e-10	-1.34265	2.42138e-07	-2.77212e-10	-1.35402
25732632	chr1:25732632:A:G	4.9009e-14	-2.77212e-10	-1.43632	2.23657e-07	-2.77212e-10	-1.43341
25733159	chr1:25733159:C:T	9.47892e-15	-1.68998	-1.38927	3.50888e-08	-1.89944	-1.3862
25733610	chr1:25733610:T:C	1.80261e-14	-1.79281	-0.643688	6.81357e-08	-1.94121	-0.680814
25733807	chr1:25733807:TA:T	6.89042e-14	-2.77212e-10	-1.0956	3.13518e-07	-2.77212e-10	-1.09567
25734193	chr1:25734193:A:G	4.90259e-14	-2.77212e-10	-1.43597	2.23052e-07	-2.77212e-10	-1.43612
25734198	chr1:25734198:G:A	9.12654e-14	-2.77212e-10	-0.814547	4.1955e-07	-2.77212e-10	-0.804344
25734245	chr1:25734245:C:T	6.49221e-14	-2.77212e-10	-1.15513	3.23048e-07	-2.77212e-10	-1.06573
25734294	chr1:25734294:G:A	1.47756e-14	-1.80366	-0.831681	7.39353e-08	-1.97126	-0.569073
25734629	chr1:25734629:A:T	4.90055e-14	-2.77212e-10	-1.43639	2.23307e-07	-2.77212e-10	-1.43498
25734775	chr1:25734775:C:A	1.27311e-14	-1.82681	-0.957454	4.78637e-08	-1.96001	-1.01516
25734832	chr1:25734832:A:G	5.71622e-14	-2.77212e-10	-1.28243	2.63087e-07	-2.77212e-10	-1.27104
25734953	chr1:25734953:C:T	2.84197e-14	-1.98124	-4.1799e-10	1.28638e-07	-1.98652	-4.1799e-10
25735174	chr1:25735174:G:A	7.34082e-14	-2.77212e-10	-1.03228	3.35079e-07	-2.77212e-10	-1.02916
25735235	chr1:25735235:T:C	9.67135e-14	-0.756566	-4.1799e-10	3.53244e-07	-0.976367	-4.1799e-10
25735516	chr1:25735516:A:G	4.99199e-14	-2.77212e-10	-1.4179	2.26564e-07	-2.77212e-10	-1.4205
25735651	chr1:25735651:A:C	6.02867e-14	-2.77212e-10	-1.22921	2.85562e-07	-2.77212e-10	-1.18907
25735727	chr1:25735727:C:T	1.14419e-14	-1.4558	-1.43523	4.7741e-08	-1.566	-1.41174
25736155	chr1:25736155:T:C	6.97855e-15	-1.96397	-1.42151	5.10297e-08	-1.48616	-1.42496
25736165	chr1:25736165:G:A	1.39555e-14	-1.69005	-1.0024	5.62466e-08	-2.00578	-0.808002
25736360	chr1:25736360:TA:T	8.03107e-14	-2.77212e-10	-0.942417	3.61997e-07	-2.77212e-10	-0.951892
25736362	chr1:25736362:A:T	8.04082e-14	-2.77212e-10	-0.941204	3.62425e-07	-2.77212e-10	-0.950709
25736548	chr1:25736548:G:A	5.51391e-14	-2.77212e-10	-1.31846	2.35571e-07	-2.77212e-10	-1.38152
25736565	chr1:25736565:C:T	7.61071e-15	-1.93651	-1.36226	3.87148e-08	-1.81999	-1.36732
25736792	chr1:25736792:G:A	4.90061e-14	-2.77212e-10	-1.43638	2.23316e-07	-2.77212e-10	-1.43494
25736823	chr1:25736823:C:T	6.86558e-14	-2.77212e-10	-1.09921	3.06263e-07	-2.77212e-10	-1.11908
25737039	chr1:25737039:G:A	6.96862e-14	-2.77212e-10	-1.08432	3.27265e-07	-2.77212e-10	-1.05276
25737145	chr1:25737145:C:T	3.891e-13	-2.77212e-10	0.635518	2.21266e-06	-2.77212e-10	0.858426
25737291	chr1:25737291:A:G	8.18517e-15	-1.87873	-1.34726	3.27406e-08	-1.98741	-1.3675
25737409	chr1:25737409:A:T	4.93979e-14	-2.77212e-10	-1.42841	2.2398e-07	-2.77212e-10	-1.43197
25737668	chr1:25737668:G:A	4.98353e-14	-2.77212e-10	-1.4196	2.25492e-07	-2.77212e-10	-1.42524
25737775	chr1:25737775:G:A	5.82753e-14	-2.77212e-10	-1.26314	2.85286e-07	-2.77212e-10	-1.19003
25737789	chr1:25737789:C:T	6.63075e-15	-2.01033	-1.42627	3.94288e-08	-1.73966	-1.42937
25737869	chr1:25737869:G:A	6.04205e-14	-2.77212e-10	-1.22699	2.96559e-07	-2.77212e-10	-1.15128
25738108	chr1:25738108:T:TCTA	4.96744e-14	-2.77212e-10	-1.42283	2.24233e-07	-2.77212e-10	-1.43084
25738453	chr1:25738453:C:T	7.00262e-14	-2.77212e-10	-1.07945	3.18795e-07	-2.77212e-10	-1.07898
25738643	chr1:25738643:T:C	5.23663e-14	-2.77212e-10	-1.37006	2.37749e-07	-2.77212e-10	-1.37231
25738659	chr1:25738659:A:G	8.06372e-14	-2.77212e-10	-0.938359	3.70392e-07	-2.77212e-10	-0.928965
25739228	chr1:25739228:A:G	4.96786e-14	-2.77212e-10	-1.42274	2.28038e-07	-2.77212e-10	-1.41402
25739563	chr1:25739563:A:G	6.22722e-14	-2.77212e-10	-1.1968	2.91279e-07	-2.77212e-10	-1.16924
25740023	chr1:25740023:G:C	4.92065e-14	-2.77212e-10	-1.43229	2.23253e-07	-2.77212e-10	-1.43522
25740522	chr1:25740522:C:T	8.34434e-15	-1.92636	-1.28038	3.39854e-08	-2.00269	-1.3149
25740597	chr1:25740597:C:T	2.83556e-13	-2.77212e-10	0.319092	1.56523e-06	-2.77212e-10	0.51226
25740627	chr1:25740627:G:A	5.05644e-14	-2.77212e-10	-1.40507	2.30902e-07	-2.77212e-10	-1.40153
25740726	chr1:25740726:G:A	6.57248e-14	-2.77212e-10	-1.14284	3.10733e-07	-2.77212e-10	-1.10459
25740912	chr1:25740912:G:A	6.51875e-14	-2.77212e-10	-1.15105	3.0484e-07	-2.77212e-10	-1.12374
25740970	chr1:25740970:G:A	8.02619e-15	-1.96857	-1.27704	3.38712e-08	-2.01038	-1.31058
25741330	chr1:25741330:G:A	6.46023e-14	-2.77212e-10	-1.16007	3.05055e-07	-2.77212e-10	-1.12303
25741583	chr1:25741583:T:G	8.23949e-14	-2.77212e-10	-0.916795	3.68117e-07	-2.77212e-10	-0.935126
25741620	chr1:25741620:A:C	4.95709e-14	-2.77212e-10	-1.42491	2.24226e-07	-2.77212e-10	-1.43087
25742272	chr1:25742272:T:C	4.90608e-14	-2.77212e-10	-1.43526	2.22972e-07	-2.77212e-10	-1.43648
25742924	chr1:25742924:G:A	3.48534e-14	-1.63004	-0.147125	1.32278e-07	-1.64891	-0.309716
25743016	chr1:25743016:A:G	1.2085e-14	-1.97968	-0.856675	4.95779e-08	-2.00906	-0.930921
25743417	chr1:25743417:C:T	5.0801e-14	-2.77212e-10	-1.4004	2.28628e-07	-2.77212e-10	-1.41143
25743693	chr1:25743693:G:A	8.37275e-15	-2.00074	-1.2026	3.91509e-08	-1.93871	-1.23739
25744163	chr1:25744163:G:A	5.79694e-14	-2.77212e-10	-1.2684	2.64006e-07	-2.77212e-10	-1.26756
25744239	chr1:25744239:C:G	1.18552e-14	-2.00341	-0.852141	5.0016e-08	-1.99637	-0.934812
25744418	chr1:25744418:C:T	2.025e-14	-2.00324	-0.316925	6.64637e-08	-1.79949	-0.847383
25744806	chr1:25744806:A:G	4.92594e-14	-2.77212e-10	-1.43122	2.23719e-07	-2.77212e-10	-1.43314
25744913	chr1:25744913:G:C	5.38593e-14	-2.77212e-10	-1.34194	2.40025e-07	-2.77212e-10	-1.36279
25745249	chr1:25745249:C:T	5.44575e-14	-2.77212e-10	-1.3309	2.33202e-07	-2.77212e-10	-1.39162
25745323	chr1:25745323:A:C	5.74838e-14	-2.77212e-10	-1.27682	2.54786e-07	-2.77212e-10	-1.3031
25745348	chr1:25745348:A:G	5.15716e-14	-2.77212e-10	-1.38535	2.41353e-07	-2.77212e-10	-1.35727
25745612	chr1:25745612:C:T	5.07899e-14	-2.77212e-10	-1.40062	2.27566e-07	-2.77212e-10	-1.41609
25746560	chr1:25746560:C:T	5.13475e-14	-2.77212e-10	-1.3897	2.34562e-07	-2.77212e-10	-1.38581
25746909	chr1:25746909:A:G	5.03332e-14	-2.77212e-10	-1.40965	2.33762e-07	-2.77212e-10	-1.38922
25746952	chr1:25746952:T:C	2.60924e-14	-1.08552	-0.981152	1.15908e-07	-1.23779	-0.852943
25747023	chr1:25747023:C:T	5.24491e-14	-2.77212e-10	-1.36848	2.33687e-07	-2.77212e-10	-1.38955
25747033	chr1:25747033:T:A	6.91202e-15	-1.97583	-1.41922	3.54764e-08	-1.86102	-1.41364
25747238	chr1:25747238:C:T	7.97341e-15	-1.99923	-1.25298	3.73522e-08	-1.96238	-1.26075
25747546	chr1:25747546:C:T	1.11318e-14	-1.91655	-1.00197	5.40076e-08	-1.84031	-1.0141
25747593	chr1:25747593:A:C	1.1441e-13	-2.77212e-10	-0.588529	5.60316e-07	-2.77212e-10	-0.515026
25747825	chr1:25747825:T:A	2.1969e-13	0.0638971	-4.1799e-10	5.49783e-07	-0.534002	-4.1799e-10
25747889	chr1:25747889:T:C	4.13112e-14	-1.60718	-4.1799e-10	3.59674e-07	-0.958329	-4.1799e-10
25748084	chr1:25748084:G:A	2.7923e-14	-1.99887	-4.1799e-10	1.25643e-07	-2.01009	-4.1799e-10
25748093	chr1:25748093:G:GT	5.70576e-14	-2.77212e-10	-1.28426	2.52443e-07	-2.77212e-10	-1.31234
25748449	chr1:25748449:T:A	4.92511e-14	-2.77212e-10	-1.43139	2.25256e-07	-2.77212e-10	-1.42629
25748472	chr1:25748472:C:T	1.04708e-14	-1.70501	-1.27472	3.74414e-08	-1.9411	-1.27965
25748886	chr1:25748886:A:G	1.05284e-14	-1.73877	-1.23548	6.94537e-08	-1.3544	-1.24846
25749257	chr1:25749257:C:T	6.03419e-14	-2.77212e-10	-1.22829	2.66821e-07	-2.77212e-10	-1.25695
25749990	chr1:25749990:G:A	9.41682e-15	-1.65053	-1.4353	3.13314e-08	-1.96312	-1.43579
25750083	chr1:25750083:C:T	1.02416e-14	-1.62031	-1.38156	3.1805e-08	-1.9677	-1.4162
25750223	chr1:25750223:TCTC:T	2.07551e-14	-1.75592	-0.539606	1.36105e-07	-1.27612	-0.653979
25750439	chr1:25750439:CAA:C	8.06518e-15	-1.80681	-1.43395	6.09751e-08	-1.3296	-1.40346
25750489	chr1:25750489:G:A	4.91333e-14	-2.77212e-10	-1.43378	2.23509e-07	-2.77212e-10	-1.43408
25750839	chr1:25750839:C:T	1.12106e-13	-0.608875	-4.1799e-10	4.05296e-07	-0.83891	-4.1799e-10
25750865	chr1:25750865:A:G	9.47685e-15	-1.6978	-1.38167	7.18618e-08	-1.14761	-1.42117
25751079	chr1:25751079:G:A	1.67491e-14	-1.96216	-0.547819	7.89695e-08	-1.90732	-0.567143
25751125	chr1:25751125:ATCCT:A	3.08131e-13	-2.77212e-10	0.402206	1.6928e-06	-2.77212e-10	0.590615
25751203	chr1:25751203:T:G	6.73374e-15	-1.99205	-1.42914	3.21151e-08	-2.00474	-1.36946
25751769	chr1:25751769:G:A	6.71231e-14	-2.77212e-10	-1.12179	3.10432e-07	-2.77212e-10	-1.10556
25752289	chr1:25752289:G:A	4.91081e-14	-2.77212e-10	-1.43429	2.24384e-07	-2.77212e-10	-1.43017
25752983	chr1:25752983:G:A	4.98311e-14	-2.77212e-10	-1.41968	2.23532e-07	-2.77212e-10	-1.43397
25753320	chr1:25753320:G:C	5.04747e-14	-2.77212e-10	-1.40685	2.27163e-07	-2.77212e-10	-1.41786
25753561	chr1:25753561:C:T	4.94008e-14	-2.77212e-10	-1.42835	2.23877e-07	-2.77212e-10	-1.43243
25753726	chr1:25753726:C:T	8.99316e-15	-1.69541	-1.43644	3.2291e-08	-1.93679	-1.43195
25753768	chr1:25753768:ATACC:A	4.91189e-14	-1.43407	-4.1799e-10	2.32699e-07	-1.39378	-4.1799e-10
25754227	chr1:25754227:C:G	4.90259e-14	-2.77212e-10	-1.43597	2.22995e-07	-2.77212e-10	-1.43638
25754454	chr1:25754454:C:G	5.48119e-13	-2.77212e-10	0.978173	2.9567e-06	-2.77212e-10	1.1483
25754464	chr1:25754464:G:A	5.16919e-14	-2.77212e-10	-1.38302	2.3099e-07	-2.77212e-10	-1.40115
25754560	chr1:25754560:G:A	6.9847e-15	-2.0091	-1.3755	3.88886e-08	-1.86249	-1.32034
25754679	chr1:25754679:CA:C	8.33651e-15	-1.77944	-1.42823	3.36041e-08	-1.90204	-1.42684
25755227	chr1:25755227:G:A	7.57547e-14	-2.77212e-10	-1.00082	3.50909e-07	-2.77212e-10	-0.983001
25755450	chr1:25755450:T:C	2.8449e-14	-1.98021	-4.1799e-10	1.27506e-07	-1.99537	-4.1799e-10
25755498	chr1:25755498:C:T	5.00522e-14	-2.77212e-10	-1.41525	2.25738e-07	-2.77212e-10	-1.42415
25755775	chr1:25755775:C:T	6.92337e-15	-2.00993	-1.38349	3.03382e-08	-2.0092	-1.42192
25755839	chr1:25755839:G:A	7.2957e-15	-1.9491	-1.39194	4.67411e-08	-1.65675	-1.34215
25756055	chr1:25756055:A:G	7.37342e-15	-1.95035	-1.38008	4.74453e-08	-1.6581	-1.32585
25756321	chr1:25756321:C:T	8.33602e-15	-1.77737	-1.43037	3.3478e-08	-1.90344	-1.4292
25756446	chr1:25756446:G:A	4.78327e-13	-2.77212e-10	0.841976	2.55294e-06	-2.77212e-10	1.00147
25756706	chr1:25756706:T:A	7.37203e-15	-1.95024	-1.38039	4.74451e-08	-1.65834	-1.32561
25756917	chr1:25756917:C:G	8.78792e-15	-1.73953	-1.41541	3.31703e-08	-1.92707	-1.4148
```
