## Supplementary material for "Characterization of shared and ancestry-specific signals driving complex traits using multi-ancestry fine-mapping": susiex_nc3.cs80.cs

```
CS_ID	SNP	BP	REF_ALLELE	ALT_ALLELE	REF_FRQ	BETA	SE	-LOG10P	CS_PIP	OVRL_PIP
1	chr1:25235176:G:A	25235176	A,A	G,G	1,1	inf,inf	inf,inf	12.4315,1.49241	0.590128	0.590128
1	chr1:25257119:C:G	25257119	G,G	C,C	1,1	inf,inf	inf,inf	12.8529,0.827831	0.407984	0.407984
2	chr1:25559101:G:A	25559101	A,A	G,G	1,1	inf,inf	inf,inf	4.93693,1.21591	0.251989	0.25199
2	chr1:25566751:T:C	25566751	C,C	T,T	1,1	-inf,-inf	inf,inf	5.1,0.818906	0.120438	0.120438
2	chr1:25569108:T:C	25569108	C,C	T,T	1,1	-inf,-inf	inf,inf	5.00946,0.959464	0.107202	0.107202
2	chr1:25569574:T:C	25569574	C,C	T,T	1,1	-inf,-inf	inf,inf	4.85112,1.05079	0.0897736	0.0897738
2	chr1:25569530:A:G	25569530	G,G	A,A	1,1	-inf,-inf	inf,inf	4.88188,0.902658	0.0766383	0.0766385
2	chr1:25568915:C:T	25568915	T,T	C,C	1,1	-inf,-inf	inf,inf	4.52345,1.56152	0.0512573	0.0512576
2	chr1:25562851:CAG:C	25562851	C,C	CAG,CAG	1,1	inf,inf	inf,inf	4.95896,1.16271	0.0486867	0.0486869
2	chr1:25566034:T:C	25566034	C,C	T,T	1,1	-inf,-inf	inf,inf	4.93905,1.09447	0.044159	0.0441592
2	chr1:25569035:G:A	25569035	A,A	G,G	1,1	-inf,-inf	inf,inf	4.80327,1.29951	0.042854	0.0428542
3	chr1:24787739:G:T	24787739	T,T	G,G	1,1	inf,inf	inf,inf	4.66909,1.73181	0.0968144	0.0968144
3	chr1:24772947:G:T	24772947	T,T	G,G	1,1	-inf,-inf	inf,inf	4.5886,1.80714	0.0937612	0.0937612
3	chr1:24835171:C:T	24835171	T,T	C,C	1,1	inf,inf	inf,inf	4.51434,1.82999	0.0807991	0.0807991
3	chr1:24850548:T:A	24850548	A,A	T,T	1,1	inf,inf	inf,inf	4.5764,1.73971	0.0761403	0.0761404
3	chr1:24858227:C:G	24858227	G,G	C,C	1,1	inf,inf	inf,inf	4.7006,1.6606	0.0665487	0.0665487
3	chr1:24857485:AG:A	24857485	A,A	AG,AG	1,1	inf,inf	inf,inf	5.10737,1.19176	0.0640158	0.0640159
3	chr1:24804292:T:C	24804292	C,C	T,T	1,1	inf,inf	inf,inf	4.38286,1.83172	0.0611065	0.0611065
3	chr1:24786996:C:G	24786996	G,G	C,C	1,1	inf,inf	inf,inf	4.40935,1.7996	0.0598839	0.0598839
3	chr1:24858706:T:C	24858706	C,C	T,T	1,1	inf,inf	inf,inf	4.62696,1.7375	0.0589806	0.0589806
3	chr1:24808513:C:T	24808513	T,T	C,C	1,1	inf,inf	inf,inf	4.40706,1.67531	0.0466273	0.0466274
3	chr1:24857801:C:A	24857801	A,A	C,C	1,1	inf,inf	inf,inf	4.53089,1.58131	0.0418571	0.0418571
3	chr1:24819995:C:T	24819995	T,T	C,C	1,1	inf,inf	inf,inf	4.17419,1.79597	0.0349196	0.0349196
3	chr1:24844597:A:G	24844597	G,G	A,A	1,1	inf,inf	inf,inf	4.30731,1.52407	0.0198109	0.0198109
```
