## Supplementary material for "Characterization of shared and ancestry-specific signals driving complex traits using multi-ancestry fine-mapping": susiex_nc3.cs80.snp

```
BP	SNP	PIP(CS1)	LogBF(CS1,Pop1)	LogBF(CS1,Pop2)	PIP(CS2)	LogBF(CS2,Pop1)	LogBF(CS2,Pop2)	PIP(CS3)	LogBF(CS3,Pop1)	LogBF(CS3,Pop2)
24757135	chr1:24757135:T:A	1.45294e-15	-1.98171	-1.19266	3.1215e-08	-1.82153	-1.28952	4.72822e-07	-1.30645	-1.14545
24757137	chr1:24757137:C:T	3.36523e-14	-2.77212e-10	-0.0318756	7.60129e-07	-2.77212e-10	0.0815411	3.55579e-06	-2.77212e-10	-0.434287
24757559	chr1:24757559:G:A	1.39697e-14	-2.01035	1.09928	2.17087e-07	-1.97796	0.806306	2.16256e-06	-1.07197	0.140399
24757964	chr1:24757964:G:T	2.87079e-14	-2.77212e-10	-0.190786	6.43701e-07	-2.77212e-10	-0.0847129	3.10954e-06	-2.77212e-10	-0.568391
24758145	chr1:24758145:A:G	9.72678e-15	-2.77212e-10	-1.27307	2.03395e-07	-2.77212e-10	-1.2368	1.34498e-06	-2.77212e-10	-1.40649
24759549	chr1:24759549:A:G	1.24534e-15	-2.01022	-1.31833	2.70647e-08	-2.00575	-1.24796	2.05924e-06	-0.315969	-0.664558
24759715	chr1:24759715:A:G	9.75858e-15	-2.77212e-10	-1.26981	1.94134e-07	-2.77212e-10	-1.2834	1.75784e-06	-2.77212e-10	-1.13878
24760948	chr1:24760948:A:G	9.45271e-15	-2.77212e-10	-1.30166	2.01454e-07	-2.77212e-10	-1.24638	1.36701e-06	-2.77212e-10	-1.39024
24761093	chr1:24761093:A:G	1.08326e-14	-2.77212e-10	-1.16539	2.29062e-07	-2.77212e-10	-1.11796	1.4379e-06	-2.77212e-10	-1.33968
24761176	chr1:24761176:A:T	8.78157e-15	-2.77212e-10	-1.3753	1.74647e-07	-2.77212e-10	-1.38918	1.3057e-06	-2.77212e-10	-1.43613
24763256	chr1:24763256:T:C	1.66926e-14	-2.77212e-10	-0.732992	3.46124e-07	-2.77212e-10	-0.705149	3.33873e-06	-2.77212e-10	-0.497273
24763955	chr1:24763955:G:C	1.14853e-15	-2.00681	-1.40267	2.40521e-08	-1.99462	-1.3771	0.0103886	7.24247	0.303127
24764261	chr1:24764261:C:T	9.54054e-15	-2.77212e-10	-1.29241	1.93684e-07	-2.77212e-10	-1.28572	1.42891e-06	-2.77212e-10	-1.34595
24764329	chr1:24764329:A:G	1.05082e-14	-2.77212e-10	-1.1958	2.20453e-07	-2.77212e-10	-1.15626	1.49944e-06	-2.77212e-10	-1.29777
24765162	chr1:24765162:T:C	1.28302e-14	-2.77212e-10	-0.996158	2.59834e-07	-2.77212e-10	-0.991904	2.42575e-06	-2.77212e-10	-0.816724
24765352	chr1:24765352:C:T	9.83373e-15	-2.77212e-10	-1.26214	1.99228e-07	-2.77212e-10	-1.2575	1.46257e-06	-2.77212e-10	-1.32267
24765512	chr1:24765512:AT:A	1.09138e-14	-2.77212e-10	-1.15793	2.22766e-07	-2.77212e-10	-1.14583	1.59556e-06	-2.77212e-10	-1.23564
24766845	chr1:24766845:T:C	8.29787e-15	-2.77212e-10	-1.43196	1.66794e-07	-2.77212e-10	-1.43519	1.36476e-06	-2.77212e-10	-1.39188
24766857	chr1:24766857:T:C	1.15165e-15	-1.97313	-1.43363	2.45334e-08	-1.92466	-1.42725	3.08376e-07	-1.4443	-1.435
24766982	chr1:24766982:C:T	1.18025e-15	-1.95214	-1.43009	2.44688e-08	-1.92152	-1.43303	0.000142377	4.21185	-0.956241
24767165	chr1:24767165:G:A	8.68318e-15	-2.77212e-10	-1.38657	1.80936e-07	-2.77212e-10	-1.35381	1.30707e-06	-2.77212e-10	-1.43508
24767635	chr1:24767635:G:A	8.70416e-15	-2.77212e-10	-1.38416	1.78053e-07	-2.77212e-10	-1.36986	1.35292e-06	-2.77212e-10	-1.4006
24767741	chr1:24767741:TG:T	1.58974e-14	-2.77212e-10	-0.781803	3.19432e-07	-2.77212e-10	-0.785404	3.14516e-06	-2.77212e-10	-0.556999
24767742	chr1:24767742:G:T	1.14556e-15	-2.01043	-1.40163	2.35292e-08	-1.98898	-1.40473	0.0167492	7.39961	0.623627
24768482	chr1:24768482:G:T	9.80122e-15	-2.77212e-10	-1.26545	2.05095e-07	-2.77212e-10	-1.22847	1.34925e-06	-2.77212e-10	-1.40332
24768533	chr1:24768533:GTCT:G	8.27681e-15	-2.77212e-10	-1.4345	1.666e-07	-2.77212e-10	-1.43635	1.37832e-06	-2.77212e-10	-1.382
24769155	chr1:24769155:CATA:C	1.44378e-15	-1.98635	-1.19434	3.08075e-08	-1.83331	-1.29088	4.82705e-07	-1.28388	-1.14733
24770539	chr1:24770539:C:T	1.00938e-14	-2.77212e-10	-1.23603	2.00674e-07	-2.77212e-10	-1.25027	1.83353e-06	-2.77212e-10	-1.09662
24770901	chr1:24770901:A:G	1.17006e-15	-1.98991	-1.401	2.24798e-08	-2.00694	-1.43239	0.00229457	6.79468	-0.75925
24771388	chr1:24771388:A:G	1.75918e-14	-2.77212e-10	-0.680523	3.30885e-07	-2.77212e-10	-0.750176	4.16234e-06	-2.77212e-10	-0.276787
24771754	chr1:24771754:T:C	1.15131e-15	-2.00847	-1.39859	2.429e-08	-1.99045	-1.37143	0.0119077	7.34491	0.337167
24771850	chr1:24771850:C:T	1.15137e-15	-2.00898	-1.39803	2.43479e-08	-1.98877	-1.37073	0.0123837	7.38053	0.340742
24772033	chr1:24772033:A:G	1.02662e-14	-2.77212e-10	-1.2191	2.0849e-07	-2.77212e-10	-1.21206	1.51674e-06	-2.77212e-10	-1.2863
24772571	chr1:24772571:C:T	1.12754e-14	-2.77212e-10	-1.12533	2.30296e-07	-2.77212e-10	-1.11258	1.64478e-06	-2.77212e-10	-1.20526
24772635	chr1:24772635:G:A	4.65322e-15	-2.0104	-4.1799e-10	1.03022e-07	-1.917	-4.1799e-10	1.11113e-06	-1.59749	-4.1799e-10
24772947	chr1:24772947:G:T	1.27683e-15	-2.00276	-1.30081	2.72593e-08	-1.95403	-1.29252	0.0937612	8.05667	1.68897
24774097	chr1:24774097:C:T	1.0178e-14	-2.77212e-10	-1.22773	2.06676e-07	-2.77212e-10	-1.2208	1.50612e-06	-2.77212e-10	-1.29333
24775769	chr1:24775769:A:G	9.27786e-15	-2.77212e-10	-1.32033	1.9341e-07	-2.77212e-10	-1.28713	1.32096e-06	-2.77212e-10	-1.42451
24776843	chr1:24776843:C:T	6.90415e-15	-1.61583	-4.1799e-10	1.23649e-07	-1.7345	-4.1799e-10	8.15731e-07	-1.90654	-4.1799e-10
24777112	chr1:24777112:G:A	4.92117e-15	-1.95441	-4.1799e-10	1.0641e-07	-1.88465	-4.1799e-10	8.66024e-07	-1.84671	-4.1799e-10
24777657	chr1:24777657:A:G	9.03458e-15	-2.77212e-10	-1.3469	1.87704e-07	-2.77212e-10	-1.31708	1.31128e-06	-2.77212e-10	-1.43186
24778601	chr1:24778601:T:C	7.00756e-15	-1.60097	-4.1799e-10	1.5963e-07	-1.47909	-4.1799e-10	7.40578e-07	-2.00319	-4.1799e-10
24778957	chr1:24778957:T:A	7.40031e-15	-1.54644	-4.1799e-10	1.39319e-07	-1.61518	-4.1799e-10	7.59464e-07	-1.97801	-4.1799e-10
24779885	chr1:24779885:C:T	3.32671e-13	-2.77212e-10	2.2592	7.46868e-06	-2.77212e-10	2.36653	0.000135651	-2.77212e-10	3.20722
24780070	chr1:24780070:C:T	1.12366e-14	-2.77212e-10	-1.12879	2.28314e-07	-2.77212e-10	-1.12122	2.37746e-06	-2.77212e-10	-0.83683
24780242	chr1:24780242:G:C	1.59648e-14	-2.77212e-10	-0.77757	3.20783e-07	-2.77212e-10	-0.781183	3.16046e-06	-2.77212e-10	-0.552147
24780749	chr1:24780749:T:C	9.02e-15	-2.77212e-10	-1.34851	1.87286e-07	-2.77212e-10	-1.31931	1.31074e-06	-2.77212e-10	-1.43227
24780820	chr1:24780820:T:G	8.7991e-15	-2.77212e-10	-1.37331	1.72551e-07	-2.77212e-10	-1.40126	1.82283e-06	-2.77212e-10	-1.10248
24781210	chr1:24781210:C:T	2.96723e-14	-2.77212e-10	-0.157744	6.21008e-07	-2.77212e-10	-0.120603	3.32853e-06	-2.77212e-10	-0.500334
24781325	chr1:24781325:G:A	1.68429e-14	-2.77212e-10	-0.72403	3.2548e-07	-2.77212e-10	-0.766646	1.76892e-06	-2.77212e-10	-1.1325
24781346	chr1:24781346:A:G	9.88232e-15	-2.77212e-10	-1.25721	2.06999e-07	-2.77212e-10	-1.21923	1.3537e-06	-2.77212e-10	-1.40002
24783177	chr1:24783177:T:C	8.29905e-15	-2.77212e-10	-1.43182	1.66813e-07	-2.77212e-10	-1.43507	1.36455e-06	-2.77212e-10	-1.39204
24783378	chr1:24783378:C:T	6.16306e-15	-1.72938	-4.1799e-10	1.4043e-07	-1.60724	-4.1799e-10	7.56387e-07	-1.98207	-4.1799e-10
24783635	chr1:24783635:G:A	1.05173e-14	-2.77212e-10	-1.19494	2.08817e-07	-2.77212e-10	-1.21049	1.93371e-06	-2.77212e-10	-1.04342
24784256	chr1:24784256:C:CCT	2.76922e-14	-2.77212e-10	-0.226808	5.38361e-07	-2.77212e-10	-0.263419	6.0515e-06	-2.77212e-10	0.097441
24784549	chr1:24784549:T:A	8.76735e-15	-2.77212e-10	-1.37692	1.72117e-07	-2.77212e-10	-1.40377	1.80714e-06	-2.77212e-10	-1.11112
24784833	chr1:24784833:A:G	8.87953e-15	-2.77212e-10	-1.36421	1.8387e-07	-2.77212e-10	-1.33772	1.30689e-06	-2.77212e-10	-1.43521
24785592	chr1:24785592:G:A	5.82002e-15	-1.78665	-4.1799e-10	1.0116e-07	-1.93524	-4.1799e-10	7.43062e-07	-1.99984	-4.1799e-10
24785680	chr1:24785680:C:T	1.34258e-15	-2.00957	-1.24379	2.98236e-08	-2.00435	-1.1523	2.57039e-06	-0.333466	-0.42534
24785753	chr1:24785753:G:A	1.14352e-14	-2.77212e-10	-1.11126	2.37694e-07	-2.77212e-10	-1.08096	1.61138e-06	-2.77212e-10	-1.22577
24785884	chr1:24785884:A:G	1.08906e-14	-2.77212e-10	-1.16006	2.30013e-07	-2.77212e-10	-1.11381	1.42272e-06	-2.77212e-10	-1.3503
24785938	chr1:24785938:G:A	8.63146e-15	-2.77212e-10	-1.39254	1.70025e-07	-2.77212e-10	-1.416	1.7523e-06	-2.77212e-10	-1.14194
24785997	chr1:24785997:T:C	9.09681e-15	-2.77212e-10	-1.34003	1.89012e-07	-2.77212e-10	-1.31014	1.31323e-06	-2.77212e-10	-1.43037
24786763	chr1:24786763:A:G	9.30265e-15	-2.77212e-10	-1.31766	1.8329e-07	-2.77212e-10	-1.34088	1.33598e-06	-2.77212e-10	-1.4132
24786861	chr1:24786861:G:A	1.1127e-14	-2.77212e-10	-1.13859	2.05456e-07	-2.77212e-10	-1.22672	2.60773e-06	-2.77212e-10	-0.744385
24786905	chr1:24786905:A:G	8.36512e-15	-2.77212e-10	-1.42389	1.67033e-07	-2.77212e-10	-1.43376	1.48036e-06	-2.77212e-10	-1.31058
24786909	chr1:24786909:T:C	8.27956e-15	-2.77212e-10	-1.43417	1.66585e-07	-2.77212e-10	-1.43644	1.42075e-06	-2.77212e-10	-1.35168
24786996	chr1:24786996:C:G	1.26659e-15	-2.00829	-1.30334	2.65783e-08	-1.97574	-1.29611	0.0598839	7.63442	1.66288
24787599	chr1:24787599:C:T	8.65898e-15	-2.77212e-10	-1.38936	1.77277e-07	-2.77212e-10	-1.37424	1.35643e-06	-2.77212e-10	-1.39801
24787739	chr1:24787739:G:T	1.24614e-15	-1.99677	-1.33114	2.68072e-08	-1.93925	-1.32403	0.0968144	8.24114	1.53654
24788093	chr1:24788093:C:G	8.85918e-15	-2.77212e-10	-1.3665	1.83315e-07	-2.77212e-10	-1.34074	1.30652e-06	-2.77212e-10	-1.4355
24788184	chr1:24788184:C:T	1.23887e-14	-2.77212e-10	-1.03118	2.51966e-07	-2.77212e-10	-1.02265	2.32546e-06	-2.77212e-10	-0.858948
24788588	chr1:24788588:C:T	9.4182e-15	-2.77212e-10	-1.30531	1.96138e-07	-2.77212e-10	-1.27313	4.09019e-06	-2.77212e-10	-0.294273
24790110	chr1:24790110:C:T	4.66351e-15	-2.00819	-4.1799e-10	9.41086e-08	-2.0075	-4.1799e-10	7.97284e-07	-1.92941	-4.1799e-10
24790237	chr1:24790237:G:A	1.21278e-14	-2.77212e-10	-1.05246	2.41834e-07	-2.77212e-10	-1.0637	2.1765e-06	-2.77212e-10	-0.925147
24791214	chr1:24791214:G:A	1.66443e-14	-2.77212e-10	-0.735889	3.45113e-07	-2.77212e-10	-0.708076	3.32787e-06	-2.77212e-10	-0.500534
24791258	chr1:24791258:C:T	2.20363e-14	-2.77212e-10	-0.455268	4.84443e-07	-2.77212e-10	-0.368948	1.59862e-05	-2.77212e-10	1.06886
24794303	chr1:24794303:A:G	1.69067e-14	-2.77212e-10	-0.72025	3.39679e-07	-2.77212e-10	-0.723945	3.39085e-06	-2.77212e-10	-0.481785
24794775	chr1:24794775:T:C	8.69651e-15	-2.77212e-10	-1.38504	1.81335e-07	-2.77212e-10	-1.3516	1.30682e-06	-2.77212e-10	-1.43527
24795383	chr1:24795383:A:G	1.14176e-15	-2.0035	-1.41189	2.36096e-08	-1.99996	-1.39034	0.00846996	7.10228	0.239136
24795597	chr1:24795597:G:A	9.13617e-15	-2.77212e-10	-1.33572	1.89984e-07	-2.77212e-10	-1.30501	1.31475e-06	-2.77212e-10	-1.42922
24795633	chr1:24795633:C:T	1.39495e-14	-2.77212e-10	-0.912513	2.68309e-07	-2.77212e-10	-0.959809	2.51466e-06	-2.77212e-10	-0.780728
24795696	chr1:24795696:G:A	9.88664e-15	-2.77212e-10	-1.25677	2.07037e-07	-2.77212e-10	-1.21905	1.35363e-06	-2.77212e-10	-1.40007
24797111	chr1:24797111:A:G	1.01068e-14	-2.77212e-10	-1.23475	2.12114e-07	-2.77212e-10	-1.19482	1.36806e-06	-2.77212e-10	-1.38947
24797120	chr1:24797120:ATTT:A	1.11808e-14	-2.77212e-10	-1.13376	2.2546e-07	-2.77212e-10	-1.1338	1.36419e-06	-2.77212e-10	-1.3923
24798202	chr1:24798202:G:A	8.26253e-15	-2.77212e-10	-1.43623	1.66821e-07	-2.77212e-10	-1.43503	1.39282e-06	-2.77212e-10	-1.37154
24798560	chr1:24798560:G:A	5.63849e-15	-1.81834	-4.1799e-10	1.17288e-07	-1.78731	-4.1799e-10	7.50892e-07	-1.98936	-4.1799e-10
24799016	chr1:24799016:C:T	1.14185e-14	-2.77212e-10	-1.11272	2.27812e-07	-2.77212e-10	-1.12343	2.0256e-06	-2.77212e-10	-0.997
24799070	chr1:24799070:A:G	9.12561e-15	-2.77212e-10	-1.33687	1.89618e-07	-2.77212e-10	-1.30693	1.3143e-06	-2.77212e-10	-1.42956
24799229	chr1:24799229:A:G	1.22978e-14	-2.77212e-10	-1.03854	2.43923e-07	-2.77212e-10	-1.05509	2.21701e-06	-2.77212e-10	-0.906707
24799283	chr1:24799283:A:G	1.10758e-14	-2.77212e-10	-1.14319	2.2631e-07	-2.77212e-10	-1.13004	1.60904e-06	-2.77212e-10	-1.22723
24799363	chr1:24799363:G:A	4.6557e-15	-2.00987	-4.1799e-10	9.57769e-08	-1.98993	-4.1799e-10	7.70525e-07	-1.96355	-4.1799e-10
24800363	chr1:24800363:C:T	1.49346e-14	-2.77212e-10	-0.844274	2.62327e-07	-2.77212e-10	-0.982356	4.16423e-06	-2.77212e-10	-0.276334
24801111	chr1:24801111:A:T	1.7659e-14	-2.77212e-10	-0.676711	3.49103e-07	-2.77212e-10	-0.696582	3.34133e-06	-2.77212e-10	-0.496496
24801125	chr1:24801125:G:A	1.67028e-14	-2.77212e-10	-0.732379	3.4636e-07	-2.77212e-10	-0.704469	3.34121e-06	-2.77212e-10	-0.496532
24801632	chr1:24801632:A:C	1.73774e-14	-2.77212e-10	-0.692785	3.2682e-07	-2.77212e-10	-0.762538	4.10292e-06	-2.77212e-10	-0.291165
24801922	chr1:24801922:G:A	1.63201e-14	-2.77212e-10	-0.755562	3.07837e-07	-2.77212e-10	-0.822379	3.78826e-06	-2.77212e-10	-0.370958
24802249	chr1:24802249:G:A	9.09462e-15	-2.77212e-10	-1.34027	1.88965e-07	-2.77212e-10	-1.31039	1.31339e-06	-2.77212e-10	-1.43026
24803592	chr1:24803592:T:C	1.14815e-15	-1.99773	-1.41207	2.34964e-08	-2.00536	-1.38974	0.0070474	6.92225	0.235295
24804292	chr1:24804292:T:C	1.28009e-15	-2.01031	-1.29071	2.67261e-08	-1.98443	-1.28188	0.0611065	7.58164	1.73587
24805043	chr1:24805043:C:T	8.41539e-15	-2.77212e-10	-1.4179	1.72312e-07	-2.77212e-10	-1.40264	1.32859e-06	-2.77212e-10	-1.41875
24805203	chr1:24805203:A:G	1.01904e-14	-2.77212e-10	-1.22651	2.06941e-07	-2.77212e-10	-1.21951	1.50755e-06	-2.77212e-10	-1.29238
24806467	chr1:24806467:C:T	1.64951e-14	-2.77212e-10	-0.744897	3.41446e-07	-2.77212e-10	-0.718759	3.27445e-06	-2.77212e-10	-0.516715
24806763	chr1:24806763:T:G	8.26013e-15	-2.77212e-10	-1.43652	1.66882e-07	-2.77212e-10	-1.43466	1.34255e-06	-2.77212e-10	-1.40829
24807272	chr1:24807272:G:A	2.60605e-14	-2.77212e-10	-0.287535	5.80642e-07	-2.77212e-10	-0.187813	2.87685e-06	-2.77212e-10	-0.646169
24807521	chr1:24807521:C:T	8.99799e-15	-2.77212e-10	-1.35096	1.77924e-07	-2.77212e-10	-1.37059	1.32034e-06	-2.77212e-10	-1.42497
24807563	chr1:24807563:TC:T	8.70299e-15	-2.77212e-10	-1.38429	1.78028e-07	-2.77212e-10	-1.37001	1.35276e-06	-2.77212e-10	-1.40072
24808142	chr1:24808142:C:T	9.67118e-15	-1.27881	-4.1799e-10	1.935e-07	-1.28667	-4.1799e-10	9.07053e-07	-1.80042	-4.1799e-10
24808277	chr1:24808277:G:A	9.25674e-15	-2.77212e-10	-1.32261	1.92565e-07	-2.77212e-10	-1.29151	1.31992e-06	-2.77212e-10	-1.4253
24808490	chr1:24808490:A:G	9.70483e-15	-2.77212e-10	-1.27533	2.0307e-07	-2.77212e-10	-1.2384	1.34341e-06	-2.77212e-10	-1.40766
24808513	chr1:24808513:C:T	1.2043e-15	-2.01005	-1.35201	2.51566e-08	-1.98146	-1.34537	0.0466273	7.62873	1.41834
24808844	chr1:24808844:T:A	3.12307e-14	-2.77212e-10	-0.106558	7.02163e-07	-2.77212e-10	0.00221819	3.33242e-06	-2.77212e-10	-0.499167
24809177	chr1:24809177:G:A	1.11395e-14	-2.77212e-10	-1.13746	2.19384e-07	-2.77212e-10	-1.16112	1.33422e-06	-2.77212e-10	-1.41452
24809712	chr1:24809712:C:T	1.45363e-15	-1.73744	-1.43645	3.46414e-08	-1.58298	-1.42392	3.97019e-05	3.4036	-1.42507
24810585	chr1:24810585:A:G	9.46627e-15	-2.77212e-10	-1.30022	1.97442e-07	-2.77212e-10	-1.2665	1.33015e-06	-2.77212e-10	-1.41758
24810861	chr1:24810861:G:A	2.92663e-14	-2.77212e-10	-0.17152	6.10073e-07	-2.77212e-10	-0.138368	6.33118e-06	-2.77212e-10	0.142622
24811036	chr1:24811036:A:G	1.56906e-14	-2.77212e-10	-0.794894	3.04901e-07	-2.77212e-10	-0.83196	1.6828e-06	-2.77212e-10	-1.1824
24811415	chr1:24811415:G:A	7.90102e-15	-1.48097	-4.1799e-10	1.96272e-07	-1.27245	-4.1799e-10	7.83731e-07	-1.94655	-4.1799e-10
24811524	chr1:24811524:G:A	1.72194e-14	-2.77212e-10	-0.701923	3.23955e-07	-2.77212e-10	-0.771342	4.05617e-06	-2.77212e-10	-0.302626
24811577	chr1:24811577:A:G	9.41208e-15	-2.77212e-10	-1.30596	1.95863e-07	-2.77212e-10	-1.27453	4.07809e-06	-2.77212e-10	-0.297235
24811650	chr1:24811650:T:A	2.83442e-15	-1.77902	-0.727096	5.08195e-08	-1.84253	-0.78114	1.11212e-06	-1.36134	-0.235253
24811821	chr1:24811821:T:G	1.17073e-14	-2.77212e-10	-1.08775	2.32491e-07	-2.77212e-10	-1.10309	2.09104e-06	-2.77212e-10	-0.965203
24812756	chr1:24812756:G:A	1.78224e-14	-2.77212e-10	-0.667503	3.70058e-07	-2.77212e-10	-0.638289	3.57824e-06	-2.77212e-10	-0.427993
24813045	chr1:24813045:TC:T	1.80421e-15	-1.86656	-1.09128	3.87086e-08	-1.83176	-1.06412	0.00106308	3.5659	1.70016
24813092	chr1:24813092:G:A	1.29281e-14	-2.77212e-10	-0.988554	2.54643e-07	-2.77212e-10	-1.01208	3.96387e-06	-2.77212e-10	-0.325643
24813337	chr1:24813337:C:T	5.00701e-15	-1.93712	-4.1799e-10	9.99352e-08	-1.94743	-4.1799e-10	1.8068e-06	-1.11131	-4.1799e-10
24813381	chr1:24813381:T:A	1.64251e-14	-2.77212e-10	-0.749144	3.09703e-07	-2.77212e-10	-0.816334	3.82419e-06	-2.77212e-10	-0.361517
24813565	chr1:24813565:C:T	3.19762e-14	-2.77212e-10	-0.0829647	7.19803e-07	-2.77212e-10	0.02703	3.40361e-06	-2.77212e-10	-0.478028
24813758	chr1:24813758:G:A	1.21986e-15	-1.94803	-1.40119	2.24631e-08	-2.00786	-1.43222	0.00122157	6.16599	-0.760956
24814927	chr1:24814927:C:T	1.28091e-14	-2.77212e-10	-0.997805	2.59405e-07	-2.77212e-10	-0.993558	2.42106e-06	-2.77212e-10	-0.818661
24815304	chr1:24815304:T:C	1.76747e-14	-2.77212e-10	-0.675824	3.32141e-07	-2.77212e-10	-0.746387	4.1901e-06	-2.77212e-10	-0.27014
24815606	chr1:24815606:C:T	2.87031e-14	-2.77212e-10	-0.190954	5.5837e-07	-2.77212e-10	-0.226925	6.3249e-06	-2.77212e-10	0.141629
24816364	chr1:24816364:T:C	1.7292e-14	-2.77212e-10	-0.697716	3.25303e-07	-2.77212e-10	-0.767191	4.0783e-06	-2.77212e-10	-0.297184
24816442	chr1:24816442:C:T	9.7968e-15	-2.77212e-10	-1.2659	2.04965e-07	-2.77212e-10	-1.22911	1.34867e-06	-2.77212e-10	-1.40375
24817202	chr1:24817202:G:T	5.81332e-14	0.51478	-4.1799e-10	1.06552e-06	0.41927	-4.1799e-10	3.25238e-05	1.77911	-4.1799e-10
24817311	chr1:24817311:C:G	4.6538e-15	-2.01027	-4.1799e-10	9.43681e-08	-2.00474	-4.1799e-10	9.43043e-07	-1.76151	-4.1799e-10
24817472	chr1:24817472:T:G	1.14875e-14	-2.77212e-10	-1.1067	2.33511e-07	-2.77212e-10	-1.09872	2.45396e-06	-2.77212e-10	-0.805162
24817968	chr1:24817968:G:A	4.67641e-15	-2.00543	-4.1799e-10	9.40368e-08	-2.00826	-4.1799e-10	8.01096e-07	-1.92464	-4.1799e-10
24818507	chr1:24818507:G:A	1.29884e-14	-2.77212e-10	-0.983898	2.57492e-07	-2.77212e-10	-1.00096	2.35837e-06	-2.77212e-10	-0.844893
24818553	chr1:24818553:C:T	8.28365e-15	-2.77212e-10	-1.43367	1.67454e-07	-2.77212e-10	-1.43124	1.34308e-06	-2.77212e-10	-1.4079
24818637	chr1:24818637:C:T	9.61009e-15	-2.77212e-10	-1.28514	1.85303e-07	-2.77212e-10	-1.32995	2.16814e-06	-2.77212e-10	-0.928997
24819177	chr1:24819177:C:T	1.33086e-14	-2.77212e-10	-0.959545	2.6957e-07	-2.77212e-10	-0.955118	2.53309e-06	-2.77212e-10	-0.773424
24819995	chr1:24819995:C:T	1.26647e-15	-2.00617	-1.30555	2.57952e-08	-2.00343	-1.29833	0.0349196	7.09832	1.65962
24820719	chr1:24820719:TTCTC:T	1.17581e-15	-1.9957	-1.39029	2.41402e-08	-2.00646	-1.36161	0.00786633	6.87797	0.38951
24820771	chr1:24820771:A:G	9.1774e-15	-2.77212e-10	-1.33121	1.90807e-07	-2.77212e-10	-1.30069	1.31651e-06	-2.77212e-10	-1.42788
24821259	chr1:24821259:G:A	1.16952e-15	-1.99621	-1.39515	2.40141e-08	-2.00606	-1.36725	0.00776765	6.89605	0.358806
24821800	chr1:24821800:G:T	1.16191e-15	-1.99493	-1.40296	2.37551e-08	-2.00676	-1.37739	0.0071297	6.86377	0.305387
24822195	chr1:24822195:G:A	1.15998e-15	-1.99505	-1.40451	2.37042e-08	-2.00674	-1.37956	0.0070608	6.86549	0.293955
24822497	chr1:24822497:C:T	9.65676e-15	-2.77212e-10	-1.2803	2.01893e-07	-2.77212e-10	-1.24421	1.34068e-06	-2.77212e-10	-1.40969
24822508	chr1:24822508:C:T	8.31845e-15	-2.77212e-10	-1.42948	1.67062e-07	-2.77212e-10	-1.43358	1.35577e-06	-2.77212e-10	-1.3985
24823560	chr1:24823560:G:A	4.65313e-15	-2.01042	-4.1799e-10	9.47423e-08	-2.00079	-4.1799e-10	9.64661e-07	-1.73884	-4.1799e-10
24824318	chr1:24824318:A:G	2.46761e-14	-2.77212e-10	-0.342123	5.48966e-07	-2.77212e-10	-0.243912	2.75015e-06	-2.77212e-10	-0.69121
24824537	chr1:24824537:G:A	9.27928e-15	-2.77212e-10	-1.32017	1.93167e-07	-2.77212e-10	-1.28839	1.32106e-06	-2.77212e-10	-1.42443
24825060	chr1:24825060:A:T	2.97448e-14	-2.77212e-10	-0.155303	5.58434e-07	-2.77212e-10	-0.226811	7.778e-06	-2.77212e-10	0.348434
24825159	chr1:24825159:ATTATT:A	1.77833e-14	-2.77212e-10	-0.669698	3.69231e-07	-2.77212e-10	-0.640524	3.56941e-06	-2.77212e-10	-0.430465
24825387	chr1:24825387:TC:T	8.41651e-15	-2.77212e-10	-1.41776	1.68929e-07	-2.77212e-10	-1.42247	1.30549e-06	-2.77212e-10	-1.43629
24825652	chr1:24825652:T:C	5.77167e-15	-1.795	-4.1799e-10	1.15497e-07	-1.8027	-4.1799e-10	1.60606e-06	-1.22908	-4.1799e-10
24826090	chr1:24826090:TAC:T	1.31894e-14	-2.77212e-10	-0.968547	2.76786e-07	-2.77212e-10	-0.928704	1.92974e-06	-2.77212e-10	-1.04548
24826246	chr1:24826246:T:C	8.37014e-15	-2.77212e-10	-1.42329	1.68199e-07	-2.77212e-10	-1.4268	1.30514e-06	-2.77212e-10	-1.43655
24826394	chr1:24826394:C:T	1.65733e-14	-2.77212e-10	-0.740166	3.50024e-07	-2.77212e-10	-0.693946	2.14914e-06	-2.77212e-10	-0.937797
24826451	chr1:24826451:G:A	4.7066e-15	-1.99899	-4.1799e-10	9.81219e-08	-1.96574	-4.1799e-10	9.93756e-07	-1.70913	-4.1799e-10
24827201	chr1:24827201:G:A	2.60131e-14	-2.77212e-10	-0.289359	4.88677e-07	-2.77212e-10	-0.360246	6.64872e-06	-2.77212e-10	0.191559
24827506	chr1:24827506:T:C	1.15992e-14	-2.77212e-10	-1.09702	2.15479e-07	-2.77212e-10	-1.17908	2.28065e-06	-2.77212e-10	-0.878405
24827617	chr1:24827617:G:A	4.84988e-15	-1.969	-4.1799e-10	1.16028e-07	-1.79812	-4.1799e-10	1.68303e-06	-1.18227	-4.1799e-10
24828403	chr1:24828403:A:G	9.63557e-15	-2.77212e-10	-1.2825	2.01384e-07	-2.77212e-10	-1.24674	1.33925e-06	-2.77212e-10	-1.41076
24828483	chr1:24828483:GCTAA:G	1.06539e-14	-1.18203	-4.1799e-10	1.31694e-07	-1.67147	-4.1799e-10	3.91293e-06	-0.338579	-4.1799e-10
24829609	chr1:24829609:T:C	8.27318e-15	-2.77212e-10	-1.43494	1.66578e-07	-2.77212e-10	-1.43648	1.38286e-06	-2.77212e-10	-1.37871
24830020	chr1:24830020:A:G	1.39563e-14	-2.77212e-10	-0.912025	2.94954e-07	-2.77212e-10	-0.865128	2.02954e-06	-2.77212e-10	-0.995058
24830297	chr1:24830297:G:A	2.80396e-14	-2.77212e-10	-0.214338	5.27316e-07	-2.77212e-10	-0.284147	7.25399e-06	-2.77212e-10	0.278687
24830682	chr1:24830682:A:G	8.61341e-15	-2.77212e-10	-1.39464	1.69517e-07	-2.77212e-10	-1.41899	1.55666e-06	-2.77212e-10	-1.26032
24831128	chr1:24831128:C:T	1.55586e-14	-2.77212e-10	-0.803341	3.30069e-07	-2.77212e-10	-0.752645	2.24281e-06	-2.77212e-10	-0.895137
24831517	chr1:24831517:A:G	9.19721e-15	-2.77212e-10	-1.32906	1.78472e-07	-2.77212e-10	-1.36752	2.0029e-06	-2.77212e-10	-1.00827
24832009	chr1:24832009:T:C	1.18644e-15	-1.96742	-1.40957	2.23478e-08	-2.01045	-1.43477	0.00161169	6.40274	-0.720563
24835171	chr1:24835171:C:T	1.28368e-15	-2.00695	-1.29128	2.71888e-08	-1.96647	-1.28267	0.0807991	7.86755	1.7293
24835408	chr1:24835408:C:T	4.78145e-15	-1.98321	-4.1799e-10	1.23548e-07	-1.73532	-4.1799e-10	2.40436e-06	-0.82558	-4.1799e-10
24835525	chr1:24835525:T:C	1.88215e-14	-2.77212e-10	-0.612956	3.97542e-07	-2.77212e-10	-0.566647	6.11469e-06	-2.77212e-10	0.10783
24836469	chr1:24836469:TA:T	1.33647e-15	-2.00593	-1.252	2.97205e-08	-1.99697	-1.16314	2.27192e-06	-0.437165	-0.445077
24836682	chr1:24836682:A:T	1.17775e-15	-2.00982	-1.37453	2.39389e-08	-1.99782	-1.37862	0.0186603	7.19073	0.940553
24836859	chr1:24836859:C:A	1.51154e-14	-2.77212e-10	-0.832244	3.20292e-07	-2.77212e-10	-0.782716	2.18369e-06	-2.77212e-10	-0.921848
24837234	chr1:24837234:AAGG:A	1.15301e-13	1.19959	-4.1799e-10	2.05519e-06	1.07618	-4.1799e-10	7.95783e-05	2.67388	-4.1799e-10
24837375	chr1:24837375:G:C	9.71721e-15	-2.77212e-10	-1.27406	1.93685e-07	-2.77212e-10	-1.28572	1.74939e-06	-2.77212e-10	-1.1436
24837387	chr1:24837387:A:G	1.74567e-13	1.61435	-4.1799e-10	2.47689e-06	1.26281	-4.1799e-10	5.05628e-05	2.22035	-4.1799e-10
24837622	chr1:24837622:A:G	1.23962e-15	-1.94962	-1.38354	2.25933e-08	-2.00896	-1.42533	0.00106375	6.09423	-0.827543
24837667	chr1:24837667:C:A	1.00611e-14	-2.77212e-10	-1.23928	1.89292e-07	-2.77212e-10	-1.30866	2.22582e-06	-2.77212e-10	-0.902741
24839392	chr1:24839392:C:T	1.91829e-14	-2.77212e-10	-0.593939	3.74249e-07	-2.77212e-10	-0.627027	4.21967e-06	-2.77212e-10	-0.263108
24839591	chr1:24839591:G:A	1.42555e-15	-2.00964	-1.18376	3.20701e-08	-2.00414	-1.07988	2.90005e-06	-0.344172	-0.293963
24840985	chr1:24840985:G:A	8.92972e-15	-2.77212e-10	-1.35857	1.79948e-07	-2.77212e-10	-1.35928	1.32013e-06	-2.77212e-10	-1.42514
24841539	chr1:24841539:A:G	8.52313e-15	-2.77212e-10	-1.40517	1.73495e-07	-2.77212e-10	-1.3958	1.73477e-06	-2.77212e-10	-1.15199
24841824	chr1:24841824:C:A	4.13344e-14	-2.77212e-10	0.173737	7.34259e-07	-2.77212e-10	0.0469147	1.09096e-05	-2.77212e-10	0.686779
24841940	chr1:24841940:A:T	4.78155e-15	-1.98319	-4.1799e-10	1.23613e-07	-1.7348	-4.1799e-10	2.40801e-06	-0.824065	-4.1799e-10
24843384	chr1:24843384:C:A	3.48041e-14	-2.77212e-10	0.00177843	5.66314e-07	-2.77212e-10	-0.212798	1.55806e-05	-2.77212e-10	1.04316
24843712	chr1:24843712:A:G	9.07295e-15	-2.77212e-10	-1.34266	1.80445e-07	-2.77212e-10	-1.35652	1.30537e-06	-2.77212e-10	-1.43638
24844597	chr1:24844597:A:G	1.18182e-15	-2.01009	-1.37081	2.40574e-08	-1.99643	-1.37507	0.0198109	7.2297	0.961426
24844990	chr1:24844990:G:A	1.09677e-14	-2.77212e-10	-1.153	2.03075e-07	-2.77212e-10	-1.23837	2.55092e-06	-2.77212e-10	-0.76641
24845182	chr1:24845182:A:C	1.38198e-15	-2.00532	-1.21912	3.05503e-08	-1.91504	-1.21753	1.32813e-05	0.926787	-0.0432946
24845280	chr1:24845280:A:G	1.07991e-14	-2.77212e-10	-1.16849	2.02805e-07	-2.77212e-10	-1.2397	2.20202e-06	-2.77212e-10	-0.913488
24845371	chr1:24845371:G:A	4.77393e-15	-1.98479	-4.1799e-10	9.59598e-08	-1.98802	-4.1799e-10	7.5997e-07	-1.97734	-4.1799e-10
24845516	chr1:24845516:T:TG	1.11125e-14	-2.77212e-10	-1.13989	2.05316e-07	-2.77212e-10	-1.2274	2.60216e-06	-2.77212e-10	-0.746522
24845701	chr1:24845701:A:G	4.74411e-15	-1.99105	-4.1799e-10	9.38732e-08	-2.01	-4.1799e-10	8.51167e-07	-1.86401	-4.1799e-10
24846233	chr1:24846233:G:A	1.76895e-14	-2.77212e-10	-0.674985	3.57083e-07	-2.77212e-10	-0.67398	3.51707e-06	-2.77212e-10	-0.445237
24846319	chr1:24846319:AAAG:A	1.59085e-13	-2.77212e-10	1.52148	3.58471e-06	-2.77212e-10	1.63248	6.34509e-05	-2.77212e-10	2.4474
24846546	chr1:24846546:T:C	1.28228e-15	-1.94082	-1.35849	2.2904e-08	-2.00754	-1.4131	0.000897065	6.00557	-0.90931
24846674	chr1:24846674:A:G	5.55427e-15	-1.83339	-4.1799e-10	1.24678e-07	-1.72622	-4.1799e-10	7.75669e-07	-1.95689	-4.1799e-10
24846752	chr1:24846752:T:C	2.07685e-14	-2.77212e-10	-0.514522	4.53686e-07	-2.77212e-10	-0.434543	1.37127e-05	-2.77212e-10	0.915456
24847057	chr1:24847057:C:T	9.17095e-15	-2.77212e-10	-1.33192	1.89313e-07	-2.77212e-10	-1.30855	1.95216e-06	-2.77212e-10	-1.03393
24847373	chr1:24847373:C:T	8.31967e-15	-2.77212e-10	-1.42934	1.67307e-07	-2.77212e-10	-1.43212	1.30679e-06	-2.77212e-10	-1.43529
24847382	chr1:24847382:CAT:C	1.51128e-14	-2.77212e-10	-0.832417	3.20407e-07	-2.77212e-10	-0.782357	2.18029e-06	-2.77212e-10	-0.923407
24847925	chr1:24847925:G:T	4.70598e-15	-1.99912	-4.1799e-10	9.39789e-08	-2.00888	-4.1799e-10	1.67597e-06	-1.18647	-4.1799e-10
24847979	chr1:24847979:C:T	9.76116e-15	-2.77212e-10	-1.26955	2.02563e-07	-2.77212e-10	-1.2409	2.18373e-06	-2.77212e-10	-0.92183
24848630	chr1:24848630:G:C	9.25188e-15	-2.77212e-10	-1.32313	1.91207e-07	-2.77212e-10	-1.29859	1.9871e-06	-2.77212e-10	-1.01619
24848755	chr1:24848755:A:G	1.24513e-15	-1.95323	-1.37549	2.26718e-08	-2.00919	-1.42163	0.00115995	6.21497	-0.861703
24849212	chr1:24849212:CT:C	1.8022e-14	-2.77212e-10	-0.656366	3.51997e-07	-2.77212e-10	-0.688324	3.92965e-06	-2.77212e-10	-0.334314
24849269	chr1:24849269:CT:C	1.50896e-14	-2.77212e-10	-0.833949	3.19897e-07	-2.77212e-10	-0.783948	2.1811e-06	-2.77212e-10	-0.923036
24849707	chr1:24849707:G:A	9.09474e-15	-2.77212e-10	-1.34026	1.8687e-07	-2.77212e-10	-1.32154	1.40505e-06	-2.77212e-10	-1.36279
24849948	chr1:24849948:G:A	1.30308e-14	-2.77212e-10	-0.98064	2.78068e-07	-2.77212e-10	-0.924082	1.67439e-06	-2.77212e-10	-1.18742
24850174	chr1:24850174:G:A	1.30943e-15	-1.96572	-1.31265	2.37997e-08	-2.01015	-1.37213	0.00127048	6.34551	-0.901225
24850548	chr1:24850548:T:A	1.24774e-15	-2.00356	-1.32306	2.6605e-08	-1.95619	-1.31466	0.0761403	7.98755	1.54992
24851176	chr1:24851176:A:C	8.74853e-15	-2.77212e-10	-1.37907	1.78741e-07	-2.77212e-10	-1.36601	1.86268e-06	-2.77212e-10	-1.08085
24851281	chr1:24851281:G:A	1.60938e-14	-2.77212e-10	-0.769524	2.78068e-07	-2.77212e-10	-0.92408	5.44151e-06	-2.77212e-10	-0.00880878
24851481	chr1:24851481:G:A	8.96333e-15	-2.77212e-10	-1.35482	1.85005e-07	-2.77212e-10	-1.33157	1.3102e-06	-2.77212e-10	-1.43269
24851819	chr1:24851819:T:C	9.76301e-15	-2.77212e-10	-1.26936	1.82073e-07	-2.77212e-10	-1.34754	2.66951e-06	-2.77212e-10	-0.720971
24852139	chr1:24852139:T:C	8.57126e-15	-2.77212e-10	-1.39954	1.75809e-07	-2.77212e-10	-1.38255	1.30643e-06	-2.77212e-10	-1.43557
24852161	chr1:24852161:T:C	8.79314e-15	-2.77212e-10	-1.37399	1.71972e-07	-2.77212e-10	-1.40461	1.62482e-06	-2.77212e-10	-1.21747
24852202	chr1:24852202:G:A	1.06117e-14	-2.77212e-10	-1.186	1.93707e-07	-2.77212e-10	-1.2856	3.14206e-06	-2.77212e-10	-0.557987
24852635	chr1:24852635:T:C	8.47094e-15	-2.77212e-10	-1.41132	1.73048e-07	-2.77212e-10	-1.39838	1.62025e-06	-2.77212e-10	-1.22028
24852830	chr1:24852830:TG:T	4.94193e-15	-1.9502	-4.1799e-10	1.07353e-07	-1.87583	-4.1799e-10	8.69732e-07	-1.84243	-4.1799e-10
24852938	chr1:24852938:G:C	4.77468e-15	-1.98463	-4.1799e-10	1.24741e-07	-1.72571	-4.1799e-10	2.43503e-06	-0.812904	-4.1799e-10
24853014	chr1:24853014:T:C	1.06264e-14	-2.77212e-10	-1.18462	1.93998e-07	-2.77212e-10	-1.2841	3.14794e-06	-2.77212e-10	-0.556117
24853188	chr1:24853188:T:C	9.95255e-15	-2.77212e-10	-1.25013	1.98419e-07	-2.77212e-10	-1.26157	1.70463e-06	-2.77212e-10	-1.16952
24853241	chr1:24853241:C:T	8.70237e-15	-2.77212e-10	-1.38436	1.78928e-07	-2.77212e-10	-1.36496	1.30512e-06	-2.77212e-10	-1.43657
24853866	chr1:24853866:C:G	2.5949e-14	-2.77212e-10	-0.291824	4.32361e-07	-2.77212e-10	-0.482687	9.39146e-06	-2.77212e-10	0.536935
24854021	chr1:24854021:A:G	1.3325e-15	-1.97778	-1.28312	2.40378e-08	-2.0065	-1.36582	2.66687e-07	-1.98609	-1.03845
24854114	chr1:24854114:C:A	1.12862e-14	-2.77212e-10	-1.12438	2.22964e-07	-2.77212e-10	-1.14494	2.12129e-06	-2.77212e-10	-0.95084
24854645	chr1:24854645:G:A	1.11222e-15	-2.01041	-1.43119	2.31581e-08	-1.97438	-1.43522	0.00472711	7.30119	-0.542982
24854823	chr1:24854823:A:G	1.11453e-15	-2.00761	-1.43191	2.28274e-08	-1.98917	-1.43481	0.0037601	7.06257	-0.533235
24855027	chr1:24855027:G:C	1.62072e-13	1.54009	-4.1799e-10	2.20494e-06	1.14651	-4.1799e-10	4.37609e-05	2.07588	-4.1799e-10
24855404	chr1:24855404:G:A	8.77603e-15	-2.77212e-10	-1.37593	1.84203e-07	-2.77212e-10	-1.33591	1.30558e-06	-2.77212e-10	-1.43622
24855507	chr1:24855507:T:C	1.04069e-14	-2.77212e-10	-1.20549	2.06522e-07	-2.77212e-10	-1.22154	1.91527e-06	-2.77212e-10	-1.05301
24855625	chr1:24855625:C:T	1.15855e-15	-2.00182	-1.39897	2.31106e-08	-2.00728	-1.40438	0.00753189	6.50832	0.715716
24855761	chr1:24855761:C:T	1.29304e-15	-1.96178	-1.32918	2.32429e-08	-2.0099	-1.39605	2.44056e-07	-1.99651	-1.11671
24855784	chr1:24855784:C:T	1.27342e-15	-1.96519	-1.34106	2.30889e-08	-2.00946	-1.40313	2.39573e-07	-1.99459	-1.13717
24855950	chr1:24855950:TCA:T	1.1473e-15	-2.01048	-1.40007	2.3529e-08	-1.98836	-1.40535	0.0136481	7.1098	0.708695
24855977	chr1:24855977:C:T	1.51766e-14	-2.77212e-10	-0.828203	3.26844e-07	-2.77212e-10	-0.762465	2.30078e-06	-2.77212e-10	-0.869615
24856057	chr1:24856057:T:G	1.15663e-15	-2.01048	-1.39197	2.3703e-08	-1.9884	-1.39795	0.0144835	7.10982	0.768078
24856249	chr1:24856249:C:T	2.54308e-14	-2.77212e-10	-0.311997	4.26239e-07	-2.77212e-10	-0.496947	9.02502e-06	-2.77212e-10	0.497136
24856601	chr1:24856601:CTAATTTT:C	8.46239e-15	-2.77212e-10	-1.41233	1.67098e-07	-2.77212e-10	-1.43336	1.73805e-06	-2.77212e-10	-1.1501
24856619	chr1:24856619:G:A	1.90243e-14	-2.77212e-10	-0.602242	4.1762e-07	-2.77212e-10	-0.517376	2.20404e-06	-2.77212e-10	-0.912574
24856628	chr1:24856628:G:A	3.54588e-14	-1.92804	1.94845	4.49732e-07	-2.00771	1.56441	2.31967e-06	-1.74253	0.881091
24856645	chr1:24856645:C:A	2.71037e-14	-2.77212e-10	-0.248289	5.39078e-07	-2.77212e-10	-0.262088	1.4131e-05	-2.77212e-10	0.945506
24856689	chr1:24856689:C:T	2.02003e-14	-2.77212e-10	-0.542259	3.45109e-07	-2.77212e-10	-0.708086	6.6174e-06	-2.77212e-10	0.186837
24856862	chr1:24856862:G:A	1.29394e-15	-2.01045	-1.27982	2.50813e-08	-2.00315	-1.32667	2.377e-07	-1.99602	-1.14359
24856922	chr1:24856922:A:G	1.16062e-14	-2.77212e-10	-1.09642	2.43197e-07	-2.77212e-10	-1.05807	1.87614e-06	-2.77212e-10	-1.07365
24856967	chr1:24856967:C:T	9.3365e-15	-2.77212e-10	-1.31403	1.86095e-07	-2.77212e-10	-1.32569	1.57956e-06	-2.77212e-10	-1.24572
24857185	chr1:24857185:C:T	1.1705e-14	-2.77212e-10	-1.08794	2.10927e-07	-2.77212e-10	-1.20043	3.54402e-06	-2.77212e-10	-0.437604
24857362	chr1:24857362:G:A	9.02927e-15	-2.77212e-10	-1.34749	1.78856e-07	-2.77212e-10	-1.36537	1.30646e-06	-2.77212e-10	-1.43554
24857413	chr1:24857413:G:C	1.02514e-14	-2.77212e-10	-1.22054	2.13726e-07	-2.77212e-10	-1.18725	1.69852e-06	-2.77212e-10	-1.17311
24857442	chr1:24857442:A:G	1.21406e-14	-2.77212e-10	-1.05141	2.17114e-07	-2.77212e-10	-1.17152	3.76492e-06	-2.77212e-10	-0.377138
24857485	chr1:24857485:AG:A	1.29414e-15	-1.86392	-1.42619	3.10805e-08	-1.6879	-1.42747	0.0640158	9.0023	0.361719
24857522	chr1:24857522:C:T	1.27311e-14	-2.77212e-10	-1.00391	2.26125e-07	-2.77212e-10	-1.13086	4.08787e-06	-2.77212e-10	-0.294841
24857566	chr1:24857566:G:A	1.24519e-14	-2.77212e-10	-1.02608	2.21512e-07	-2.77212e-10	-1.15147	3.94495e-06	-2.77212e-10	-0.33043
24857753	chr1:24857753:T:C	9.21192e-15	-2.77212e-10	-1.32746	1.8325e-07	-2.77212e-10	-1.3411	1.59615e-06	-2.77212e-10	-1.23527
24857767	chr1:24857767:G:A	7.56454e-15	-1.52449	-4.1799e-10	1.40152e-07	-1.60922	-4.1799e-10	7.63242e-07	-1.97304	-4.1799e-10
24857782	chr1:24857782:A:G	9.90843e-15	-2.77212e-10	-1.25457	1.94626e-07	-2.77212e-10	-1.28087	1.33917e-06	-2.77212e-10	-1.41082
24857801	chr1:24857801:C:A	1.38067e-15	-1.9754	-1.24999	3.14074e-08	-1.87415	-1.23076	0.0418571	7.7624	1.17675
24857865	chr1:24857865:G:T	2.20331e-14	-2.77212e-10	-0.455411	3.75931e-07	-2.77212e-10	-0.622543	9.06937e-06	-2.77212e-10	0.502038
24857989	chr1:24857989:C:T	1.28252e-15	-1.98369	-1.31543	2.8097e-08	-1.87298	-1.3433	0.00344186	7.48087	-1.03996
24858227	chr1:24858227:C:G	1.50439e-15	-1.93684	-1.20273	3.56306e-08	-1.79398	-1.18476	0.0665487	8.08324	1.31959
24858706	chr1:24858706:T:C	1.57503e-15	-1.94587	-1.14781	3.68687e-08	-1.80639	-1.1382	0.0589806	7.86807	1.41403
24858783	chr1:24858783:A:G	2.44031e-14	-2.77212e-10	-0.353247	5.15977e-07	-2.77212e-10	-0.305886	2.93962e-06	-2.77212e-10	-0.624586
24858891	chr1:24858891:G:A	1.47197e-14	-2.77212e-10	-0.858768	2.81742e-07	-2.77212e-10	-0.910956	1.82692e-06	-2.77212e-10	-1.10023
24859076	chr1:24859076:T:C	1.22395e-14	-2.77212e-10	-1.04329	2.44413e-07	-2.77212e-10	-1.05309	1.69254e-06	-2.77212e-10	-1.17663
24859186	chr1:24859186:C:T	8.02079e-15	-0.14792	-1.318	2.68373e-07	0.300818	-1.26039	1.10669e-05	1.82112	-1.12003
24859216	chr1:24859216:G:A	1.14951e-15	-2.01032	-1.3983	2.77166e-08	-1.87105	-1.35887	2.63432e-07	-1.86555	-1.17127
24859226	chr1:24859226:G:A	6.78016e-13	2.97121	-4.1799e-10	1.54311e-06	0.789606	-4.1799e-10	3.54264e-05	1.86459	-4.1799e-10
24859228	chr1:24859228:C:T	8.42694e-15	-2.77212e-10	-1.41652	1.72981e-07	-2.77212e-10	-1.39876	1.31395e-06	-2.77212e-10	-1.42983
24859295	chr1:24859295:G:A	1.46903e-15	-1.77026	-1.3931	2.39277e-08	-2.00212	-1.37479	2.63446e-07	-1.74999	-1.28678
24859578	chr1:24859578:T:C	1.41967e-15	-1.98527	-1.21226	2.89666e-08	-1.99888	-1.18693	9.58973e-07	-0.849932	-0.894826
24859660	chr1:24859660:A:G	1.19269e-15	-1.93625	-1.4355	2.24998e-08	-2.00312	-1.43532	3.61246e-07	-1.2955	-1.42557
24859909	chr1:24859909:G:A	9.04594e-15	-2.77212e-10	-1.34564	1.88872e-07	-2.77212e-10	-1.31088	2.4719e-06	-2.77212e-10	-0.79788
24860204	chr1:24860204:C:T	1.38255e-15	-1.78772	-1.4363	2.4314e-08	-1.95988	-1.40101	3.6499e-07	-1.52679	-1.18396
24860225	chr1:24860225:A:G	1.41897e-15	-1.76895	-1.42907	2.9905e-08	-1.718	-1.43592	1.65724e-06	0.225421	-1.42313
24860330	chr1:24860330:C:A	1.89322e-15	-1.61412	-1.29555	3.98422e-08	-1.58858	-1.27844	3.35752e-06	0.522954	-1.01462
24860344	chr1:24860344:T:A	1.01122e-14	-2.77212e-10	-1.23422	2.07164e-07	-2.77212e-10	-1.21844	2.0554e-06	-2.77212e-10	-0.982396
24860447	chr1:24860447:G:A	9.99451e-15	-2.77212e-10	-1.24592	2.05626e-07	-2.77212e-10	-1.22589	1.91052e-06	-2.77212e-10	-1.05549
24860658	chr1:24860658:G:A	1.3571e-15	-1.81218	-1.43043	2.47805e-08	-1.9535	-1.38839	3.45763e-07	-1.52313	-1.24174
24860840	chr1:24860840:C:T	5.02388e-15	-1.93375	-4.1799e-10	9.79807e-08	-1.96718	-4.1799e-10	1.4003e-06	-1.36618	-4.1799e-10
24861067	chr1:24861067:G:A	1.77448e-15	-1.68118	-1.29327	3.69552e-08	-1.66471	-1.27753	2.77149e-06	0.316919	-1.0004
24861075	chr1:24861075:G:A	8.35145e-15	-2.77212e-10	-1.42552	1.67843e-07	-2.77212e-10	-1.42892	1.34104e-06	-2.77212e-10	-1.40942
24861120	chr1:24861120:G:A	1.34473e-15	-1.81794	-1.43382	2.396e-08	-1.9467	-1.42886	2.53547e-07	-1.72749	-1.34758
24861387	chr1:24861387:T:C	1.36697e-15	-1.80655	-1.42881	2.40347e-08	-1.93875	-1.4337	2.4542e-07	-1.74269	-1.36495
24861461	chr1:24861461:T:C	1.39477e-15	-1.78933	-1.4259	2.41958e-08	-1.93063	-1.43514	2.40118e-07	-1.75661	-1.37288
24861573	chr1:24861573:G:A	2.88281e-15	-1.07097	-1.41822	4.66057e-08	-1.2998	-1.41043	5.94929e-07	-1.01794	-1.20424
24861636	chr1:24861636:C:A	1.54701e-15	-1.69623	-1.4154	3.23969e-08	-1.64302	-1.43087	1.98721e-06	0.416963	-1.43309
24861690	chr1:24861690:C:T	1.78169e-14	-2.77212e-10	-0.667808	3.25042e-07	-2.77212e-10	-0.767993	3.96729e-06	-2.77212e-10	-0.324781
24861711	chr1:24861711:G:A	1.34981e-15	-1.81241	-1.43559	2.4535e-08	-1.94379	-1.40805	2.68509e-07	-1.73323	-1.28451
24861890	chr1:24861890:G:A	1.63477e-15	-1.76867	-1.28779	2.58035e-08	-1.92358	-1.37786	2.21414e-07	-1.77569	-1.4349
24861904	chr1:24861904:C:T	1.34432e-15	-1.82398	-1.42809	2.37489e-08	-1.95025	-1.43416	2.50895e-07	-1.71845	-1.36714
24862811	chr1:24862811:C:A	1.78239e-15	-1.83929	-1.13071	3.80099e-08	-1.97498	-0.939124	7.31095e-07	-1.50471	-0.511366
24862886	chr1:24862886:T:C	1.42628e-15	-1.83949	-1.35339	2.78569e-08	-1.98834	-1.23653	5.37281e-07	-1.40802	-0.91608
24862922	chr1:24862922:C:T	1.3142e-14	-2.77212e-10	-0.972142	2.76514e-07	-2.77212e-10	-0.929685	2.48605e-06	-2.77212e-10	-0.792168
24863000	chr1:24863000:T:A	1.51131e-15	-1.83158	-1.3034	3.05339e-08	-1.97035	-1.16276	5.26555e-07	-1.52116	-0.8231
24863035	chr1:24863035:C:T	6.5486e-15	-1.66871	-4.1799e-10	1.52571e-07	-1.52432	-4.1799e-10	7.35776e-07	-2.00969	-4.1799e-10
24863311	chr1:24863311:G:A	1.85537e-15	-1.71632	-1.21356	3.649e-08	-1.90454	-1.05037	5.07555e-07	-1.69542	-0.685599
24863706	chr1:24863706:C:G	1.81938e-14	-2.77212e-10	-0.646877	3.08185e-07	-2.77212e-10	-0.821248	2.08591e-06	-2.77212e-10	-0.967658
24863710	chr1:24863710:T:A	1.81938e-14	-2.77212e-10	-0.646877	3.08185e-07	-2.77212e-10	-0.821248	2.08591e-06	-2.77212e-10	-0.967658
24863875	chr1:24863875:C:T	1.0883e-14	-2.77212e-10	-1.16076	2.37649e-07	-2.77212e-10	-1.08115	3.32831e-06	-2.77212e-10	-0.5004
24864080	chr1:24864080:G:A	8.93617e-15	-2.77212e-10	-1.35785	1.83004e-07	-2.77212e-10	-1.34244	1.46459e-06	-2.77212e-10	-1.32129
24864221	chr1:24864221:CATGT:C	1.72543e-14	-2.77212e-10	-0.699898	3.09154e-07	-2.77212e-10	-0.818108	3.7656e-06	-2.77212e-10	-0.376958
24864297	chr1:24864297:T:C	8.54754e-15	-0.867692	-0.534623	1.23411e-07	-1.03962	-0.696809	9.17656e-07	-0.720703	-1.06809
24864312	chr1:24864312:A:G	1.42568e-15	-1.80329	-1.39002	2.94376e-08	-1.74251	-1.42717	1.75865e-06	0.234405	-1.37272
24864390	chr1:24864390:G:A	9.80094e-15	-2.77212e-10	-1.26548	1.91713e-07	-2.77212e-10	-1.29595	1.59194e-06	-2.77212e-10	-1.23791
24864650	chr1:24864650:T:A	8.87629e-15	-2.77212e-10	-1.36457	1.86112e-07	-2.77212e-10	-1.3256	2.06394e-06	-2.77212e-10	-0.978249
24864897	chr1:24864897:A:G	1.86683e-15	-1.75823	-1.16549	3.51173e-08	-1.82054	-1.17271	2.64633e-07	-2.00518	-1.0271
24865129	chr1:24865129:G:A	1.02867e-14	-2.77212e-10	-1.2171	2.0691e-07	-2.77212e-10	-1.21967	1.5896e-06	-2.77212e-10	-1.23938
24865521	chr1:24865521:G:A	8.52504e-15	-2.77212e-10	-1.40495	1.75582e-07	-2.77212e-10	-1.38384	1.43455e-06	-2.77212e-10	-1.34202
24865600	chr1:24865600:C:A	5.48685e-15	-1.8456	-4.1799e-10	1.00189e-07	-1.94489	-4.1799e-10	7.42129e-07	-2.0011	-4.1799e-10
24865739	chr1:24865739:A:G	1.14583e-14	-2.77212e-10	-1.10924	2.36294e-07	-2.77212e-10	-1.08687	2.33683e-06	-2.77212e-10	-0.854068
24865914	chr1:24865914:C:A	1.59423e-14	-0.537038	-0.241945	2.23025e-07	-0.869284	-0.275379	2.61862e-06	-0.829181	0.0889626
24866068	chr1:24866068:A:G	3.33181e-15	-1.88466	-0.459778	5.7829e-08	-1.9464	-0.548061	5.72058e-07	-1.84602	-0.415363
24866151	chr1:24866151:G:A	1.41225e-15	-1.77494	-1.42783	3.01682e-08	-1.70909	-1.43607	2.08425e-06	0.323677	-1.29213
24866161	chr1:24866161:A:G	9.68231e-15	-2.77212e-10	-1.27766	1.8255e-07	-2.77212e-10	-1.34492	1.34897e-06	-2.77212e-10	-1.40352
24866347	chr1:24866347:A:G	1.97172e-15	-1.69436	-1.17469	3.68319e-08	-1.76281	-1.18278	2.61311e-07	-2.01035	-1.03456
24866518	chr1:24866518:C:T	2.43383e-14	1.0029	-1.3588	2.79258e-07	0.426579	-1.34639	4.49948e-06	1.19321	-1.39211
24866647	chr1:24866647:A:C	1.39914e-14	-2.77212e-10	-0.909516	2.69058e-07	-2.77212e-10	-0.957019	1.80397e-06	-2.77212e-10	-1.11287
24866664	chr1:24866664:G:A	1.40673e-14	0.0480465	-0.952148	1.91452e-07	-0.230933	-1.06638	4.56203e-06	1.01813	-1.20323
24866708	chr1:24866708:T:C	7.22527e-15	-1.03095	-0.539427	1.10586e-07	-1.3029	-0.543252	6.43381e-07	-1.9515	-0.19238
24866787	chr1:24866787:A:G	1.56945e-15	-1.80519	-1.29204	3.13909e-08	-1.82883	-1.2766	2.10131e-06	0.0443277	-1.00463
24866797	chr1:24866797:G:A	2.79601e-14	-2.77212e-10	-0.217178	4.82775e-07	-2.77212e-10	-0.372397	6.55785e-06	-2.77212e-10	0.177797
24867072	chr1:24867072:T:C	1.85496e-15	-1.4939	-1.4362	3.41677e-08	-1.58483	-1.43584	1.81114e-07	-1.98726	-1.42423
24867323	chr1:24867323:G:A	1.28101e-15	-2.01047	-1.28984	2.44175e-08	-2.00784	-1.34881	3.65128e-07	-1.42145	-1.28892
24867366	chr1:24867366:A:G	1.74521e-14	-2.77212e-10	-0.6885	3.72793e-07	-2.77212e-10	-0.630926	2.21761e-06	-2.77212e-10	-0.906436
24867402	chr1:24867402:G:A	2.93322e-14	-2.77212e-10	-0.169271	6.28912e-07	-2.77212e-10	-0.107956	3.49625e-06	-2.77212e-10	-0.451175
24867436	chr1:24867436:A:G	3.801e-15	-0.846316	-1.36638	4.96438e-08	-1.26137	-1.38571	1.72125e-06	0.135931	-1.29575
24867569	chr1:24867569:G:C	1.57549e-15	-1.73116	-1.36224	3.08007e-08	-1.77371	-1.3507	1.43147e-06	-0.260959	-1.08321
24867808	chr1:24867808:A:G	3.47751e-15	-1.92707	-0.374572	7.39159e-08	-1.95551	-0.293509	6.81359e-06	-0.510577	0.726631
24868136	chr1:24868136:C:CTAAA	1.00725e-14	-2.77212e-10	-1.23814	1.96439e-07	-2.77212e-10	-1.2716	1.40127e-06	-2.77212e-10	-1.36548
24868209	chr1:24868209:A:G	4.15186e-15	-0.997689	-1.12671	5.80115e-08	-1.30142	-1.18989	4.65675e-07	-1.24776	-1.21937
24869473	chr1:24869473:A:C	6.15945e-15	-0.765071	-0.9649	1.11616e-07	-0.828662	-1.00823	3.23858e-07	-1.6338	-1.19651
24869491	chr1:24869491:A:C	3.80261e-14	-2.77212e-10	0.0903146	7.78995e-07	-2.77212e-10	0.106057	5.18033e-06	-2.77212e-10	-0.0579968
24869879	chr1:24869879:T:G	1.58039e-15	-1.89828	-1.192	3.44092e-08	-1.89892	-1.1147	2.12787e-06	-0.598191	-0.349553
24870099	chr1:24870099:A:G	9.2258e-15	-2.77212e-10	-1.32595	1.83522e-07	-2.77212e-10	-1.33962	1.44814e-06	-2.77212e-10	-1.33259
24870157	chr1:24870157:T:G	9.34729e-15	-2.77212e-10	-1.31287	1.84484e-07	-2.77212e-10	-1.33439	1.37485e-06	-2.77212e-10	-1.38452
24870459	chr1:24870459:A:G	9.06031e-15	-1.67636	0.332303	1.26817e-07	-1.82062	0.111424	1.43633e-06	-2.00543	0.664655
24870617	chr1:24870617:C:T	3.6919e-14	-2.77212e-10	0.0607697	7.23404e-07	-2.77212e-10	0.0320206	4.24988e-06	-2.77212e-10	-0.255975
24870664	chr1:24870664:G:A	2.5346e-15	-1.30133	-1.31659	3.50268e-08	-1.6841	-1.31173	2.15138e-07	-2.0041	-1.23524
24871095	chr1:24871095:C:T	5.92687e-15	-0.41581	-1.35265	6.10261e-08	-1.06815	-1.3725	2.05947e-07	-1.93291	-1.35009
24871691	chr1:24871691:C:T	1.58962e-15	-2.01044	-1.07402	3.1077e-08	-2.00202	-1.11346	8.24728e-07	-0.575017	-1.32055
24872746	chr1:24872746:A:G	8.26096e-15	-2.77212e-10	-1.43642	1.6662e-07	-2.77212e-10	-1.43623	1.31735e-06	-2.77212e-10	-1.42724
24872925	chr1:24872925:G:T	3.17729e-14	-2.77212e-10	-0.089344	6.36384e-07	-2.77212e-10	-0.096145	3.95801e-06	-2.77212e-10	-0.327123
24873231	chr1:24873231:T:G	1.57202e-15	-1.67055	-1.42505	2.81162e-08	-1.80607	-1.40953	2.91582e-07	-1.62202	-1.31328
24873755	chr1:24873755:C:G	1.12666e-14	-0.542561	-0.583552	1.12371e-07	-1.3847	-0.445435	6.38302e-07	-2.0056	-0.146211
24874211	chr1:24874211:T:C	9.80508e-15	-2.77212e-10	-1.26506	1.90925e-07	-2.77212e-10	-1.30007	1.38447e-06	-2.77212e-10	-1.37755
24874375	chr1:24874375:G:A	1.69628e-15	-1.63602	-1.3835	3.05133e-08	-1.77597	-1.35782	3.1816e-07	-1.66076	-1.18731
24874523	chr1:24874523:G:C	1.38719e-15	-1.96816	-1.25252	2.62984e-08	-2.00034	-1.2821	4.87393e-07	-1.01478	-1.40677
24874527	chr1:24874527:T:C	2.65339e-15	-1.59463	-0.977494	5.05037e-08	-1.75591	-0.873996	9.82387e-07	-1.6538	-0.0668331
24875073	chr1:24875073:T:G	8.87098e-15	-2.77212e-10	-1.36517	1.80835e-07	-2.77212e-10	-1.35436	1.41801e-06	-2.77212e-10	-1.35361
24875436	chr1:24875436:G:A	8.62627e-15	-2.77212e-10	-1.39315	1.77825e-07	-2.77212e-10	-1.37115	1.32924e-06	-2.77212e-10	-1.41826
24875437	chr1:24875437:G:A	1.40347e-14	-0.183779	-0.722648	2.44561e-07	-0.394802	-0.657679	1.82094e-06	-0.541297	-0.562213
24875820	chr1:24875820:C:T	1.98883e-15	-1.90159	-0.958816	3.56098e-08	-1.96714	-1.01219	4.44643e-07	-1.20797	-1.30537
24875976	chr1:24875976:G:A	1.71943e-14	0.570583	-1.27396	2.88391e-07	0.349086	-1.23672	2.11765e-06	0.187169	-1.13973
24876179	chr1:24876179:C:A	1.3162e-14	-0.139237	-0.83139	2.27473e-07	-0.352713	-0.772204	1.71431e-06	-0.503864	-0.659993
24876827	chr1:24876827:C:T	1.77163e-14	0.443679	-1.11715	3.04446e-07	0.229898	-1.06335	2.31773e-06	0.0688252	-0.9311
24877668	chr1:24877668:A:G	2.60574e-15	-1.20352	-1.38673	4.17536e-08	-1.45705	-1.36312	2.46384e-07	-1.9147	-1.18903
24878143	chr1:24878143:T:C	4.80136e-15	-1.97906	-4.1799e-10	9.42864e-08	-2.00561	-4.1799e-10	7.65424e-07	-1.97019	-4.1799e-10
24878238	chr1:24878238:G:A	8.54104e-15	-2.77212e-10	-1.40308	1.74012e-07	-2.77212e-10	-1.39282	1.33672e-06	-2.77212e-10	-1.41265
24878262	chr1:24878262:T:C	1.49882e-15	-1.8541	-1.28918	2.72143e-08	-1.93612	-1.31209	3.40627e-07	-1.35738	-1.42245
24878618	chr1:24878618:G:A	5.09063e-15	-1.92056	-4.1799e-10	9.4492e-08	-2.00343	-4.1799e-10	7.35455e-07	-2.01013	-4.1799e-10
24878654	chr1:24878654:T:C	8.398e-15	-2.77212e-10	-1.41996	1.69823e-07	-2.77212e-10	-1.41719	1.34777e-06	-2.77212e-10	-1.40441
24879159	chr1:24879159:A:G	4.79129e-14	-2.77212e-10	0.321426	1.03441e-06	-2.77212e-10	0.389636	8.59671e-06	-2.77212e-10	0.448515
24879607	chr1:24879607:G:A	1.97548e-13	-2.77212e-10	1.73803	3.2821e-06	-2.77212e-10	1.54429	3.98908e-05	-2.77212e-10	1.98328
24879827	chr1:24879827:T:C	2.23673e-14	-2.77212e-10	-0.440359	4.55602e-07	-2.77212e-10	-0.430328	3.63142e-06	-2.77212e-10	-0.413241
24879913	chr1:24879913:T:C	1.49919e-15	-1.92059	-1.22244	2.9396e-08	-1.98436	-1.18673	6.47633e-07	-1.18722	-0.950078
24880578	chr1:24880578:AATATATAG:A	1.2108e-15	-1.93506	-1.42161	2.33617e-08	-1.98932	-1.41153	4.63774e-07	-1.1643	-1.30692
24880645	chr1:24880645:C:A	1.68304e-15	-1.82044	-1.20692	3.6545e-08	-1.80372	-1.14968	2.19624e-07	-1.87968	-1.33902
24881138	chr1:24881138:A:G	1.00476e-14	0.152037	-1.39266	6.49777e-08	-0.942884	-1.43502	2.02092e-07	-1.99268	-1.30922
24881643	chr1:24881643:A:G	9.48496e-15	-2.77212e-10	-1.29825	1.8852e-07	-2.77212e-10	-1.31274	1.32203e-06	-2.77212e-10	-1.4237
24881669	chr1:24881669:G:T	1.19712e-15	-1.95462	-1.41343	2.33561e-08	-1.99966	-1.40143	5.20904e-07	-1.07203	-1.28302
24882924	chr1:24882924:T:TA	1.31201e-15	-1.85918	-1.41722	2.43947e-08	-1.95457	-1.40301	4.70604e-07	-1.26988	-1.18673
24883248	chr1:24883248:TG:T	5.07047e-15	-1.75664	-0.167881	9.9153e-08	-1.78652	-0.168761	5.02125e-07	-2.01007	-0.381705
24883405	chr1:24883405:C:T	5.59515e-14	-2.77212e-10	0.476527	1.20687e-06	-2.77212e-10	0.543836	1.02902e-05	-2.77212e-10	0.628329
24883875	chr1:24883875:T:C	8.93321e-14	2.3084	-1.364	2.06119e-07	0.204232	-1.42773	2.24884e-07	-1.76452	-1.43051
24884503	chr1:24884503:A:G	1.16091e-15	-1.97319	-1.42556	2.282e-08	-2.0068	-1.41751	5.45072e-07	-0.991086	-1.31862
24884705	chr1:24884705:C:T	2.73013e-14	-2.77212e-10	-0.241025	7.01832e-07	-2.77212e-10	0.00174695	6.44017e-06	-2.77212e-10	0.15969
24884707	chr1:24884707:T:C	2.54359e-14	-1.71618	1.40439	3.93728e-07	-1.80346	1.22717	3.74612e-06	-2.0095	1.62736
24885335	chr1:24885335:C:T	8.39251e-15	-2.77212e-10	-1.42062	1.69968e-07	-2.77212e-10	-1.41633	1.33828e-06	-2.77212e-10	-1.41148
24885858	chr1:24885858:A:G	9.83973e-15	-2.77212e-10	-1.26153	1.96375e-07	-2.77212e-10	-1.27192	1.33124e-06	-2.77212e-10	-1.41676
24885887	chr1:24885887:A:G	1.65028e-13	2.95925	-1.40109	4.44969e-07	0.965271	-1.41921	4.08001e-06	1.13765	-1.43441
24885906	chr1:24885906:G:A	1.38533e-14	-0.919431	-4.1799e-10	1.01012e-07	-1.9367	-4.1799e-10	7.6529e-07	-1.97037	-4.1799e-10
24885954	chr1:24885954:T:C	1.03478e-14	-2.77212e-10	-1.21119	2.0491e-07	-2.77212e-10	-1.22938	1.37204e-06	-2.77212e-10	-1.38657
24886182	chr1:24886182:C:A	1.71595e-13	2.07584	-0.478661	6.03636e-07	0.10846	-0.257436	1.53956e-06	-1.62463	0.353261
24886555	chr1:24886555:T:C	1.17787e-15	-1.95994	-1.4243	2.297e-08	-2.0019	-1.41586	5.1301e-07	-1.05553	-1.3148
24886746	chr1:24886746:C:T	1.52514e-14	-0.823283	-4.1799e-10	2.88999e-07	-0.885525	-4.1799e-10	1.32734e-06	-1.41968	-4.1799e-10
24887051	chr1:24887051:G:A	2.29134e-14	-1.74794	1.3317	3.56706e-07	-1.8305	1.15546	3.46537e-06	-2.00664	1.54659
24887312	chr1:24887312:A:G	1.16203e-15	-1.97326	-1.42453	2.28498e-08	-2.00686	-1.41614	5.47048e-07	-0.990543	-1.31554
24887322	chr1:24887322:A:C	1.20165e-15	-1.95728	-1.40699	2.35087e-08	-2.00082	-1.39376	5.30864e-07	-1.0668	-1.26932
24887538	chr1:24887538:A:G	9.92326e-15	-2.77212e-10	-1.25308	2.04622e-07	-2.77212e-10	-1.23078	2.2549e-06	-2.77212e-10	-0.889757
24887542	chr1:24887542:A:G	1.13032e-15	-1.99104	-1.43442	2.2453e-08	-2.01048	-1.43005	6.05215e-07	-0.852638	-1.3524
24887793	chr1:24887793:A:G	1.16152e-15	-1.97108	-1.42715	2.27587e-08	-2.00739	-1.41961	5.5196e-07	-0.972395	-1.32475
24888417	chr1:24888417:A:G	1.29033e-15	-1.97951	-1.31355	2.62766e-08	-2.00495	-1.27832	7.96373e-07	-0.806043	-1.12451
24888756	chr1:24888756:T:C	1.46757e-14	-1.42261	0.560839	2.36263e-07	-1.58094	0.493937	2.63677e-06	-1.39745	0.664141
24888760	chr1:24888760:G:A	4.30189e-15	-0.662875	-1.42603	9.51865e-08	-0.56212	-1.43399	2.16743e-06	0.498696	-1.42802
24888790	chr1:24888790:TATTTATTTATTTATTTTTTA:T	1.40907e-14	-0.902446	-4.1799e-10	2.00224e-07	-1.25251	-4.1799e-10	1.40185e-06	-1.36507	-4.1799e-10
24888830	chr1:24888830:G:A	1.17213e-14	-1.4525	0.365949	1.7139e-07	-1.60086	0.192853	1.07835e-06	-1.99078	0.363346
24888861	chr1:24888861:G:A	8.2618e-15	-2.77212e-10	-1.43632	1.67639e-07	-2.77212e-10	-1.43013	1.33428e-06	-2.77212e-10	-1.41448
24888940	chr1:24888940:T:G	1.10063e-14	-2.77212e-10	-1.14949	2.26767e-07	-2.77212e-10	-1.12802	1.76538e-06	-2.77212e-10	-1.1345
24889141	chr1:24889141:G:A	1.63918e-15	-1.62349	-1.43027	2.8679e-08	-1.76443	-1.43135	2.20044e-07	-1.79775	-1.41904
24889152	chr1:24889152:T:C	8.29006e-15	-2.77212e-10	-1.4329	1.67262e-07	-2.77212e-10	-1.43239	1.32022e-06	-2.77212e-10	-1.42507
24889259	chr1:24889259:T:C	1.3248e-13	1.89601	-0.557541	4.68261e-07	-0.0286164	-0.374305	9.44011e-07	-1.58635	-0.174136
24889393	chr1:24889393:A:G	8.29826e-15	-2.77212e-10	-1.43191	1.67603e-07	-2.77212e-10	-1.43035	1.30532e-06	-2.77212e-10	-1.43642
24889432	chr1:24889432:T:C	1.43571e-14	-2.77212e-10	-0.883711	2.66931e-07	-2.77212e-10	-0.964958	2.81456e-06	-2.77212e-10	-0.66806
24889498	chr1:24889498:G:A	7.08167e-15	-1.50708	-0.083367	1.15733e-07	-1.71505	-0.085612	9.78577e-07	-1.4788	-0.245724
24889516	chr1:24889516:C:A	1.75001e-14	-2.77212e-10	-0.68575	3.49443e-07	-2.77212e-10	-0.695608	3.09336e-06	-2.77212e-10	-0.573607
24889540	chr1:24889540:A:G	1.31593e-15	-1.88146	-1.39196	2.36213e-08	-1.99689	-1.39291	3.56085e-07	-1.29965	-1.4358
24889555	chr1:24889555:A:G	1.74036e-15	-1.90828	-1.08558	3.28629e-08	-2.00547	-1.05413	7.69636e-07	-1.20208	-0.762626
24889661	chr1:24889661:T:A	2.25629e-15	-1.60074	-1.1335	3.76559e-08	-1.79095	-1.13251	3.27605e-07	-1.58219	-1.23662
24889674	chr1:24889674:T:A	1.31454e-15	-1.89231	-1.38216	2.37934e-08	-1.99996	-1.38258	3.64108e-07	-1.27662	-1.43655
24889746	chr1:24889746:C:T	1.35168e-14	-2.77212e-10	-0.944023	2.78995e-07	-2.77212e-10	-0.920753	2.55588e-06	-2.77212e-10	-0.764467
24889887	chr1:24889887:G:A	5.76873e-15	-0.367063	-1.42844	4.6335e-08	-1.28356	-1.43249	1.76339e-07	-2.01009	-1.42812
24889981	chr1:24889981:C:T	9.30807e-15	-2.77212e-10	-1.31708	1.88768e-07	-2.77212e-10	-1.31143	1.3892e-06	-2.77212e-10	-1.37414
24890003	chr1:24890003:A:G	1.38746e-15	-1.82772	-1.39277	2.41126e-08	-1.97638	-1.39283	3.20407e-07	-1.40528	-1.43575
24890119	chr1:24890119:T:C	1.34088e-14	-2.77212e-10	-0.952048	2.69063e-07	-2.77212e-10	-0.957	2.32403e-06	-2.77212e-10	-0.85956
24890239	chr1:24890239:G:T	1.37917e-14	-2.77212e-10	-0.923889	2.56955e-07	-2.77212e-10	-1.00305	2.72604e-06	-2.77212e-10	-0.700017
24890513	chr1:24890513:C:T	1.86933e-15	-1.87268	-1.0497	3.44739e-08	-1.99573	-1.01602	7.47908e-07	-1.28418	-0.70916
24890855	chr1:24890855:G:A	7.25564e-14	1.84546	-1.10906	3.3008e-07	0.258272	-1.01089	2.29544e-06	0.264472	-1.13641
24891369	chr1:24891369:C:T	1.30851e-14	-2.77212e-10	-0.976481	2.45979e-07	-2.77212e-10	-1.0467	2.65233e-06	-2.77212e-10	-0.727425
24891503	chr1:24891503:T:C	2.34626e-15	-1.60091	-1.09423	3.63414e-08	-1.8623	-1.0967	2.83215e-07	-1.68522	-1.2792
24891635	chr1:24891635:A:C	1.70536e-15	-1.64359	-1.37059	2.70196e-08	-1.88464	-1.37075	2.50752e-07	-1.6499	-1.43626
24892088	chr1:24892088:A:AC	5.33071e-15	-1.87447	-4.1799e-10	1.04615e-07	-1.90166	-4.1799e-10	8.19827e-07	-1.90153	-4.1799e-10
24892194	chr1:24892194:G:A	3.37949e-13	3.19987	-0.924928	1.04687e-06	1.31373	-0.912109	4.8761e-06	0.908817	-1.02734
24892217	chr1:24892217:C:CTTG	1.58738e-14	-2.77212e-10	-0.783288	3.15976e-07	-2.77212e-10	-0.796281	1.75212e-06	-2.77212e-10	-1.14204
24892650	chr1:24892650:T:C	1.50895e-14	0.530287	-1.36425	8.20875e-08	-0.70794	-1.43622	2.02862e-07	-1.95276	-1.34533
24892701	chr1:24892701:C:A	1.50364e-14	-2.77212e-10	-0.837482	2.78481e-07	-2.77212e-10	-0.922598	2.97784e-06	-2.77212e-10	-0.611667
24893317	chr1:24893317:AG:A	9.52347e-15	-2.77212e-10	-1.2942	1.97535e-07	-2.77212e-10	-1.26603	1.65742e-06	-2.77212e-10	-1.1976
24893359	chr1:24893359:G:A	8.76513e-15	-2.77212e-10	-1.37718	1.77496e-07	-2.77212e-10	-1.373	1.48383e-06	-2.77212e-10	-1.30824
24893432	chr1:24893432:T:C	8.3598e-15	-2.77212e-10	-1.42452	1.67714e-07	-2.77212e-10	-1.42969	1.31856e-06	-2.77212e-10	-1.42633
24893445	chr1:24893445:A:G	1.38469e-14	-2.77212e-10	-0.919895	2.57737e-07	-2.77212e-10	-1.00001	2.71118e-06	-2.77212e-10	-0.705481
24894050	chr1:24894050:T:G	2.26205e-15	-1.70379	-1.02789	3.71462e-08	-1.9158	-1.02128	3.33339e-07	-1.5984	-1.20306
24894099	chr1:24894099:C:T	3.13084e-15	-1.48922	-0.917436	4.64194e-08	-1.79144	-0.922786	2.92502e-07	-1.7724	-1.15975
24894180	chr1:24894180:A:G	2.7787e-14	1.18518	-1.40856	1.38004e-07	-0.26306	-1.36161	6.08585e-07	-0.768711	-1.43077
24894529	chr1:24894529:CTT:C	8.70529e-15	-2.77212e-10	-1.38403	1.74525e-07	-2.77212e-10	-1.38988	1.31223e-06	-2.77212e-10	-1.43114
24894998	chr1:24894998:C:T	1.34446e-15	-1.99707	-1.25489	2.70364e-08	-1.98087	-1.27389	4.18089e-07	-1.17086	-1.40407
24895133	chr1:24895133:T:A	9.7403e-15	-2.77212e-10	-1.27169	1.90366e-07	-2.77212e-10	-1.303	1.38924e-06	-2.77212e-10	-1.37411
24895617	chr1:24895617:CTTGAGGCCAAGAGT:C	4.69861e-15	-2.00069	-4.1799e-10	9.38347e-08	-2.01041	-4.1799e-10	7.56764e-07	-1.98157	-4.1799e-10
24895888	chr1:24895888:T:C	3.37298e-15	-2.00928	-0.32288	6.21671e-08	-2.00969	-0.412428	7.59664e-07	-1.4335	-0.544246
24895931	chr1:24895931:C:T	8.26416e-15	-2.77212e-10	-1.43603	1.66561e-07	-2.77212e-10	-1.43659	1.30512e-06	-2.77212e-10	-1.43657
24896002	chr1:24896002:G:A	1.9802e-14	-2.77212e-10	-0.562172	4.08538e-07	-2.77212e-10	-0.539362	4.47523e-06	-2.77212e-10	-0.204306
24896050	chr1:24896050:G:A	1.68384e-14	-2.77212e-10	-0.724294	3.04706e-07	-2.77212e-10	-0.832601	2.54584e-06	-2.77212e-10	-0.768402
24896086	chr1:24896086:A:T	8.77908e-15	-2.77212e-10	-1.37559	1.795e-07	-2.77212e-10	-1.36177	1.37399e-06	-2.77212e-10	-1.38514
24896454	chr1:24896454:G:A	1.37129e-15	-1.82959	-1.40261	2.6841e-08	-1.83643	-1.42559	2.19067e-07	-1.82922	-1.39203
24896554	chr1:24896554:C:T	2.29368e-14	-2.77212e-10	-0.415214	4.05967e-07	-2.77212e-10	-0.545675	3.42927e-06	-2.77212e-10	-0.470517
24897005	chr1:24897005:C:T	1.0551e-14	-2.77212e-10	-1.19174	1.96547e-07	-2.77212e-10	-1.27104	1.90319e-06	-2.77212e-10	-1.05933
24897345	chr1:24897345:A:G	1.94387e-14	0.798395	-1.37908	1.05459e-07	-0.474404	-1.41922	1.97736e-07	-1.91086	-1.41283
24897920	chr1:24897920:A:G	9.09721e-14	1.92975	-0.967155	7.57003e-07	0.95572	-0.8783	4.98671e-07	-1.49962	-0.899057
24897921	chr1:24897921:A:G	1.10965e-13	2.00266	-0.841403	9.41311e-07	1.03592	-0.740592	6.26789e-07	-1.46602	-0.703987
24898014	chr1:24898014:C:T	1.98947e-14	-2.77212e-10	-0.557505	4.21092e-07	-2.77212e-10	-0.509097	3.50459e-06	-2.77212e-10	-0.448791
24898018	chr1:24898018:C:T	1.15659e-15	-1.99286	-1.40962	2.62885e-08	-1.92736	-1.35546	4.23661e-07	-1.41333	-1.14836
24898660	chr1:24898660:C:T	5.51486e-15	-1.84051	-4.1799e-10	9.62341e-08	-1.98516	-4.1799e-10	7.3762e-07	-2.00719	-4.1799e-10
24899438	chr1:24899438:C:A	1.0762e-14	-2.77212e-10	-1.17193	2.13826e-07	-2.77212e-10	-1.18678	1.46644e-06	-2.77212e-10	-1.32002
24900261	chr1:24900261:G:T	3.18363e-14	-2.77212e-10	-0.087352	5.29382e-07	-2.77212e-10	-0.280236	6.69739e-06	-2.77212e-10	0.198853
24900495	chr1:24900495:G:A	8.006e-15	-1.46777	-4.1799e-10	1.84467e-07	-1.33447	-4.1799e-10	8.39595e-07	-1.8777	-4.1799e-10
24901155	chr1:24901155:G:C	1.74133e-14	-2.77212e-10	-0.690722	3.45097e-07	-2.77212e-10	-0.708122	2.43232e-06	-2.77212e-10	-0.81402
24901186	chr1:24901186:G:A	9.11275e-15	-1.39891	0.0606279	3.66863e-07	-1.0523	0.40534	2.26411e-05	0.49131	0.925593
24901346	chr1:24901346:A:T	1.78101e-14	-2.77212e-10	-0.668194	3.45035e-07	-2.77212e-10	-0.708302	1.96488e-06	-2.77212e-10	-1.02743
24901454	chr1:24901454:G:A	1.43521e-13	-2.77212e-10	1.41852	3.07631e-06	-2.77212e-10	1.47954	2.67564e-05	-2.77212e-10	1.58391
24901701	chr1:24901701:G:A	9.15433e-15	-2.77212e-10	-1.33373	1.98691e-07	-2.77212e-10	-1.26019	1.57286e-06	-2.77212e-10	-1.24997
24901928	chr1:24901928:G:A	1.08957e-14	-2.77212e-10	-1.15959	2.13782e-07	-2.77212e-10	-1.18699	1.40746e-06	-2.77212e-10	-1.36108
24902022	chr1:24902022:C:T	1.63067e-14	-2.77212e-10	-0.756384	3.36552e-07	-2.77212e-10	-0.733196	3.50757e-06	-2.77212e-10	-0.447943
24902804	chr1:24902804:C:T	5.15736e-14	-2.77212e-10	0.395051	1.09083e-06	-2.77212e-10	0.442744	1.13005e-05	-2.77212e-10	0.721985
24903216	chr1:24903216:T:A	1.61607e-14	-2.77212e-10	-0.765376	3.2962e-07	-2.77212e-10	-0.754007	3.05307e-06	-2.77212e-10	-0.586716
24903301	chr1:24903301:G:A	5.22656e-15	-1.8942	-4.1799e-10	1.02422e-07	-1.92285	-4.1799e-10	7.44419e-07	-1.99802	-4.1799e-10
24903446	chr1:24903446:A:G	8.88751e-15	-2.77212e-10	-1.36331	1.77996e-07	-2.77212e-10	-1.37019	1.32134e-06	-2.77212e-10	-1.42422
24903640	chr1:24903640:C:T	1.64917e-15	-2.00296	-1.04473	4.06255e-08	-1.93006	-0.917491	5.37332e-07	-1.41168	-0.912325
24904574	chr1:24904574:G:A	1.88441e-14	-2.77212e-10	-0.611756	3.97815e-07	-2.77212e-10	-0.56596	4.14718e-06	-2.77212e-10	-0.280435
24905071	chr1:24905071:G:T	7.32909e-15	-1.4865	-0.0696063	1.74282e-07	-1.34581	-0.0454592	1.03257e-06	-1.92888	0.258062
24905316	chr1:24905316:A:G	4.66535e-15	-2.0078	-4.1799e-10	9.57811e-08	-1.98988	-4.1799e-10	7.58778e-07	-1.97891	-4.1799e-10
24905888	chr1:24905888:C:T	1.88586e-14	-2.77212e-10	-0.610991	4.23366e-07	-2.77212e-10	-0.503711	4.9898e-06	-2.77212e-10	-0.0954691
24906039	chr1:24906039:C:T	2.81847e-14	-2.77212e-10	-0.20918	5.69884e-07	-2.77212e-10	-0.206515	4.09131e-06	-2.77212e-10	-0.293999
24906343	chr1:24906343:A:G	1.93593e-14	-2.77212e-10	-0.584787	4.04131e-07	-2.77212e-10	-0.550208	3.35389e-06	-2.77212e-10	-0.492745
24906427	chr1:24906427:G:A	1.98406e-14	-2.77212e-10	-0.560228	4.18935e-07	-2.77212e-10	-0.514233	4.40033e-06	-2.77212e-10	-0.221186
24906540	chr1:24906540:G:A	1.38155e-14	-2.77212e-10	-0.922164	2.76415e-07	-2.77212e-10	-0.930046	2.09832e-06	-2.77212e-10	-0.961729
24906657	chr1:24906657:C:T	1.93355e-14	-2.77212e-10	-0.586017	4.08122e-07	-2.77212e-10	-0.540381	4.27824e-06	-2.77212e-10	-0.249323
24907571	chr1:24907571:T:G	6.68096e-15	-0.212183	-1.43651	1.07684e-07	-0.447767	-1.42498	2.29469e-07	-1.74553	-1.42932
24907992	chr1:24907992:G:A	8.83751e-15	-2.77212e-10	-1.36895	1.7831e-07	-2.77212e-10	-1.36843	1.37967e-06	-2.77212e-10	-1.38102
24908299	chr1:24908299:A:G	9.45159e-15	-2.77212e-10	-1.30177	1.88866e-07	-2.77212e-10	-1.31091	1.3654e-06	-2.77212e-10	-1.39142
24908497	chr1:24908497:A:G	8.83237e-15	-2.77212e-10	-1.36953	1.80801e-07	-2.77212e-10	-1.35455	1.42336e-06	-2.77212e-10	-1.34985
24908617	chr1:24908617:T:C	7.51916e-15	-0.0991945	-1.43131	1.18926e-07	-0.338671	-1.43478	2.38344e-07	-1.70071	-1.4362
24908646	chr1:24908646:G:A	2.03768e-14	-2.77212e-10	-0.533562	4.59192e-07	-2.77212e-10	-0.422478	5.50377e-06	-2.77212e-10	0.00256908
24909175	chr1:24909175:A:G	1.88558e-14	-2.77212e-10	-0.611137	3.99393e-07	-2.77212e-10	-0.562002	4.00401e-06	-2.77212e-10	-0.315569
24909309	chr1:24909309:T:C	1.86256e-14	-2.77212e-10	-0.623422	3.94397e-07	-2.77212e-10	-0.57459	3.94699e-06	-2.77212e-10	-0.329913
24909327	chr1:24909327:A:G	8.8952e-15	-2.77212e-10	-1.36245	1.78063e-07	-2.77212e-10	-1.36981	1.32391e-06	-2.77212e-10	-1.42227
24909352	chr1:24909352:A:G	1.859e-14	-2.77212e-10	-0.625335	3.93612e-07	-2.77212e-10	-0.576581	3.93823e-06	-2.77212e-10	-0.332135
24910443	chr1:24910443:C:T	1.36138e-15	-1.94044	-1.29901	2.46683e-08	-1.99416	-1.35227	1.85608e-07	-1.9662	-1.42078
24911320	chr1:24911320:T:C	1.25173e-14	-2.77212e-10	-1.02085	2.43221e-07	-2.77212e-10	-1.05798	1.48574e-06	-2.77212e-10	-1.30695
24911495	chr1:24911495:C:T	1.11722e-13	0.777112	0.390943	2.58737e-06	0.877613	0.428838	6.2583e-06	-0.558567	0.689611
24911549	chr1:24911549:G:A	4.99221e-15	-1.94008	-4.1799e-10	9.63059e-08	-1.98442	-4.1799e-10	7.35237e-07	-2.01043	-4.1799e-10
24911861	chr1:24911861:C:T	1.28808e-14	-2.77212e-10	-0.992221	2.48668e-07	-2.77212e-10	-1.03583	1.50839e-06	-2.77212e-10	-1.29182
24912140	chr1:24912140:A:G	6.2673e-15	-0.280193	-1.43242	1.09345e-07	-0.500712	-1.35673	2.95815e-07	-1.82404	-1.09684
24912473	chr1:24912473:G:A	1.56568e-14	-2.77212e-10	-0.797055	2.98363e-07	-2.77212e-10	-0.853635	1.71072e-06	-2.77212e-10	-1.16595
24912798	chr1:24912798:T:C	4.08143e-15	-1.69305	-0.448463	1.23082e-07	-1.50147	-0.237631	2.85981e-06	-0.504369	-0.147742
24912871	chr1:24912871:A:G	2.32281e-14	-0.402596	-4.1799e-10	3.8337e-07	-0.602946	-4.1799e-10	2.64257e-06	-0.731112	-4.1799e-10
24913460	chr1:24913460:C:T	1.66389e-14	-2.77212e-10	-0.736216	3.15627e-07	-2.77212e-10	-0.797385	1.78341e-06	-2.77212e-10	-1.12434
24913850	chr1:24913850:T:C	4.78864e-15	-0.550728	-1.43098	7.83356e-08	-0.769736	-1.42121	2.21313e-07	-1.92886	-1.28219
24914313	chr1:24914313:C:T	2.08447e-14	-2.77212e-10	-0.510859	4.46855e-07	-2.77212e-10	-0.449714	4.28841e-06	-2.77212e-10	-0.246949
24914565	chr1:24914565:G:A	9.82911e-13	2.01742	1.32514	1.8655e-05	1.98076	1.30116	1.40586e-05	-0.185655	1.12603
24914625	chr1:24914625:A:G	5.19835e-15	-1.9363	0.036682	1.48824e-07	-1.64748	0.0982978	9.00115e-07	-1.87504	0.0669451
24914940	chr1:24914940:G:A	1.03714e-14	-2.77212e-10	-1.2089	2.13967e-07	-2.77212e-10	-1.18612	1.97561e-06	-2.77212e-10	-1.02199
24915702	chr1:24915702:C:T	9.267e-15	-2.01048	0.688982	2.68252e-07	-1.97485	1.01482	9.18753e-06	-1.74975	2.26474
24916085	chr1:24916085:C:T	1.65751e-15	-1.98896	-1.05368	3.20879e-08	-1.96015	-1.12332	4.49595e-07	-1.49051	-1.01176
24916435	chr1:24916435:G:A	3.59846e-15	-1.93947	-0.327978	8.94846e-08	-2.00681	-0.0510705	1.93504e-06	-1.93939	0.896653
24916519	chr1:24916519:C:T	1.13557e-14	-2.77212e-10	-1.11824	2.215e-07	-2.77212e-10	-1.15152	1.46176e-06	-2.77212e-10	-1.32323
24916703	chr1:24916703:A:G	3.71221e-15	-1.94934	-0.286989	9.35711e-08	-2.00876	-0.00447073	2.07356e-06	-1.92921	0.955606
24916983	chr1:24916983:G:A	6.0627e-15	-2.00095	0.255143	1.69791e-07	-1.99988	0.582498	5.01011e-06	-1.82795	1.73654
24917162	chr1:24917162:G:A	1.6964e-14	-2.77212e-10	-0.716862	3.17842e-07	-2.77212e-10	-0.790392	2.46174e-06	-2.77212e-10	-0.801995
24917276	chr1:24917276:A:G	1.68039e-15	-1.92203	-1.1069	3.1876e-08	-2.01041	-1.07968	3.80431e-07	-1.90612	-0.763191
24917469	chr1:24917469:A:G	1.5439e-14	-0.811059	-4.1799e-10	3.18391e-07	-0.788667	-4.1799e-10	1.29401e-06	-1.44512	-4.1799e-10
24917498	chr1:24917498:T:G	1.07748e-14	-2.77212e-10	-1.17075	2.20796e-07	-2.77212e-10	-1.15471	2.03239e-06	-2.77212e-10	-0.993654
24917818	chr1:24917818:G:T	8.26683e-15	-2.77212e-10	-1.43571	1.6684e-07	-2.77212e-10	-1.43491	1.31559e-06	-2.77212e-10	-1.42858
24918589	chr1:24918589:AG:A	1.10543e-14	-2.77212e-10	-1.14513	2.20464e-07	-2.77212e-10	-1.15621	1.65407e-06	-2.77212e-10	-1.19963
24918590	chr1:24918590:G:T	2.62276e-14	0.933055	-1.2142	4.97095e-07	0.825688	-1.16885	1.83688e-06	0.0274214	-1.12222
24918594	chr1:24918594:G:T	1.39822e-15	-1.90839	-1.30437	3.01563e-08	-1.85301	-1.29255	4.93335e-07	-1.2068	-1.20264
24919574	chr1:24919574:C:T	6.94381e-14	-2.77212e-10	0.692477	1.62553e-06	-2.77212e-10	0.841644	1.58477e-05	-2.77212e-10	1.06016
24920409	chr1:24920409:G:A	1.13363e-14	-2.77212e-10	-1.11994	2.15803e-07	-2.77212e-10	-1.17758	1.92135e-06	-2.77212e-10	-1.04984
24920863	chr1:24920863:TG:T	8.50462e-15	-2.77212e-10	-1.40735	1.70692e-07	-2.77212e-10	-1.41209	1.31487e-06	-2.77212e-10	-1.42912
24921782	chr1:24921782:G:A	7.0156e-15	-1.59982	-4.1799e-10	1.19067e-07	-1.77226	-4.1799e-10	9.22249e-07	-1.7838	-4.1799e-10
24922111	chr1:24922111:C:T	2.19766e-13	-2.77212e-10	1.84461	5.93227e-06	-2.77212e-10	2.13622	7.26079e-05	-2.77212e-10	2.58221
24923093	chr1:24923093:C:T	8.55466e-15	-2.77212e-10	-1.40148	1.69841e-07	-2.77212e-10	-1.41708	1.33225e-06	-2.77212e-10	-1.416
24923283	chr1:24923283:C:T	1.76437e-14	-2.77212e-10	-0.67758	3.29238e-07	-2.77212e-10	-0.755168	1.73014e-06	-2.77212e-10	-1.15466
24923285	chr1:24923285:C:T	1.9782e-14	-2.77212e-10	-0.563185	3.68811e-07	-2.77212e-10	-0.641664	1.86652e-06	-2.77212e-10	-1.07879
24923518	chr1:24923518:G:A	8.70736e-15	-2.77212e-10	-1.38379	1.7391e-07	-2.77212e-10	-1.39341	1.37926e-06	-2.77212e-10	-1.38132
24924042	chr1:24924042:CA:C	4.29115e-15	-1.0745	-1.01691	6.07307e-08	-1.34576	-1.09973	2.8969e-07	-1.98553	-0.956273
24924339	chr1:24924339:C:T	2.78165e-15	-1.16714	-1.35777	3.75656e-08	-1.50032	-1.42554	1.76479e-07	-2.01048	-1.42694
24924362	chr1:24924362:A:C	1.38326e-13	-2.77212e-10	1.38166	3.57437e-06	-2.77212e-10	1.6296	4.74873e-05	-2.77212e-10	2.1576
24924776	chr1:24924776:C:T	1.26635e-13	-2.77212e-10	1.29335	3.27026e-06	-2.77212e-10	1.54068	4.31536e-05	-2.77212e-10	2.0619
24924835	chr1:24924835:G:A	2.34167e-15	-1.28416	-1.41294	3.7457e-08	-1.58519	-1.34356	1.89643e-07	-2.00773	-1.35774
24924933	chr1:24924933:G:A	3.97994e-15	-1.13896	-1.02773	5.69432e-08	-1.40034	-1.10955	2.83704e-07	-1.99481	-0.967875
24925215	chr1:24925215:T:C	5.61604e-15	-0.988029	-0.834302	7.58079e-08	-1.28311	-0.940638	3.57229e-07	-1.97239	-0.759852
24925432	chr1:24925432:A:T	3.92941e-15	-1.07208	-1.10738	4.20154e-08	-1.4644	-1.34951	1.74791e-07	-2.01046	-1.43656
24925447	chr1:24925447:T:C	1.4393e-13	-2.77212e-10	1.42137	3.72538e-06	-2.77212e-10	1.67098	4.97637e-05	-2.77212e-10	2.20442
24925450	chr1:24925450:G:A	1.39919e-13	-2.77212e-10	1.39311	3.60746e-06	-2.77212e-10	1.63881	4.67903e-05	-2.77212e-10	2.14281
24926161	chr1:24926161:C:T	6.37866e-15	-1.695	-4.1799e-10	1.45611e-07	-1.57101	-4.1799e-10	7.44239e-07	-1.99826	-4.1799e-10
24926180	chr1:24926180:A:G	1.6426e-13	-2.77212e-10	1.55349	4.25911e-06	-2.77212e-10	1.80487	5.75079e-05	-2.77212e-10	2.34906
24926232	chr1:24926232:A:G	1.67777e-14	-2.77212e-10	-0.727909	3.68263e-07	-2.77212e-10	-0.643149	2.94691e-06	-2.77212e-10	-0.622107
24927713	chr1:24927713:G:A	9.78139e-15	-2.77212e-10	-1.26748	1.97285e-07	-2.77212e-10	-1.2673	1.52293e-06	-2.77212e-10	-1.28223
24927826	chr1:24927826:C:T	3.30958e-15	-1.29675	-1.05438	4.8732e-08	-1.52952	-1.13609	2.73337e-07	-2.00874	-0.991179
24928062	chr1:24928062:T:C	8.58649e-15	-2.77212e-10	-1.39777	1.75854e-07	-2.77212e-10	-1.3823	1.39073e-06	-2.77212e-10	-1.37304
24928394	chr1:24928394:G:A	1.90847e-13	-2.77212e-10	1.70351	4.98268e-06	-2.77212e-10	1.96177	6.89972e-05	-2.77212e-10	2.5312
24929491	chr1:24929491:C:T	9.49953e-15	-1.29672	-4.1799e-10	1.25727e-07	-1.71784	-4.1799e-10	1.55278e-06	-1.26282	-4.1799e-10
24929953	chr1:24929953:G:A	2.22334e-15	-1.33044	-1.41851	3.27042e-08	-1.62964	-1.4348	1.76624e-07	-2.00276	-1.43384
24930791	chr1:24930791:G:T	1.26341e-14	-2.77212e-10	-1.01155	2.41138e-07	-2.77212e-10	-1.06658	1.79901e-06	-2.77212e-10	-1.11563
24931681	chr1:24931681:C:A	6.39322e-15	-1.69272	-4.1799e-10	1.09416e-07	-1.85679	-4.1799e-10	7.98191e-07	-1.92827	-4.1799e-10
24931810	chr1:24931810:G:T	3.66254e-15	-1.18234	-1.06746	5.29932e-08	-1.43622	-1.14557	2.69689e-07	-1.99989	-1.01347
24932094	chr1:24932094:G:C	5.71106e-15	-0.911759	-0.893794	7.63887e-08	-1.2197	-0.996409	3.40743e-07	-1.95614	-0.823354
24932376	chr1:24932376:G:C	3.6092e-15	-1.18218	-1.08229	5.24002e-08	-1.43642	-1.15662	2.65018e-07	-1.99983	-1.031
24932659	chr1:24932659:G:A	2.2759e-14	-2.77212e-10	-0.422997	4.31104e-07	-2.77212e-10	-0.485599	3.53758e-06	-2.77212e-10	-0.439422
24933726	chr1:24933726:C:T	1.76593e-14	-2.77212e-10	-0.676698	3.5817e-07	-2.77212e-10	-0.670941	3.81533e-06	-2.77212e-10	-0.363837
24934745	chr1:24934745:A:G	8.9531e-15	-2.77212e-10	-1.35596	1.78359e-07	-2.77212e-10	-1.36815	1.41812e-06	-2.77212e-10	-1.35353
24935469	chr1:24935469:T:A	2.94284e-15	-1.1418	-1.32678	4.85976e-08	-1.49604	-1.17233	2.29211e-07	-2.01041	-1.16557
24935623	chr1:24935623:A:C	1.15602e-14	-2.77212e-10	-1.10039	2.24535e-07	-2.77212e-10	-1.13791	1.66802e-06	-2.77212e-10	-1.19123
24936552	chr1:24936552:C:T	5.56207e-15	-1.83199	-4.1799e-10	1.1945e-07	-1.76905	-4.1799e-10	7.66723e-07	-1.9685	-4.1799e-10
24936660	chr1:24936660:C:T	7.77504e-15	-1.49704	-4.1799e-10	1.46305e-07	-1.56626	-4.1799e-10	1.33629e-06	-1.41297	-4.1799e-10
24936754	chr1:24936754:A:G	5.63104e-14	-2.77212e-10	0.482922	1.00079e-06	-2.77212e-10	0.356595	3.7792e-06	-2.77212e-10	-0.373352
24936815	chr1:24936815:C:T	4.65396e-15	-2.01024	-4.1799e-10	9.3994e-08	-2.00872	-4.1799e-10	7.71381e-07	-1.96244	-4.1799e-10
24937506	chr1:24937506:G:A	1.33662e-15	-1.96149	-1.29633	2.90379e-08	-1.92004	-1.26331	8.32596e-07	-0.635436	-1.25063
24937671	chr1:24937671:G:A	3.14996e-15	-1.4222	-0.978372	3.55049e-08	-1.86581	-1.11647	2.07119e-07	-2.00062	-1.2767
24937836	chr1:24937836:T:G	9.98964e-15	-2.77212e-10	-1.24641	2.12646e-07	-2.77212e-10	-1.19232	1.64191e-06	-2.77212e-10	-1.20701
24937947	chr1:24937947:A:G	8.98777e-15	-2.77212e-10	-1.35209	1.78307e-07	-2.77212e-10	-1.36844	1.37061e-06	-2.77212e-10	-1.38761
24938606	chr1:24938606:C:A	1.31619e-14	-2.77212e-10	-0.97063	2.51896e-07	-2.77212e-10	-1.02293	2.15927e-06	-2.77212e-10	-0.933096
24938788	chr1:24938788:C:T	3.10526e-14	-2.77212e-10	-0.112274	6.6712e-07	-2.77212e-10	-0.0489772	4.69953e-06	-2.77212e-10	-0.155402
24938789	chr1:24938789:G:A	7.49899e-14	-2.77212e-10	0.769396	1.42865e-06	-2.77212e-10	0.712534	1.42087e-05	-2.77212e-10	0.950988
24939840	chr1:24939840:G:A	1.29497e-13	-2.77212e-10	1.3157	2.42333e-06	-2.77212e-10	1.24095	2.55787e-05	-2.77212e-10	1.5389
24940266	chr1:24940266:G:A	8.86581e-15	-2.77212e-10	-1.36576	1.80188e-07	-2.77212e-10	-1.35795	1.3688e-06	-2.77212e-10	-1.38893
24940397	chr1:24940397:C:T	2.30903e-14	-2.77212e-10	-0.408545	4.25525e-07	-2.77212e-10	-0.498624	2.85976e-06	-2.77212e-10	-0.652126
24940613	chr1:24940613:G:A	5.60637e-14	-2.77212e-10	0.47853	1.18825e-06	-2.77212e-10	0.528285	1.30755e-05	-2.77212e-10	0.867873
24940715	chr1:24940715:T:G	1.48518e-14	-2.77212e-10	-0.849837	2.89366e-07	-2.77212e-10	-0.884256	2.14454e-06	-2.77212e-10	-0.939939
24940841	chr1:24940841:C:CCT	8.54002e-15	-2.77212e-10	-1.40319	1.73294e-07	-2.77212e-10	-1.39696	1.32319e-06	-2.77212e-10	-1.42282
24940900	chr1:24940900:C:T	2.81816e-14	-2.77212e-10	-0.209289	5.38205e-07	-2.77212e-10	-0.263708	3.78475e-06	-2.77212e-10	-0.371884
24942234	chr1:24942234:T:G	8.27297e-15	-2.77212e-10	-1.43496	1.6704e-07	-2.77212e-10	-1.43372	1.31563e-06	-2.77212e-10	-1.42855
24942791	chr1:24942791:GA:G	2.1384e-13	1.81727	-4.1799e-10	2.89966e-06	1.4204	-4.1799e-10	9.1268e-06	0.50835	-4.1799e-10
24942864	chr1:24942864:G:A	1.84817e-15	-1.94085	-0.992909	3.79209e-08	-1.91213	-1.00432	3.1956e-07	-1.85519	-0.988488
24943250	chr1:24943250:G:A	3.93042e-14	-2.77212e-10	0.123375	7.65253e-07	-2.77212e-10	0.0882586	5.44896e-06	-2.77212e-10	-0.00743935
24943518	chr1:24943518:G:A	4.66864e-15	-2.00709	-4.1799e-10	9.96168e-08	-1.95062	-4.1799e-10	8.47822e-07	-1.86795	-4.1799e-10
24943760	chr1:24943760:C:A	1.64404e-15	-1.92502	-1.12578	3.38675e-08	-1.89353	-1.13596	2.90898e-07	-1.80994	-1.1277
24944061	chr1:24944061:T:TA	2.00269e-14	-2.77212e-10	-0.55088	3.88863e-07	-2.77212e-10	-0.588721	2.87167e-06	-2.77212e-10	-0.64797
24944081	chr1:24944081:T:C	4.48942e-14	-1.60262	1.85897	2.33226e-07	-2.01044	0.910496	1.06201e-06	-1.88579	0.243086
24944524	chr1:24944524:C:T	1.13325e-14	-2.77212e-10	-1.12028	2.1981e-07	-2.77212e-10	-1.15918	1.84389e-06	-2.77212e-10	-1.09099
24944731	chr1:24944731:T:C	1.55612e-13	-2.77212e-10	1.4994	3.01689e-06	-2.77212e-10	1.46003	2.89547e-05	-2.77212e-10	1.66287
24944861	chr1:24944861:A:G	1.12598e-15	-1.99679	-1.43252	2.30132e-08	-1.98333	-1.43255	1.95556e-07	-1.90895	-1.42582
24945013	chr1:24945013:T:A	1.27316e-14	-2.77212e-10	-1.00387	2.45255e-07	-2.77212e-10	-1.04965	2.07695e-06	-2.77212e-10	-0.971963
24946318	chr1:24946318:G:A	1.82672e-15	-1.93444	-1.011	3.07063e-08	-2.009	-1.11848	2.68672e-07	-1.97365	-1.04348
24946526	chr1:24946526:G:A	7.31586e-15	-1.55791	-4.1799e-10	1.70242e-07	-1.41473	-4.1799e-10	9.1386e-07	-1.79294	-4.1799e-10
24946532	chr1:24946532:G:A	1.34175e-15	-1.82441	-1.42958	2.53901e-08	-1.88284	-1.43475	3.47741e-07	-1.3232	-1.43596
24946709	chr1:24946709:T:C	2.81205e-15	-1.89246	-0.621583	5.23488e-08	-2.00794	-0.586082	5.44654e-07	-1.94157	-0.368898
24947585	chr1:24947585:C:T	8.85929e-15	-2.77212e-10	-1.36649	1.78613e-07	-2.77212e-10	-1.36672	1.49551e-06	-2.77212e-10	-1.3004
24948310	chr1:24948310:C:T	8.35004e-15	-2.77212e-10	-1.42569	1.72733e-07	-2.77212e-10	-1.4002	1.31203e-06	-2.77212e-10	-1.43129
24948320	chr1:24948320:G:A	2.02559e-14	-2.77212e-10	-0.539514	4.01348e-07	-2.77212e-10	-0.557118	2.98453e-06	-2.77212e-10	-0.609423
24948332	chr1:24948332:G:A	8.53613e-15	-2.77212e-10	-1.40365	1.78767e-07	-2.77212e-10	-1.36587	1.3321e-06	-2.77212e-10	-1.41611
24948507	chr1:24948507:G:A	1.30174e-15	-1.85562	-1.42864	2.50994e-08	-1.89848	-1.43062	1.79599e-07	-1.98853	-1.43136
24948674	chr1:24948674:C:T	1.02096e-14	-2.77212e-10	-1.22463	2.02119e-07	-2.77212e-10	-1.24309	1.59196e-06	-2.77212e-10	-1.2379
24949368	chr1:24949368:C:T	3.12016e-15	-1.61945	-0.790618	3.18304e-08	-1.95618	-1.13534	2.22137e-07	-1.92664	-1.28068
24949373	chr1:24949373:C:A	8.65757e-15	-2.77212e-10	-1.38952	1.69251e-07	-2.77212e-10	-1.42056	1.36614e-06	-2.77212e-10	-1.39088
24950030	chr1:24950030:T:A	2.62394e-14	-0.280696	-4.1799e-10	2.37084e-07	-1.08353	-4.1799e-10	1.17806e-06	-1.539	-4.1799e-10
24950031	chr1:24950031:C:T	2.62285e-14	-0.28111	-4.1799e-10	2.37002e-07	-1.08388	-4.1799e-10	1.17775e-06	-1.53926	-4.1799e-10
24950046	chr1:24950046:G:A	1.26317e-15	-1.93071	-1.38363	2.61887e-08	-1.89671	-1.38991	2.10923e-07	-1.85198	-1.40715
24951491	chr1:24951491:C:T	1.85665e-15	-1.98356	-0.94563	4.68864e-08	-1.75422	-0.949998	4.22001e-07	-1.63149	-0.934127
24951716	chr1:24951716:G:A	8.26216e-15	-2.77212e-10	-1.43627	1.66652e-07	-2.77212e-10	-1.43604	1.32449e-06	-2.77212e-10	-1.42184
24951960	chr1:24951960:A:C	2.51734e-15	-1.74216	-0.88259	3.07734e-08	-1.95817	-1.16713	2.22172e-07	-1.91224	-1.29493
24952633	chr1:24952633:T:G	9.89269e-15	-2.77212e-10	-1.25616	1.91306e-07	-2.77212e-10	-1.29807	1.44787e-06	-2.77212e-10	-1.33277
24952689	chr1:24952689:C:T	1.34611e-15	-1.875	-1.37574	2.77466e-08	-1.89111	-1.33772	2.42051e-07	-1.7757	-1.34577
24952729	chr1:24952729:A:C	9.04167e-13	-2.77212e-10	3.25906	2.07568e-05	-2.77212e-10	3.38868	0.00020419	-2.77212e-10	3.61619
24953498	chr1:24953498:A:C	8.71214e-15	-2.77212e-10	-1.38324	1.69812e-07	-2.77212e-10	-1.41725	1.35388e-06	-2.77212e-10	-1.39989
24953652	chr1:24953652:T:C	4.308e-14	-2.77212e-10	0.2151	8.4175e-07	-2.77212e-10	0.183535	6.65533e-06	-2.77212e-10	0.192554
24954357	chr1:24954357:A:G	8.26161e-15	-2.77212e-10	-1.43634	1.67223e-07	-2.77212e-10	-1.43262	1.30855e-06	-2.77212e-10	-1.43395
24954405	chr1:24954405:C:T	1.87586e-14	-2.77212e-10	-0.616305	3.66606e-07	-2.77212e-10	-0.64766	2.84105e-06	-2.77212e-10	-0.65869
24954417	chr1:24954417:A:T	1.72516e-15	-1.62374	-1.3789	3.56002e-08	-1.59267	-1.38693	3.07731e-07	-1.47805	-1.40335
24954524	chr1:24954524:G:A	1.62549e-15	-1.65822	-1.40393	3.35659e-08	-1.62842	-1.41002	2.90093e-07	-1.51908	-1.42134
24955048	chr1:24955048:A:G	2.17188e-14	-2.77212e-10	-0.46978	4.30109e-07	-2.77212e-10	-0.487908	2.53876e-06	-2.77212e-10	-0.771188
24955979	chr1:24955979:C:T	1.43854e-14	-2.77212e-10	-0.881743	2.84856e-07	-2.77212e-10	-0.899963	2.02119e-06	-2.77212e-10	-0.999177
24956159	chr1:24956159:G:A	2.35729e-14	-2.77212e-10	-0.387859	4.73734e-07	-2.77212e-10	-0.391301	3.6527e-06	-2.77212e-10	-0.407398
24956515	chr1:24956515:G:A	8.26337e-15	-2.77212e-10	-1.43613	1.67292e-07	-2.77212e-10	-1.43221	1.30823e-06	-2.77212e-10	-1.43419
24956578	chr1:24956578:C:T	3.42502e-15	-1.16049	-1.15636	2.57896e-08	-1.98217	-1.31981	1.81959e-07	-2.00813	-1.39871
24956635	chr1:24956635:G:A	3.31382e-15	-1.18951	-1.16034	2.55956e-08	-1.9872	-1.32233	1.81461e-07	-2.00939	-1.40019
24956671	chr1:24956671:C:T	3.25173e-15	-1.19795	-1.17082	2.53909e-08	-1.98843	-1.32912	1.80716e-07	-2.00968	-1.40402
24956865	chr1:24956865:C:G	2.47623e-15	-1.22162	-1.4196	2.42257e-08	-1.98577	-1.37877	1.91284e-07	-2.00765	-1.34921
24957081	chr1:24957081:T:C	8.95598e-15	-2.77212e-10	-1.35564	1.77758e-07	-2.77212e-10	-1.37152	1.33329e-06	-2.77212e-10	-1.41521
24957100	chr1:24957100:C:T	8.69423e-15	-2.77212e-10	-1.3853	1.73949e-07	-2.77212e-10	-1.39319	1.39446e-06	-2.77212e-10	-1.37036
24957101	chr1:24957101:G:A	2.79669e-15	-1.26865	-1.25087	2.38551e-08	-1.99934	-1.38061	1.75964e-07	-2.01024	-1.4301
24958187	chr1:24958187:T:C	2.62862e-15	-1.26198	-1.31952	2.30778e-08	-1.99815	-1.41493	1.74809e-07	-2.01047	-1.43645
24958603	chr1:24958603:G:A	8.42681e-15	-2.77212e-10	-1.41654	1.6976e-07	-2.77212e-10	-1.41756	1.33604e-06	-2.77212e-10	-1.41315
24958757	chr1:24958757:C:T	1.05043e-14	-2.77212e-10	-1.19618	1.95882e-07	-2.77212e-10	-1.27444	1.70806e-06	-2.77212e-10	-1.16751
24959337	chr1:24959337:C:T	1.68517e-14	-0.723504	-4.1799e-10	3.46662e-07	-0.703597	-4.1799e-10	3.29158e-06	-0.511497	-4.1799e-10
24959800	chr1:24959800:T:C	8.27426e-15	-2.77212e-10	-1.43481	1.67427e-07	-2.77212e-10	-1.4314	1.35822e-06	-2.77212e-10	-1.39669
24960248	chr1:24960248:A:C	1.61944e-15	-2.00705	-1.05883	3.11412e-08	-1.96354	-1.14988	2.5577e-07	-1.79515	-1.27119
24960741	chr1:24960741:G:A	8.26323e-15	-2.77212e-10	-1.43614	1.67315e-07	-2.77212e-10	-1.43207	1.33255e-06	-2.77212e-10	-1.41577
24961683	chr1:24961683:C:T	9.32718e-15	-2.77212e-10	-1.31502	1.84225e-07	-2.77212e-10	-1.33579	1.53976e-06	-2.77212e-10	-1.27124
24961822	chr1:24961822:A:G	1.93975e-15	-1.9706	-0.914796	3.9784e-08	-1.85896	-1.00953	2.90506e-07	-1.74426	-1.19474
24961994	chr1:24961994:G:A	9.16114e-15	-2.77212e-10	-1.33299	1.80282e-07	-2.77212e-10	-1.35742	1.42607e-06	-2.77212e-10	-1.34795
24962341	chr1:24962341:A:C	1.62858e-15	-1.98951	-1.07074	3.33864e-08	-1.91423	-1.12957	2.42189e-07	-1.8277	-1.2932
24962380	chr1:24962380:G:A	8.27831e-15	-2.77212e-10	-1.43432	1.66626e-07	-2.77212e-10	-1.4362	1.30653e-06	-2.77212e-10	-1.43549
24962784	chr1:24962784:T:C	1.84352e-15	-1.95146	-0.984821	3.87309e-08	-1.81978	-1.07553	2.99692e-07	-1.68368	-1.22418
24962936	chr1:24962936:G:A	2.03556e-15	-1.99163	-0.845557	4.13189e-08	-1.91453	-0.916101	2.78271e-07	-1.82512	-1.1569
24963085	chr1:24963085:C:A	1.03947e-14	-2.77212e-10	-1.20667	2.09092e-07	-2.77212e-10	-1.20917	1.51542e-06	-2.77212e-10	-1.28717
24963121	chr1:24963121:T:C	2.50123e-15	-1.99235	-0.638821	4.32936e-08	-2.00373	-0.780212	2.61379e-07	-1.94783	-1.09682
24963243	chr1:24963243:C:G	9.35145e-15	-1.38602	0.0735902	9.17152e-08	-1.92321	-0.110047	5.04563e-07	-1.91321	-0.473714
24963303	chr1:24963303:G:C	3.46222e-15	-2.00001	-0.306042	5.95394e-08	-1.99821	-0.467096	3.33257e-07	-1.93453	-0.867181
24963334	chr1:24963334:AGGGCAGGCCAAT:A	1.12898e-14	-2.77212e-10	-1.12406	2.24146e-07	-2.77212e-10	-1.13965	1.71067e-06	-2.77212e-10	-1.16598
24963349	chr1:24963349:G:A	4.66051e-15	-2.00883	-4.1799e-10	9.82833e-08	-1.96409	-4.1799e-10	7.98648e-07	-1.9277	-4.1799e-10
24963955	chr1:24963955:A:G	2.57451e-15	-1.99774	-0.604557	4.48049e-08	-1.99994	-0.74969	2.70309e-07	-1.9369	-1.07416
24964055	chr1:24964055:A:G	8.36991e-15	-2.77212e-10	-1.42331	1.6746e-07	-2.77212e-10	-1.4312	1.31682e-06	-2.77212e-10	-1.42765
24964207	chr1:24964207:C:T	4.6685e-15	-2.00712	-4.1799e-10	9.82245e-08	-1.96469	-4.1799e-10	7.35198e-07	-2.01048	-4.1799e-10
24964519	chr1:24964519:A:T	7.64479e-15	-0.506501	-1.00743	4.95216e-08	-1.62946	-1.02008	3.40383e-07	-1.68244	-1.09811
24964957	chr1:24964957:C:T	2.56369e-14	-2.77212e-10	-0.303924	5.56749e-07	-2.77212e-10	-0.229832	4.17549e-06	-2.77212e-10	-0.273633
24965825	chr1:24965825:G:A	9.31243e-15	-1.42807	0.111462	2.36124e-07	-1.35052	0.262928	1.61722e-06	-1.729	0.506841
24965926	chr1:24965926:C:T	1.15636e-14	-2.77212e-10	-1.10009	2.22427e-07	-2.77212e-10	-1.14735	1.59587e-06	-2.77212e-10	-1.23545
24966107	chr1:24966107:C:T	2.18198e-14	0.0570703	-0.52221	2.4503e-07	-0.792926	-0.25764	1.29534e-06	-1.33419	-0.1099
24966177	chr1:24966177:C:T	2.27395e-15	-1.29069	-1.43575	2.51645e-08	-1.8957	-1.43082	2.05267e-07	-1.89307	-1.39324
24966364	chr1:24966364:C:T	8.56751e-15	-2.77212e-10	-1.39998	1.6817e-07	-2.77212e-10	-1.42697	1.40802e-06	-2.77212e-10	-1.36068
24966593	chr1:24966593:T:C	8.38023e-15	-1.42208	-4.1799e-10	1.00628e-07	-1.94051	-4.1799e-10	7.87393e-07	-1.94189	-4.1799e-10
24966710	chr1:24966710:A:G	2.46134e-15	-1.27068	-1.37658	2.74792e-08	-1.88666	-1.35185	2.33313e-07	-1.89263	-1.26561
24966746	chr1:24966746:G:A	2.54206e-15	-1.23505	-1.37993	2.76744e-08	-1.87538	-1.35606	2.36902e-07	-1.87312	-1.26986
24966865	chr1:24966865:C:T	2.32482e-15	-1.27181	-1.43251	2.55148e-08	-1.88865	-1.42404	2.10135e-07	-1.88555	-1.37732
24966994	chr1:24966994:G:C	8.28635e-15	-2.77212e-10	-1.43335	1.67002e-07	-2.77212e-10	-1.43394	1.30738e-06	-2.77212e-10	-1.43484
24967191	chr1:24967191:A:G	2.42841e-15	-1.28053	-1.38019	7.37248e-08	-0.890496	-1.36111	5.85857e-07	-0.912186	-1.32536
24967411	chr1:24967411:C:T	2.28815e-15	-1.33659	-1.38362	2.64168e-08	-1.91682	-1.36112	2.25377e-07	-1.9163	-1.27654
24967450	chr1:24967450:G:A	4.83175e-15	-1.01931	-0.953442	4.44303e-08	-1.80603	-0.951992	3.53974e-07	-1.83027	-0.911128
24967704	chr1:24967704:G:A	2.5253e-15	-1.25471	-1.36689	2.78724e-08	-1.88355	-1.34076	2.40162e-07	-1.88152	-1.24779
24967717	chr1:24967717:C:T	2.54452e-15	-1.23355	-1.38046	2.77101e-08	-1.87361	-1.35654	2.36944e-07	-1.87148	-1.27131
24967773	chr1:24967773:G:A	2.04725e-15	-1.40635	-1.42511	2.46184e-08	-1.93574	-1.41272	2.04625e-07	-1.93455	-1.3549
24967854	chr1:24967854:A:C	2.54026e-15	-1.2489	-1.3668	2.79548e-08	-1.88101	-1.34035	2.40735e-07	-1.87913	-1.2478
24968082	chr1:24968082:G:A	2.27247e-15	-1.30387	-1.42322	2.55646e-08	-1.90069	-1.41005	2.13676e-07	-1.89824	-1.34792
24968116	chr1:24968116:T:C	2.2038e-15	-1.34689	-1.41088	2.55699e-08	-1.91745	-1.39308	2.1567e-07	-1.91562	-1.32125
24968214	chr1:24968214:A:T	1.94462e-14	-2.77212e-10	-0.580305	4.58477e-07	-2.77212e-10	-0.424037	3.38187e-06	-2.77212e-10	-0.484435
24968383	chr1:24968383:G:A	4.67225e-15	-2.00632	-4.1799e-10	9.51061e-08	-1.99695	-4.1799e-10	8.23261e-07	-1.89735	-4.1799e-10
24968387	chr1:24968387:T:C	2.41895e-15	-1.28882	-1.37581	2.72166e-08	-1.89679	-1.35133	2.33339e-07	-1.89524	-1.26289
24968411	chr1:24968411:A:G	2.32903e-15	-1.31882	-1.38368	2.64356e-08	-1.91338	-1.36386	2.18858e-07	-1.91428	-1.30792
24968795	chr1:24968795:G:A	9.28647e-15	-2.77212e-10	-1.3194	1.83451e-07	-2.77212e-10	-1.34	1.38755e-06	-2.77212e-10	-1.37533
24968909	chr1:24968909:T:C	2.94569e-14	-1.18907	1.02404	5.18954e-07	-1.60918	1.30905	3.18195e-06	-1.83421	1.28884
24969089	chr1:24969089:G:A	4.20655e-15	-0.922983	-1.18833	3.69511e-08	-1.75665	-1.1857	2.92625e-07	-1.78287	-1.14886
24969213	chr1:24969213:G:T	1.69297e-14	-2.77212e-10	-0.718886	3.94483e-07	-2.77212e-10	-0.574371	2.96727e-06	-2.77212e-10	-0.615223
24969402	chr1:24969402:G:A	8.2847e-15	-2.77212e-10	-1.43355	1.66638e-07	-2.77212e-10	-1.43612	1.30662e-06	-2.77212e-10	-1.43542
24969414	chr1:24969414:C:T	8.44216e-15	-2.77212e-10	-1.41472	1.68726e-07	-2.77212e-10	-1.42367	1.32113e-06	-2.77212e-10	-1.42438
24969444	chr1:24969444:A:G	8.25969e-15	-2.77212e-10	-1.43657	1.6678e-07	-2.77212e-10	-1.43527	1.31722e-06	-2.77212e-10	-1.42734
24969493	chr1:24969493:C:T	8.41978e-15	-2.77212e-10	-1.41737	1.69312e-07	-2.77212e-10	-1.4202	1.30535e-06	-2.77212e-10	-1.43639
24969518	chr1:24969518:T:G	1.4913e-13	-2.77212e-10	1.45686	3.18418e-06	-2.77212e-10	1.514	2.80135e-05	-2.77212e-10	1.62982
24969877	chr1:24969877:A:G	1.01891e-14	-2.77212e-10	-1.22663	1.94556e-07	-2.77212e-10	-1.28123	1.39937e-06	-2.77212e-10	-1.36684
24969987	chr1:24969987:T:C	4.71532e-15	-0.659277	-1.33786	3.63496e-08	-1.68004	-1.27872	2.54092e-07	-1.74776	-1.32517
24970010	chr1:24970010:C:T	8.28665e-15	-2.77212e-10	-1.43331	1.67156e-07	-2.77212e-10	-1.43302	1.30848e-06	-2.77212e-10	-1.43399
24970069	chr1:24970069:A:C	4.40581e-15	-0.643052	-1.42198	2.66202e-08	-1.83369	-1.43658	1.81168e-07	-1.97803	-1.43316
24970072	chr1:24970072:T:G	4.01517e-15	-0.953656	-1.20422	3.39852e-08	-1.9055	-1.12052	2.36551e-07	-1.98662	-1.15783
24970073	chr1:24970073:C:T	3.97699e-15	-0.969243	-1.19819	3.40623e-08	-1.91036	-1.1134	2.37611e-07	-1.98892	-1.15106
24970086	chr1:24970086:A:G	1.08301e-14	-2.77212e-10	-1.16563	2.07428e-07	-2.77212e-10	-1.21716	1.4856e-06	-2.77212e-10	-1.30705
24970252	chr1:24970252:A:C	1.80496e-14	-0.310215	-0.34462	1.38833e-07	-1.51505	-0.103622	8.82051e-07	-1.61032	-0.218048
24970693	chr1:24970693:G:A	1.51486e-15	-1.70005	-1.43259	2.47531e-08	-1.90668	-1.43632	2.02886e-07	-1.87319	-1.42479
24970726	chr1:24970726:G:T	4.16002e-15	-2.00728	-0.115158	7.56491e-08	-1.93971	-0.286134	4.37907e-07	-1.8268	-0.701815
24970792	chr1:24970792:A:G	2.81664e-15	-2.01021	-0.502201	5.15962e-08	-1.95868	-0.649823	3.19409e-07	-1.85811	-0.98604
24970876	chr1:24970876:G:A	2.59813e-15	-2.01041	-0.582753	4.77371e-08	-1.96279	-0.723449	2.99771e-07	-1.86689	-1.04071
24970970	chr1:24970970:GTC:G	6.3229e-15	-2.00923	0.305449	1.10006e-07	-1.9578	0.106383	6.26534e-07	-1.86777	-0.302644
24971117	chr1:24971117:AGT:A	1.32868e-15	-1.82744	-1.43633	2.3434e-08	-1.9669	-1.43085	1.97862e-07	-1.93963	-1.38342
24971149	chr1:24971149:TGG:T	2.68165e-15	-2.01042	-0.551101	4.91539e-08	-1.96351	-0.693479	3.08643e-07	-1.86872	-1.00972
24971167	chr1:24971167:T:C	2.6522e-15	-2.00985	-0.562717	4.90255e-08	-1.9543	-0.705309	3.08684e-07	-1.85225	-1.02605
24971206	chr1:24971206:A:G	2.67292e-15	-2.00995	-0.554834	4.93255e-08	-1.95549	-0.69802	3.09724e-07	-1.85393	-1.02101
24971789	chr1:24971789:G:A	2.64879e-15	-2.00862	-0.565235	4.75229e-08	-1.98436	-0.706377	3.00605e-07	-1.9108	-0.99402
24972010	chr1:24972010:T:A	8.37114e-15	-2.77212e-10	-1.42317	1.6905e-07	-2.77212e-10	-1.42175	1.37803e-06	-2.77212e-10	-1.38221
24972350	chr1:24972350:C:T	2.38705e-14	-0.907422	0.532108	3.6103e-07	-1.45879	0.795808	1.90182e-06	-1.74707	0.687021
24972587	chr1:24972587:C:T	8.68951e-15	-2.77212e-10	-1.38584	1.75878e-07	-2.77212e-10	-1.38215	1.45891e-06	-2.77212e-10	-1.32517
24972742	chr1:24972742:G:A	8.31502e-15	-2.77212e-10	-1.42989	1.6775e-07	-2.77212e-10	-1.42947	1.31253e-06	-2.77212e-10	-1.43091
24972913	chr1:24972913:T:A	1.92942e-14	-0.834676	0.246525	1.80023e-07	-1.7357	0.376836	9.26159e-07	-1.78006	0.000487199
24972935	chr1:24972935:C:T	4.27018e-15	-2.01039	-0.0859094	7.65913e-08	-1.97676	-0.236704	4.40431e-07	-1.89562	-0.627246
24972941	chr1:24972941:T:A	1.93367e-14	-0.791161	0.20521	1.76127e-07	-1.71434	0.333595	9.09029e-07	-1.76035	-0.0378966
24972982	chr1:24972982:C:T	5.29116e-15	-1.88192	-4.1799e-10	9.43465e-08	-2.00497	-4.1799e-10	7.82763e-07	-1.94779	-4.1799e-10
24973111	chr1:24973111:C:T	1.98025e-14	-0.840643	0.278494	1.8567e-07	-1.73863	0.410656	9.53341e-07	-1.78144	0.0307948
24973257	chr1:24973257:CCA:C	2.07241e-14	-0.850755	0.334094	1.95447e-07	-1.74413	0.467469	9.98575e-07	-1.78728	0.0829907
24973325	chr1:24973325:G:A	2.08767e-14	-0.839597	0.330273	1.96033e-07	-1.73813	0.464468	9.99482e-07	-1.78212	0.0787362
24973345	chr1:24973345:T:C	1.84162e-14	-0.858382	0.223657	1.73806e-07	-1.74492	0.350911	8.97476e-07	-1.78853	-0.0224994
24973393	chr1:24973393:C:T	8.82825e-15	-2.77212e-10	-1.37	1.78008e-07	-2.77212e-10	-1.37012	1.40808e-06	-2.77212e-10	-1.36064
24973551	chr1:24973551:G:A	1.95871e-14	-0.861784	0.288698	1.85679e-07	-1.74882	0.420894	9.52805e-07	-1.79185	0.0406428
24973647	chr1:24973647:A:G	3.64195e-14	-2.77212e-10	0.0471454	7.85659e-07	-2.77212e-10	0.114575	6.62481e-06	-2.77212e-10	0.187957
24973765	chr1:24973765:A:G	1.94805e-14	-0.815104	0.236562	1.79959e-07	-1.72605	0.36683	9.27241e-07	-1.77102	-0.00738451
24973939	chr1:24973939:C:T	8.70488e-15	-2.77212e-10	-1.38407	1.73464e-07	-2.77212e-10	-1.39598	1.40575e-06	-2.77212e-10	-1.36229
24973945	chr1:24973945:T:C	3.6177e-15	-0.999684	-1.26243	3.72995e-08	-1.93495	-0.99802	3.57071e-07	-1.99776	-0.734926
24974003	chr1:24974003:T:C	2.31475e-14	-0.406072	-4.1799e-10	3.38695e-07	-0.726847	-4.1799e-10	1.77046e-06	-1.13163	-4.1799e-10
24974050	chr1:24974050:T:C	1.91045e-14	-0.842909	0.244876	1.78983e-07	-1.73986	0.375198	9.21444e-07	-1.78367	-0.00100432
24974141	chr1:24974141:C:T	1.925e-14	-0.851775	0.26133	1.81222e-07	-1.74403	0.391809	9.32062e-07	-1.78762	0.0143964
24974178	chr1:24974178:G:A	4.17611e-15	-2.01028	-0.108295	7.56971e-08	-1.96795	-0.257259	4.39824e-07	-1.88015	-0.644093
24974756	chr1:24974756:T:C	1.80941e-13	-2.77212e-10	1.65021	3.78921e-06	-2.77212e-10	1.68797	3.3795e-05	-2.77212e-10	1.81745
24974879	chr1:24974879:G:A	4.4441e-15	-0.76106	-1.29532	3.46511e-08	-1.84872	-1.1579	2.57143e-07	-1.94566	-1.11533
24974986	chr1:24974986:T:A	1.88854e-14	-0.861749	0.252182	1.78847e-07	-1.74771	0.382291	9.20429e-07	-1.79106	0.0052773
24975378	chr1:24975378:T:C	1.78372e-14	-0.950865	0.284191	1.77459e-07	-1.78964	0.416428	9.14232e-07	-1.8285	0.0359663
24975422	chr1:24975422:C:T	4.21501e-15	-2.00825	-0.101054	7.73856e-08	-1.95316	-0.249982	4.53426e-07	-1.85564	-0.638153
24975523	chr1:24975523:T:C	4.26758e-15	-1.92284	-0.174068	8.4205e-08	-1.79883	-0.319861	5.4119e-07	-1.62459	-0.692256
24975685	chr1:24975685:T:A	8.26004e-15	-2.77212e-10	-1.43653	1.66822e-07	-2.77212e-10	-1.43502	1.30683e-06	-2.77212e-10	-1.43526
24976004	chr1:24976004:G:A	1.8894e-14	-0.847393	0.23828	1.77523e-07	-1.7414	0.368551	9.13215e-07	-1.78498	-0.0086683
24976267	chr1:24976267:G:A	3.76895e-15	-0.974505	-1.24666	3.86865e-08	-1.92753	-0.968931	3.70011e-07	-1.99423	-0.702855
24976327	chr1:24976327:C:T	8.29081e-15	-2.77212e-10	-1.43281	1.67154e-07	-2.77212e-10	-1.43303	1.31111e-06	-2.77212e-10	-1.43199
24976489	chr1:24976489:T:C	8.27087e-15	-2.77212e-10	-1.43522	1.67445e-07	-2.77212e-10	-1.43129	1.31133e-06	-2.77212e-10	-1.43182
24976749	chr1:24976749:C:T	2.53511e-14	-2.77212e-10	-0.315137	5.00132e-07	-2.77212e-10	-0.337075	3.49543e-06	-2.77212e-10	-0.451409
24976924	chr1:24976924:T:G	8.33013e-15	-2.77212e-10	-1.42808	1.67929e-07	-2.77212e-10	-1.4284	1.31785e-06	-2.77212e-10	-1.42687
24976971	chr1:24976971:A:C	1.21813e-13	-2.77212e-10	1.25453	2.5692e-06	-2.77212e-10	1.2994	2.35024e-05	-2.77212e-10	1.45424
24977085	chr1:24977085:A:G	2.06341e-14	-0.794386	0.273374	1.87234e-07	-1.72521	0.405626	9.44083e-07	-1.78793	0.0275249
24977139	chr1:24977139:T:C	9.04383e-15	-2.77212e-10	-1.34588	1.86537e-07	-2.77212e-10	-1.32332	1.44729e-06	-2.77212e-10	-1.33317
24977455	chr1:24977455:G:T	8.65307e-15	-2.77212e-10	-1.39004	1.72617e-07	-2.77212e-10	-1.40087	1.32426e-06	-2.77212e-10	-1.42201
24977566	chr1:24977566:C:T	4.91095e-13	-2.77212e-10	2.64868	1.02054e-05	-2.77212e-10	2.67873	9.36467e-05	-2.77212e-10	2.83666
24977643	chr1:24977643:A:G	9.91348e-15	-0.887586	-0.366476	9.37642e-08	-1.75619	-0.254972	5.53671e-07	-1.79417	-0.499875
24977973	chr1:24977973:C:T	1.07464e-14	-0.917915	-0.255472	1.04661e-07	-1.76263	-0.138583	6.09723e-07	-1.80532	-0.392293
24978061	chr1:24978061:C:T	3.69634e-15	-1.402	-0.838613	4.4144e-08	-1.93665	-0.827841	2.73301e-07	-1.94617	-1.05387
24978613	chr1:24978613:G:A	1.36239e-14	-2.77212e-10	-0.936135	2.74345e-07	-2.77212e-10	-0.937562	2.1228e-06	-2.77212e-10	-0.950131
24978623	chr1:24978623:T:C	8.16118e-15	-1.1652	-0.283371	8.88928e-08	-1.86575	-0.198772	4.83157e-07	-1.89382	-0.536455
24978666	chr1:24978666:A:G	7.96871e-15	-1.1141	-0.35833	8.4509e-08	-1.84114	-0.273952	4.8911e-07	-1.87096	-0.547069
24978681	chr1:24978681:C:T	8.53104e-15	-1.08363	-0.320615	8.91534e-08	-1.82645	-0.235139	5.12581e-07	-1.85736	-0.513803
24978685	chr1:24978685:C:G	1.78339e-14	-2.77212e-10	-0.666857	3.5269e-07	-2.77212e-10	-0.686357	2.64002e-06	-2.77212e-10	-0.73208
24978769	chr1:24978769:T:C	9.33863e-15	-2.77212e-10	-1.3138	2.09714e-07	-2.77212e-10	-1.2062	1.72035e-06	-2.77212e-10	-1.16034
24978830	chr1:24978830:A:G	9.49065e-15	-2.77212e-10	-1.29765	1.87769e-07	-2.77212e-10	-1.31673	1.40961e-06	-2.77212e-10	-1.35955
24978850	chr1:24978850:G:C	8.26687e-15	-2.77212e-10	-1.4357	1.66728e-07	-2.77212e-10	-1.43558	1.3058e-06	-2.77212e-10	-1.43605
24979116	chr1:24979116:G:A	3.03197e-15	-1.32585	-1.1129	3.92685e-08	-1.99441	-0.88712	3.48229e-07	-2.00904	-0.748722
24979125	chr1:24979125:C:G	1.5228e-14	-2.77212e-10	-0.824819	2.99752e-07	-2.77212e-10	-0.848993	2.52289e-06	-2.77212e-10	-0.777458
24979174	chr1:24979174:G:A	6.84941e-15	-1.6238	-4.1799e-10	1.88806e-07	-1.31123	-4.1799e-10	1.52108e-06	-1.28344	-4.1799e-10
24979182	chr1:24979182:T:G	2.92627e-15	-1.34352	-1.13071	3.75993e-08	-1.99508	-0.929879	3.08213e-07	-2.00792	-0.871909
24979258	chr1:24979258:C:T	1.27693e-14	-2.77212e-10	-1.00091	2.46703e-07	-2.77212e-10	-1.04376	1.91481e-06	-2.77212e-10	-1.05325
24979951	chr1:24979951:G:A	3.71592e-15	-1.13918	-1.09615	6.30625e-08	-1.38143	-1.02639	4.40217e-07	-1.49135	-1.032
24980071	chr1:24980071:C:T	2.37001e-14	-2.77212e-10	-0.38248	5.56044e-07	-2.77212e-10	-0.231101	3.78412e-06	-2.77212e-10	-0.372051
24980092	chr1:24980092:T:C	2.03194e-14	-2.77212e-10	-0.536381	4.45266e-07	-2.77212e-10	-0.453276	4.52583e-06	-2.77212e-10	-0.193064
24980467	chr1:24980467:T:C	1.22039e-14	-2.77212e-10	-1.04621	2.48983e-07	-2.77212e-10	-1.03456	1.99804e-06	-2.77212e-10	-1.0107
24980943	chr1:24980943:A:G	8.60589e-15	-1.39551	-4.1799e-10	1.30159e-07	-1.68319	-4.1799e-10	1.11075e-06	-1.59783	-4.1799e-10
24981567	chr1:24981567:C:T	8.26019e-15	-2.77212e-10	-1.43651	1.67291e-07	-2.77212e-10	-1.43221	1.30848e-06	-2.77212e-10	-1.434
24981766	chr1:24981766:C:T	1.13357e-15	-1.99582	-1.42676	3.16138e-08	-1.71685	-1.38151	2.87155e-07	-1.63808	-1.31252
24981825	chr1:24981825:A:C	4.43069e-14	-2.77212e-10	0.243182	9.33458e-07	-2.77212e-10	0.286948	9.36895e-06	-2.77212e-10	0.534536
24982009	chr1:24982009:C:T	2.80085e-14	-2.77212e-10	-0.215448	5.32856e-07	-2.77212e-10	-0.273697	3.81227e-06	-2.77212e-10	-0.36464
24982532	chr1:24982532:A:G	2.83038e-14	-2.77212e-10	-0.20496	5.23852e-07	-2.77212e-10	-0.290738	3.68485e-06	-2.77212e-10	-0.398634
24982768	chr1:24982768:A:G	1.38768e-15	-1.90356	-1.31676	2.51845e-08	-2.00156	-1.32416	1.90899e-07	-2.00959	-1.34928
24983218	chr1:24983218:G:C	1.19552e-15	-2.00178	-1.3676	2.36644e-08	-1.99315	-1.39483	1.76798e-07	-2.00264	-1.43297
24983225	chr1:24983225:C:T	1.98939e-13	-2.77212e-10	1.74504	4.05991e-06	-2.77212e-10	1.75697	3.21309e-05	-2.77212e-10	1.76695
24983236	chr1:24983236:C:T	1.07917e-14	-2.77212e-10	-1.16918	2.06051e-07	-2.77212e-10	-1.22383	1.58045e-06	-2.77212e-10	-1.24516
24983331	chr1:24983331:A:G	3.3412e-15	-1.86366	-0.477963	9.49986e-08	-1.60568	-0.392409	8.49975e-07	-1.34102	-0.524398
24983434	chr1:24983434:G:A	8.38051e-15	-2.77212e-10	-1.42205	1.69223e-07	-2.77212e-10	-1.42073	1.31215e-06	-2.77212e-10	-1.4312
24983484	chr1:24983484:C:T	4.76541e-15	-1.98658	-4.1799e-10	1.2071e-07	-1.75856	-4.1799e-10	7.82301e-07	-1.94838	-4.1799e-10
24983540	chr1:24983540:C:T	1.54981e-14	-2.77212e-10	-0.807237	3.45354e-07	-2.77212e-10	-0.707376	3.04323e-06	-2.77212e-10	-0.589944
24983705	chr1:24983705:C:T	8.83007e-15	-2.77212e-10	-1.36979	1.75132e-07	-2.77212e-10	-1.38641	1.3689e-06	-2.77212e-10	-1.38886
24983837	chr1:24983837:T:C	8.75268e-15	-2.77212e-10	-1.3786	1.74705e-07	-2.77212e-10	-1.38885	1.37757e-06	-2.77212e-10	-1.38255
24983908	chr1:24983908:G:T	3.86701e-14	-2.77212e-10	0.107108	8.27167e-07	-2.77212e-10	0.166059	5.82015e-06	-2.77212e-10	0.0584614
24984023	chr1:24984023:T:G	8.46877e-15	-2.77212e-10	-1.41157	1.70733e-07	-2.77212e-10	-1.41185	1.31467e-06	-2.77212e-10	-1.42928
24984281	chr1:24984281:T:G	1.16378e-14	-2.77212e-10	-1.0937	2.513e-07	-2.77212e-10	-1.0253	2.15745e-06	-2.77212e-10	-0.933936
24984304	chr1:24984304:G:A	1.20815e-14	-2.77212e-10	-1.05628	2.61677e-07	-2.77212e-10	-0.984837	2.25565e-06	-2.77212e-10	-0.889425
24984459	chr1:24984459:C:T	1.69929e-14	-2.77212e-10	-0.715163	3.21076e-07	-2.77212e-10	-0.780271	2.22812e-06	-2.77212e-10	-0.901707
24984935	chr1:24984935:G:A	4.77728e-15	-1.98409	-4.1799e-10	9.48851e-08	-1.99928	-4.1799e-10	7.78545e-07	-1.95319	-4.1799e-10
24985532	chr1:24985532:C:T	1.6685e-13	-2.77212e-10	1.56914	3.52994e-06	-2.77212e-10	1.61709	2.73222e-05	-2.77212e-10	1.60484
24985537	chr1:24985537:T:C	1.93544e-14	-1.90236	1.31732	5.78901e-07	-1.68023	1.48941	7.16937e-06	-1.37813	1.64508
24985544	chr1:24985544:C:A	9.43324e-15	-2.77212e-10	-1.30372	1.86094e-07	-2.77212e-10	-1.32569	1.41441e-06	-2.77212e-10	-1.35615
24985788	chr1:24985788:A:G	6.07941e-14	-2.77212e-10	0.559535	1.24858e-06	-2.77212e-10	0.577814	1.40284e-05	-2.77212e-10	0.93822
24986471	chr1:24986471:T:C	1.57709e-15	-1.75542	-1.33696	2.29411e-08	-1.99015	-1.42886	1.81703e-07	-1.99052	-1.41772
24986936	chr1:24986936:G:A	9.20231e-15	-2.77212e-10	-1.3285	1.85419e-07	-2.77212e-10	-1.32933	1.50928e-06	-2.77212e-10	-1.29123
24987237	chr1:24987237:C:T	9.16092e-15	-2.77212e-10	-1.33301	1.84605e-07	-2.77212e-10	-1.33373	1.50114e-06	-2.77212e-10	-1.29664
24987252	chr1:24987252:C:T	8.62779e-15	-2.77212e-10	-1.39297	1.77984e-07	-2.77212e-10	-1.37025	1.41684e-06	-2.77212e-10	-1.35444
24987355	chr1:24987355:A:AC	1.58987e-15	-1.7765	-1.3078	2.32048e-08	-1.99478	-1.4128	1.78881e-07	-1.98734	-1.43655
24987371	chr1:24987371:G:A	8.29494e-15	-2.77212e-10	-1.43231	1.66673e-07	-2.77212e-10	-1.43591	1.30597e-06	-2.77212e-10	-1.43592
24987627	chr1:24987627:G:A	1.17438e-15	-1.99211	-1.3951	4.14769e-08	-1.49895	-1.32786	5.18746e-07	-1.12651	-1.2327
24988061	chr1:24988061:G:A	9.24309e-15	-2.77212e-10	-1.32408	1.83069e-07	-2.77212e-10	-1.34209	1.40121e-06	-2.77212e-10	-1.36553
24988403	chr1:24988403:T:C	4.17033e-15	-1.71625	-0.403717	9.70155e-08	-1.46652	-0.510554	5.50806e-07	-1.79892	-0.500322
24988423	chr1:24988423:A:G	1.12219e-12	-2.77212e-10	3.47508	1.40059e-05	-2.77212e-10	2.99528	6.83206e-05	-2.77212e-10	2.52135
24988827	chr1:24988827:C:A	8.77368e-15	-2.77212e-10	-1.3762	1.81937e-07	-2.77212e-10	-1.34829	1.4442e-06	-2.77212e-10	-1.33531
24988919	chr1:24988919:G:A	2.41798e-15	-1.27598	-1.38905	5.95751e-08	-1.062	-1.40271	3.26688e-07	-1.38981	-1.43181
24989097	chr1:24989097:G:C	1.41856e-14	-0.173307	-0.722426	1.04969e-07	-0.976184	-0.922097	3.46633e-07	-1.55433	-1.20802
24989358	chr1:24989358:G:C	1.30015e-13	-2.77212e-10	1.31969	2.61198e-06	-2.77212e-10	1.31592	3.50896e-05	-2.77212e-10	1.85504
24989392	chr1:24989392:A:G	1.50029e-13	-2.77212e-10	1.46287	2.44461e-06	-2.77212e-10	1.24969	1.59915e-05	-2.77212e-10	1.06919
24989486	chr1:24989486:A:G	3.25618e-15	-1.00392	-1.36348	6.98457e-08	-0.872316	-1.43334	2.95317e-07	-1.52065	-1.40193
24990120	chr1:24990120:G:A	8.2601e-15	-2.77212e-10	-1.43652	1.66926e-07	-2.77212e-10	-1.4344	1.30857e-06	-2.77212e-10	-1.43393
24990433	chr1:24990433:C:T	1.02685e-14	-1.99538	0.776503	2.45721e-07	-1.96637	0.918615	2.1417e-06	-2.01043	1.06916
24990583	chr1:24990583:G:A	7.94957e-13	-1.90016	5.03049	1.80025e-05	-1.88737	5.13369	0.000239442	-1.95291	5.72836
24990794	chr1:24990794:A:G	1.32754e-14	-1.63853	0.676482	2.64723e-07	-1.58448	0.611214	1.86637e-06	-1.7179	0.639036
24990914	chr1:24990914:T:C	1.46775e-14	-2.77212e-10	-0.861639	2.86466e-07	-2.77212e-10	-0.894327	2.27228e-06	-2.77212e-10	-0.882081
24990959	chr1:24990959:C:T	7.36416e-13	-1.98307	5.03691	1.67559e-05	-1.97284	5.1474	0.000228693	-2.00469	5.7342
24991057	chr1:24991057:C:T	8.34647e-15	-2.77212e-10	-1.42612	1.68443e-07	-2.77212e-10	-1.42535	1.33783e-06	-2.77212e-10	-1.41182
24991081	chr1:24991081:T:C	7.93872e-13	-1.98573	5.1147	1.80802e-05	-1.97632	5.22695	0.00025033	-2.00601	5.82593
24991193	chr1:24991193:C:T	1.52689e-15	-1.88123	-1.2435	2.79028e-08	-1.98067	-1.24254	2.47523e-07	-1.87563	-1.22348
24991255	chr1:24991255:G:C	1.6326e-13	-2.00966	3.55705	3.37899e-06	-2.00323	3.57661	4.46028e-05	-2.01048	4.10541
24991311	chr1:24991311:A:AT	7.65189e-13	-1.97969	5.07185	1.74591e-05	-1.96897	5.18463	0.000239125	-2.00303	5.77716
24991440	chr1:24991440:C:T	3.42696e-13	-2.77212e-10	2.28889	7.41135e-06	-2.77212e-10	2.35882	8.29869e-05	-2.77212e-10	2.71582
24991540	chr1:24991540:A:G	7.90316e-13	-1.97689	5.10137	1.80243e-05	-1.9648	5.21233	0.000247098	-2.00137	5.80829
24991628	chr1:24991628:G:A	7.85568e-13	-1.96766	5.08611	1.79282e-05	-1.95721	5.1994	0.000243764	-1.99697	5.79031
24991630	chr1:24991630:G:T	3.2493e-12	-1.76838	6.30662	7.9667e-05	-0.871086	5.60475	0.000578055	-0.903213	5.56002
24991841	chr1:24991841:C:CTTAA	8.41775e-15	-2.77212e-10	-1.41762	1.68034e-07	-2.77212e-10	-1.42778	1.30674e-06	-2.77212e-10	-1.43533
24992835	chr1:24992835:C:G	3.1503e-14	-2.77212e-10	-0.0978736	6.96475e-07	-2.77212e-10	-0.00591625	5.60872e-06	-2.77212e-10	0.0214572
24993260	chr1:24993260:T:G	2.90057e-14	-2.77212e-10	-0.180466	3.97518e-07	-2.77212e-10	-0.566708	2.47161e-06	-2.77212e-10	-0.797996
24993745	chr1:24993745:G:A	1.37756e-15	-1.97793	-1.24971	2.72771e-08	-2.0102	-1.2357	2.33951e-07	-1.97962	-1.17588
24993857	chr1:24993857:C:T	1.92735e-14	-2.77212e-10	-0.589229	4.47456e-07	-2.77212e-10	-0.44837	3.96382e-06	-2.77212e-10	-0.325657
24994222	chr1:24994222:C:T	2.73986e-12	4.3677	-4.1799e-10	1.55075e-05	3.09713	-4.1799e-10	8.684e-05	2.7612	-4.1799e-10
24994353	chr1:24994353:C:T	3.41694e-14	-2.77212e-10	-0.0166284	7.58167e-07	-2.77212e-10	0.0789563	6.09935e-06	-2.77212e-10	0.105318
24994596	chr1:24994596:G:A	8.66618e-15	-2.77212e-10	-1.38853	1.76547e-07	-2.77212e-10	-1.37836	1.39454e-06	-2.77212e-10	-1.3703
24994727	chr1:24994727:A:G	7.27218e-15	-1.93673	0.372824	1.89032e-07	-1.37266	0.062628	1.36991e-06	-1.31188	-0.0762361
24995066	chr1:24995066:A:G	1.03144e-14	-1.21441	-4.1799e-10	1.72461e-07	-1.40178	-4.1799e-10	9.10564e-07	-1.79656	-4.1799e-10
24995106	chr1:24995106:A:G	1.47473e-15	-1.87235	-1.28713	2.69544e-08	-1.98458	-1.27322	2.44321e-07	-1.88724	-1.2249
24995263	chr1:24995263:C:G	5.37631e-15	-1.88396	0.0180043	9.48733e-08	-1.58641	-0.412991	8.02929e-07	-1.26509	-0.65726
24995274	chr1:24995274:C:T	1.36984e-15	-1.87372	-1.35954	2.49343e-08	-1.98665	-1.34906	2.23311e-07	-1.89201	-1.31005
24995300	chr1:24995300:A:C	9.27129e-15	-2.77212e-10	-1.32104	1.87087e-07	-2.77212e-10	-1.32038	1.59513e-06	-2.77212e-10	-1.23591
24995498	chr1:24995498:G:A	8.35815e-15	-2.77212e-10	-1.42472	1.69145e-07	-2.77212e-10	-1.42119	1.34454e-06	-2.77212e-10	-1.40681
24995652	chr1:24995652:G:A	8.33271e-15	-2.77212e-10	-1.42777	1.67067e-07	-2.77212e-10	-1.43355	1.30882e-06	-2.77212e-10	-1.43374
24996007	chr1:24996007:C:T	6.69674e-15	-1.64634	-4.1799e-10	9.38963e-08	-2.00976	-4.1799e-10	7.3522e-07	-2.01045	-4.1799e-10
24996083	chr1:24996083:A:G	1.2925e-15	-1.96602	-1.32536	2.83366e-08	-1.91837	-1.28942	2.10353e-07	-1.96463	-1.2972
24996320	chr1:24996320:A:C	1.25946e-15	-1.99077	-1.3265	2.40099e-08	-1.9786	-1.39488	1.79815e-07	-2.01006	-1.40863
24996348	chr1:24996348:G:A	1.12505e-15	-2.00166	-1.42847	2.42612e-08	-1.95708	-1.40599	1.84312e-07	-2.00942	-1.38457
24996556	chr1:24996556:G:A	6.96458e-13	-1.85301	4.85106	7.33623e-06	-1.98535	4.33398	6.60455e-05	-2.01045	4.49793
24996846	chr1:24996846:G:A	8.69723e-15	-2.77212e-10	-1.38495	1.75156e-07	-2.77212e-10	-1.38627	1.45146e-06	-2.77212e-10	-1.33029
24996973	chr1:24996973:A:T	2.62533e-15	-1.80916	-0.773594	4.52132e-08	-1.95221	-0.788353	4.29782e-07	-1.79671	-0.750632
24997457	chr1:24997457:G:A	9.72843e-15	-2.77212e-10	-1.27291	1.94514e-07	-2.77212e-10	-1.28144	1.48521e-06	-2.77212e-10	-1.30731
24997864	chr1:24997864:C:A	2.72084e-14	-2.77212e-10	-0.244432	4.59122e-07	-2.77212e-10	-0.422631	3.63067e-06	-2.77212e-10	-0.413448
24997943	chr1:24997943:G:A	1.40102e-14	-2.77212e-10	-0.908172	2.84206e-07	-2.77212e-10	-0.902248	2.60763e-06	-2.77212e-10	-0.744422
24998194	chr1:24998194:A:C	2.30762e-14	-2.77212e-10	-0.409155	4.51674e-07	-2.77212e-10	-0.438986	3.87954e-06	-2.77212e-10	-0.347148
24998278	chr1:24998278:G:A	1.15476e-15	-1.97347	-1.4306	2.51249e-08	-1.89158	-1.43651	1.90699e-07	-1.9243	-1.43562
24998452	chr1:24998452:A:G	1.80126e-14	-2.77212e-10	-0.656889	3.87239e-07	-2.77212e-10	-0.592905	3.4149e-06	-2.77212e-10	-0.474716
24998457	chr1:24998457:C:T	8.50686e-15	-2.77212e-10	-1.40708	1.77874e-07	-2.77212e-10	-1.37087	1.35597e-06	-2.77212e-10	-1.39835
24998624	chr1:24998624:G:A	6.96123e-14	-2.77212e-10	0.694983	1.57237e-06	-2.77212e-10	0.808389	1.17602e-05	-2.77212e-10	0.76186
24999267	chr1:24999267:G:A	8.15984e-15	-1.96517	0.516439	1.214e-07	-2.00953	0.256672	9.15176e-07	-1.99737	0.205861
24999346	chr1:24999346:A:G	2.15586e-15	-2.00809	-0.771673	4.03125e-08	-1.88006	-0.975229	3.1201e-07	-1.84744	-1.02015
24999822	chr1:24999822:C:T	6.89282e-15	-2.00981	0.392332	8.494e-08	-1.92035	-0.189655	5.13603e-07	-1.87708	-0.49209
24999872	chr1:24999872:T:G	8.44549e-15	-2.77212e-10	-1.41433	1.77968e-07	-2.77212e-10	-1.37034	1.37838e-06	-2.77212e-10	-1.38196
25000166	chr1:25000166:T:A	1.25763e-14	-1.72117	0.705025	1.72251e-07	-1.85416	0.45116	1.26263e-06	-1.93656	0.466886
25000197	chr1:25000197:C:T	1.47671e-15	-1.80749	-1.35065	2.77035e-08	-1.8451	-1.38529	1.99766e-07	-1.8918	-1.42168
25000295	chr1:25000295:G:A	3.34367e-15	-1.77641	-0.564475	4.69948e-08	-1.92118	-0.78073	3.18582e-07	-1.99266	-0.854077
25000418	chr1:25000418:C:T	1.01201e-14	-2.77212e-10	-1.23343	2.04403e-07	-2.77212e-10	-1.23186	1.63238e-06	-2.77212e-10	-1.21282
25000582	chr1:25000582:G:A	8.29549e-15	-2.77212e-10	-1.43225	1.672e-07	-2.77212e-10	-1.43276	1.32406e-06	-2.77212e-10	-1.42216
25000986	chr1:25000986:G:C	8.56161e-15	-2.77212e-10	-1.40067	1.72312e-07	-2.77212e-10	-1.40264	1.35993e-06	-2.77212e-10	-1.39543
25001073	chr1:25001073:T:C	8.62562e-15	-2.77212e-10	-1.39322	1.74614e-07	-2.77212e-10	-1.38937	1.40209e-06	-2.77212e-10	-1.3649
25001162	chr1:25001162:C:T	2.59371e-15	-2.00435	-0.590515	3.64935e-08	-1.94643	-1.00838	2.37175e-07	-1.89514	-1.24668
25001424	chr1:25001424:G:A	1.13358e-14	-2.77212e-10	-1.11999	2.26727e-07	-2.77212e-10	-1.1282	1.75156e-06	-2.77212e-10	-1.14236
25001518	chr1:25001518:G:A	1.31687e-15	-1.87185	-1.40085	2.54485e-08	-1.98003	-1.33526	2.06104e-07	-2.01046	-1.27178
25001816	chr1:25001816:A:C	1.365e-15	-1.96998	-1.26682	2.4289e-08	-2.00965	-1.35228	1.82917e-07	-2.00111	-1.40048
25001856	chr1:25001856:C:T	2.20528e-15	-1.81956	-0.937547	5.49182e-08	-1.63915	-0.906953	3.75926e-07	-1.72901	-0.952217
25001997	chr1:25001997:TAA:T	1.10826e-14	-2.77212e-10	-1.14258	2.21809e-07	-2.77212e-10	-1.15013	1.71645e-06	-2.77212e-10	-1.16261
25002533	chr1:25002533:CAT:C	3.63315e-15	-1.63324	-0.624614	1.9288e-07	-0.557858	-0.732022	1.40348e-06	-0.698882	-0.66503
25002604	chr1:25002604:ATATAT:A	3.92848e-14	-2.00052	2.1234	9.71892e-07	-1.99159	2.31889	1.08492e-05	-1.98083	2.66206
25002629	chr1:25002629:T:C	8.86991e-15	-2.77212e-10	-1.36529	1.78548e-07	-2.77212e-10	-1.36709	1.43209e-06	-2.77212e-10	-1.34373
25002709	chr1:25002709:ATATAT:A	1.58668e-14	-2.77212e-10	-0.783726	3.25982e-07	-2.77212e-10	-0.765105	3.04188e-06	-2.77212e-10	-0.590388
25003056	chr1:25003056:C:G	4.79603e-14	-2.77212e-10	0.322415	8.27543e-07	-2.77212e-10	0.166514	7.40625e-06	-2.77212e-10	0.299459
25003186	chr1:25003186:G:C	8.74988e-15	-2.77212e-10	-1.37892	1.73578e-07	-2.77212e-10	-1.39532	1.41319e-06	-2.77212e-10	-1.35701
25003231	chr1:25003231:C:G	1.44613e-15	-1.95649	-1.22258	2.50615e-08	-2.01047	-1.32015	1.85981e-07	-2.00642	-1.37856
25003261	chr1:25003261:G:A	3.59322e-15	-1.64552	-0.623391	6.61754e-08	-1.61655	-0.74309	3.98421e-07	-1.85425	-0.768856
25003287	chr1:25003287:T:C	1.60244e-15	-1.64044	-1.43599	4.2037e-08	-1.37802	-1.43537	2.90123e-07	-1.50395	-1.43636
25003328	chr1:25003328:A:T	2.61753e-14	-2.77212e-10	-0.283143	5.9755e-07	-2.77212e-10	-0.15911	5.52674e-06	-2.77212e-10	0.00673381
25003492	chr1:25003492:A:G	2.97472e-15	-1.54934	-0.908464	1.68318e-07	-0.431396	-0.994697	1.21066e-06	-0.576036	-0.935667
25003500	chr1:25003500:T:C	1.40878e-15	-1.96812	-1.23712	2.48107e-08	-2.00985	-1.33082	1.85371e-07	-2.00226	-1.386
25003968	chr1:25003968:G:A	2.87219e-15	-1.44978	-1.0431	1.77566e-07	-0.259165	-1.11344	1.2562e-06	-0.408675	-1.0661
25004102	chr1:25004102:C:T	5.55867e-14	-2.77212e-10	0.469987	1.25682e-06	-2.77212e-10	0.584395	9.41229e-06	-2.77212e-10	0.539151
25004403	chr1:25004403:G:A	1.10325e-14	-2.77212e-10	-1.14711	2.28351e-07	-2.77212e-10	-1.12106	1.91025e-06	-2.77212e-10	-1.05563
25004463	chr1:25004463:T:C	1.61768e-15	-1.63183	-1.43513	4.24964e-08	-1.36829	-1.43424	2.92754e-07	-1.4955	-1.43579
25004977	chr1:25004977:A:G	2.71456e-15	-1.95849	-0.590843	4.70712e-08	-2.01039	-0.689899	3.81995e-07	-2.0083	-0.656912
25005094	chr1:25005094:A:G	1.11193e-15	-2.0099	-1.43195	3.16119e-08	-1.72483	-1.37359	3.00701e-07	-1.59542	-1.30909
25005302	chr1:25005302:T:C	6.48936e-15	-1.70858	0.0307868	3.98641e-07	-0.836087	0.272202	3.93568e-06	-0.847527	0.514745
25005357	chr1:25005357:A:G	1.10896e-15	-2.00901	-1.43553	3.15466e-08	-1.71157	-1.38891	2.99654e-07	-1.57905	-1.32894
25005381	chr1:25005381:C:G	1.12827e-15	-2.00931	-1.41796	3.32293e-08	-1.71482	-1.3337	3.22564e-07	-1.58337	-1.25095
25005428	chr1:25005428:A:T	2.27597e-15	-2.00936	-0.716191	3.42149e-08	-1.92229	-1.09699	2.30885e-07	-1.86473	-1.30397
25005494	chr1:25005494:T:G	1.03708e-14	-2.77212e-10	-1.20896	2.12974e-07	-2.77212e-10	-1.19078	1.72149e-06	-2.77212e-10	-1.15968
25005511	chr1:25005511:T:C	1.32063e-14	-2.77212e-10	-0.967262	2.75841e-07	-2.77212e-10	-0.932122	2.51638e-06	-2.77212e-10	-0.780045
25005762	chr1:25005762:G:A	2.22947e-15	-2.00919	-0.736999	3.36771e-08	-1.92399	-1.11114	2.28566e-07	-1.866	-1.3128
25006571	chr1:25006571:T:C	6.37773e-15	-1.84769	0.152543	9.33546e-08	-1.94731	-0.0682369	6.80557e-07	-1.99831	-0.0894017
25006630	chr1:25006630:A:G	1.01856e-14	-1.8092	0.582219	1.43506e-07	-1.91687	0.331294	1.09964e-06	-1.97687	0.368984
25006643	chr1:25006643:A:G	2.76912e-14	-1.45889	1.23205	4.34604e-07	-1.87114	1.39363	3.50767e-06	-1.983	1.53508
25006773	chr1:25006773:G:A	2.29527e-15	-1.61822	-1.09888	1.2517e-07	-0.56034	-1.16193	9.00157e-07	-0.682199	-1.12585
25006938	chr1:25006938:T:C	2.31095e-15	-1.39178	-1.31852	1.55989e-07	-0.147985	-1.35418	1.07397e-06	-0.295189	-1.33631
25007125	chr1:25007125:C:T	1.22201e-14	-2.77212e-10	-1.04488	2.66601e-07	-2.77212e-10	-0.966196	2.25182e-06	-2.77212e-10	-0.891126
25007294	chr1:25007294:G:A	2.54404e-15	-2.00353	-0.610672	5.21522e-08	-1.97698	-0.620798	4.21774e-07	-1.94225	-0.623902
25007408	chr1:25007408:T:C	6.67977e-15	-1.97815	0.329272	1.51967e-07	-1.51324	-0.015044	1.21921e-06	-1.39779	-0.106875
25007601	chr1:25007601:C:T	9.87618e-15	-2.77212e-10	-1.25783	2.02454e-07	-2.77212e-10	-1.24144	1.62836e-06	-2.77212e-10	-1.21529
25007622	chr1:25007622:C:T	1.17669e-15	-1.97439	-1.41085	4.15186e-08	-1.50864	-1.31717	4.06746e-07	-1.36939	-1.23304
25007630	chr1:25007630:A:C	1.9091e-14	-2.77212e-10	-0.598738	4.32075e-07	-2.77212e-10	-0.483349	3.91262e-06	-2.77212e-10	-0.338657
25007869	chr1:25007869:G:A	1.0416e-14	-2.77212e-10	-1.20461	2.13893e-07	-2.77212e-10	-1.18647	1.59589e-06	-2.77212e-10	-1.23543
25008012	chr1:25008012:C:T	6.33325e-14	-2.77212e-10	0.60044	1.08265e-06	-2.77212e-10	0.435222	9.82364e-06	-2.77212e-10	0.581927
25008573	chr1:25008573:A:G	1.22826e-15	-1.95762	-1.38474	3.79767e-08	-1.48637	-1.4286	3.31068e-07	-1.37184	-1.43646
25009281	chr1:25009281:C:T	1.02671e-14	-2.77212e-10	-1.21902	1.98892e-07	-2.77212e-10	-1.25919	1.45109e-06	-2.77212e-10	-1.33055
25009761	chr1:25009761:C:T	1.22286e-14	-2.77212e-10	-1.04418	2.21984e-07	-2.77212e-10	-1.14934	1.74821e-06	-2.77212e-10	-1.14427
25009830	chr1:25009830:A:G	1.04166e-14	-2.77212e-10	-1.20456	2.25786e-07	-2.77212e-10	-1.13236	1.93924e-06	-2.77212e-10	-1.04057
25010163	chr1:25010163:A:G	1.19773e-15	-1.93658	-1.43095	2.33842e-08	-1.99478	-1.40511	1.88426e-07	-2.01041	-1.36151
25010350	chr1:25010350:G:T	2.48171e-14	-2.77212e-10	-0.336425	4.16066e-07	-2.77212e-10	-0.521103	3.2485e-06	-2.77212e-10	-0.524672
25010387	chr1:25010387:G:A	2.11753e-14	-2.77212e-10	-0.495123	3.60693e-07	-2.77212e-10	-0.663921	2.80941e-06	-2.77212e-10	-0.66989
25010495	chr1:25010495:G:A	2.17128e-14	-2.77212e-10	-0.470055	3.68969e-07	-2.77212e-10	-0.641236	2.87168e-06	-2.77212e-10	-0.647967
25010810	chr1:25010810:G:A	1.60293e-14	-2.77212e-10	-0.773537	3.41512e-07	-2.77212e-10	-0.718565	2.71377e-06	-2.77212e-10	-0.704525
25011096	chr1:25011096:G:A	1.16776e-15	-1.95988	-1.43299	2.30584e-08	-2.00413	-1.40978	1.87379e-07	-2.00769	-1.3698
25011125	chr1:25011125:A:C	9.00479e-15	-2.77212e-10	-1.3502	1.81938e-07	-2.77212e-10	-1.34828	1.48251e-06	-2.77212e-10	-1.30913
25011447	chr1:25011447:T:C	1.90877e-15	-2.00512	-0.896381	4.28171e-08	-1.9732	-0.821807	4.15776e-07	-1.92074	-0.659735
25011541	chr1:25011541:C:G	2.20873e-15	-1.5761	-1.17944	1.25542e-07	-0.482519	-1.23679	8.86745e-07	-0.621114	-1.20195
25011713	chr1:25011713:C:T	4.6713e-15	-2.00652	-4.1799e-10	1.02025e-07	-1.92673	-4.1799e-10	7.51182e-07	-1.98897	-4.1799e-10
25011776	chr1:25011776:T:C	2.36151e-14	-2.77212e-10	-0.38607	3.97645e-07	-2.77212e-10	-0.566387	3.0845e-06	-2.77212e-10	-0.576474
25012308	chr1:25012308:G:A	1.22654e-15	-1.95675	-1.38702	3.78371e-08	-1.48853	-1.43012	3.30503e-07	-1.37347	-1.43653
25012729	chr1:25012729:G:A	1.23802e-15	-1.95609	-1.37836	3.82272e-08	-1.48157	-1.42683	3.32996e-07	-1.36656	-1.43593
25012745	chr1:25012745:G:A	5.44902e-15	-1.85252	-4.1799e-10	1.14593e-07	-1.81056	-4.1799e-10	8.00266e-07	-1.92568	-4.1799e-10
25013051	chr1:25013051:A:G	4.7521e-15	-1.99975	0.0103784	9.70043e-08	-1.98745	0.01026	7.0042e-07	-2.00738	-0.0515583
25013547	chr1:25013547:C:T	1.44566e-14	-2.77212e-10	-0.876805	2.96862e-07	-2.77212e-10	-0.858682	2.83605e-06	-2.77212e-10	-0.660453
25013839	chr1:25013839:A:G	1.14457e-15	-1.97728	-1.43565	3.78508e-08	-1.52735	-1.39095	3.60641e-07	-1.39332	-1.32942
25013854	chr1:25013854:C:T	2.291e-14	-2.77212e-10	-0.416382	4.76759e-07	-2.77212e-10	-0.384936	4.39833e-06	-2.77212e-10	-0.22164
25013897	chr1:25013897:G:A	2.53455e-14	-2.77212e-10	-0.315355	4.25613e-07	-2.77212e-10	-0.498417	3.26079e-06	-2.77212e-10	-0.520896
25014160	chr1:25014160:G:A	9.15145e-15	-2.77212e-10	-1.33404	1.87221e-07	-2.77212e-10	-1.31966	1.41831e-06	-2.77212e-10	-1.3534
25014808	chr1:25014808:C:T	2.06432e-14	-2.77212e-10	-0.520572	3.8193e-07	-2.77212e-10	-0.606709	2.68949e-06	-2.77212e-10	-0.713512
25014842	chr1:25014842:G:A	1.41872e-14	-2.77212e-10	-0.895617	3.01989e-07	-2.77212e-10	-0.841556	2.3206e-06	-2.77212e-10	-0.861039
25015765	chr1:25015765:T:A	1.65018e-15	-1.74993	-1.29715	6.80091e-08	-0.998579	-1.33373	4.86346e-07	-1.12094	-1.30276
25016076	chr1:25016076:T:C	1.9748e-15	-1.585	-1.2825	3.15212e-08	-1.85142	-1.24987	2.9025e-07	-1.64147	-1.29841
25016138	chr1:25016138:G:A	2.74923e-13	-2.77212e-10	2.06853	5.01102e-06	-2.77212e-10	1.96745	2.79178e-05	-2.77212e-10	1.6264
25016163	chr1:25016163:A:G	1.29098e-15	-1.94332	-1.34924	2.37169e-08	-2.01004	-1.37571	1.80259e-07	-2.00869	-1.40753
25016372	chr1:25016372:G:C	9.41305e-15	-2.77212e-10	-1.30586	1.79371e-07	-2.77212e-10	-1.36249	1.4038e-06	-2.77212e-10	-1.36368
25016669	chr1:25016669:C:T	1.33477e-14	-2.77212e-10	-0.956616	2.81752e-07	-2.77212e-10	-0.91092	2.2295e-06	-2.77212e-10	-0.901087
25016928	chr1:25016928:C:T	1.90274e-15	-1.72894	-1.17573	8.06264e-08	-0.93504	-1.22708	5.69519e-07	-1.08661	-1.17921
25016955	chr1:25016955:C:G	1.33774e-15	-1.99853	-1.25844	1.18055e-07	-0.373229	-1.40757	1.30482e-06	-0.00202048	-1.43478
25017004	chr1:25017004:G:A	1.62378e-15	-1.75153	-1.31167	5.74688e-08	-1.10803	-1.39268	4.91203e-07	-0.982088	-1.43167
25017053	chr1:25017053:T:C	2.51286e-15	-1.59246	-1.03407	9.11999e-08	-0.845435	-1.19346	6.99923e-07	-0.712744	-1.3469
25017191	chr1:25017191:T:C	1.28558e-14	-2.77212e-10	-0.994163	2.39222e-07	-2.77212e-10	-1.07456	2.00982e-06	-2.77212e-10	-1.00482
25017579	chr1:25017579:T:C	3.22594e-15	-1.51512	-0.86161	1.20222e-07	-0.702007	-1.0606	8.87156e-07	-0.561152	-1.26145
25017631	chr1:25017631:A:G	3.24411e-15	-1.51143	-0.859685	1.21183e-07	-0.696292	-1.05836	8.93738e-07	-0.554881	-1.26033
25017664	chr1:25017664:A:G	3.08209e-15	-1.60334	-0.819007	1.07205e-07	-0.852186	-1.02502	7.84726e-07	-0.70897	-1.23632
25017705	chr1:25017705:G:A	4.03097e-15	-1.58727	-0.566682	1.37072e-07	-0.826258	-0.805186	9.87241e-07	-0.698065	-1.01764
25017774	chr1:25017774:C:T	4.10874e-15	-1.60034	-0.534504	1.37083e-07	-0.852713	-0.778648	9.7629e-07	-0.729663	-0.997197
25018183	chr1:25018183:T:C	1.45111e-14	-2.77212e-10	-0.873043	3.09093e-07	-2.77212e-10	-0.818306	2.37788e-06	-2.77212e-10	-0.836655
25018325	chr1:25018325:G:A	1.46885e-14	-2.77212e-10	-0.860894	3.12927e-07	-2.77212e-10	-0.805977	2.40518e-06	-2.77212e-10	-0.82524
25018519	chr1:25018519:G:A	2.70607e-15	-1.71112	-0.841343	8.63905e-08	-1.04379	-1.04928	6.56508e-07	-0.936865	-1.18682
25018730	chr1:25018730:G:A	8.26435e-15	-2.77212e-10	-1.43601	1.66644e-07	-2.77212e-10	-1.43609	1.30899e-06	-2.77212e-10	-1.43361
25019463	chr1:25019463:A:G	2.52748e-15	-2.00819	-0.612545	4.34039e-08	-2.00311	-0.778287	2.87649e-07	-1.96532	-0.983563
25019475	chr1:25019475:A:G	8.27348e-15	-2.77212e-10	-1.4349	1.66866e-07	-2.77212e-10	-1.43476	1.30527e-06	-2.77212e-10	-1.43646
25019597	chr1:25019597:A:G	1.52272e-14	-2.77212e-10	-0.824872	3.25542e-07	-2.77212e-10	-0.766455	2.58136e-06	-2.77212e-10	-0.754547
25020324	chr1:25020324:A:T	1.08976e-14	-2.77212e-10	-1.15942	2.06382e-07	-2.77212e-10	-1.22222	1.56626e-06	-2.77212e-10	-1.25417
25020344	chr1:25020344:C:T	1.15161e-14	-2.77212e-10	-1.10421	2.38245e-07	-2.77212e-10	-1.07865	2.02579e-06	-2.77212e-10	-0.996904
25021086	chr1:25021086:C:T	1.87217e-15	-1.8027	-1.11816	7.61532e-08	-1.12114	-1.09807	5.25506e-07	-1.24181	-1.10444
25021220	chr1:25021220:G:A	1.77462e-15	-1.84234	-1.13203	3.92307e-08	-1.56281	-1.31967	2.96195e-07	-1.50484	-1.41476
25021268	chr1:25021268:C:T	1.24426e-14	-2.77212e-10	-1.02683	2.7521e-07	-2.77212e-10	-0.934413	2.369e-06	-2.77212e-10	-0.840397
25021635	chr1:25021635:G:A	8.36567e-15	-2.77212e-10	-1.42382	1.6779e-07	-2.77212e-10	-1.42923	1.31663e-06	-2.77212e-10	-1.42779
25021835	chr1:25021835:A:G	1.06832e-14	-2.77212e-10	-1.17928	2.32039e-07	-2.77212e-10	-1.10504	1.96698e-06	-2.77212e-10	-1.02637
25022166	chr1:25022166:G:A	2.2588e-15	-1.71838	-1.01475	5.12208e-08	-1.66838	-0.947424	4.20903e-07	-1.605	-0.963214
25022691	chr1:25022691:C:T	8.36664e-15	-2.77212e-10	-1.42371	1.69175e-07	-2.77212e-10	-1.42102	1.30908e-06	-2.77212e-10	-1.43354
25023123	chr1:25023123:A:G	4.65346e-15	-2.01035	-4.1799e-10	1.05516e-07	-1.89308	-4.1799e-10	7.4762e-07	-1.99373	-4.1799e-10
25023695	chr1:25023695:G:C	2.16736e-15	-1.58909	-1.18535	5.93504e-08	-1.26783	-1.20066	5.6839e-07	-0.993128	-1.27468
25023704	chr1:25023704:G:A	8.45779e-15	-2.77212e-10	-1.41287	1.71373e-07	-2.77212e-10	-1.40811	1.31702e-06	-2.77212e-10	-1.4275
25023965	chr1:25023965:T:C	1.08684e-14	-2.77212e-10	-1.1621	2.2229e-07	-2.77212e-10	-1.14796	2.00617e-06	-2.77212e-10	-1.00664
25024006	chr1:25024006:T:C	2.85823e-14	-0.705884	0.510713	2.51646e-07	-1.68376	0.659836	2.46571e-06	-1.45926	0.65887
25024097	chr1:25024097:C:G	1.6866e-14	-0.741222	0.0185618	1.43738e-07	-1.6958	0.111842	1.3529e-06	-1.47031	0.0696999
25024459	chr1:25024459:C:T	1.24007e-14	-2.77212e-10	-1.0302	2.60677e-07	-2.77212e-10	-0.988666	2.111e-06	-2.77212e-10	-0.955703
25024597	chr1:25024597:T:C	1.25996e-14	-2.77212e-10	-1.01429	2.65066e-07	-2.77212e-10	-0.971969	2.14807e-06	-2.77212e-10	-0.938295
25024793	chr1:25024793:C:T	8.25973e-15	-2.77212e-10	-1.43657	1.66885e-07	-2.77212e-10	-1.43464	1.3432e-06	-2.77212e-10	-1.40781
25025090	chr1:25025090:G:A	2.77236e-15	-1.92399	-0.604274	5.31276e-08	-1.83759	-0.741657	3.76968e-07	-1.77616	-0.902299
25025123	chr1:25025123:A:G	8.36893e-15	-2.77212e-10	-1.42343	1.69391e-07	-2.77212e-10	-1.41974	1.33452e-06	-2.77212e-10	-1.41429
25025135	chr1:25025135:G:A	2.97932e-14	-0.153679	-4.1799e-10	1.51752e-07	-1.5297	-4.1799e-10	1.34036e-06	-1.40993	-4.1799e-10
25025344	chr1:25025344:A:G	1.23327e-15	-1.92409	-1.4142	2.57216e-08	-1.87671	-1.4279	2.08622e-07	-1.83944	-1.43066
25025632	chr1:25025632:G:A	9.66535e-15	-2.77212e-10	-1.27941	1.97681e-07	-2.77212e-10	-1.26529	1.5584e-06	-2.77212e-10	-1.25921
25026092	chr1:25026092:C:T	9.26052e-15	-1.3222	-4.1799e-10	1.93566e-07	-1.28633	-4.1799e-10	1.50806e-06	-1.29204	-4.1799e-10
25026242	chr1:25026242:C:T	1.33659e-14	-2.77212e-10	-0.955248	2.45473e-07	-2.77212e-10	-1.04876	1.86427e-06	-2.77212e-10	-1.08
25026701	chr1:25026701:A:G	2.68794e-15	-2.01048	-0.548706	5.07902e-08	-1.97249	-0.651759	3.16467e-07	-2.00506	-0.848347
25026744	chr1:25026744:T:A	1.12147e-15	-2.00361	-1.4297	2.33127e-08	-1.96637	-1.43658	1.92291e-07	-1.9229	-1.42871
25026765	chr1:25026765:T:C	2.74972e-15	-1.94667	-0.589795	5.91072e-08	-1.81246	-0.660133	3.53534e-07	-1.94145	-0.801193
25026970	chr1:25026970:C:A	1.46701e-15	-1.73217	-1.43256	3.31267e-08	-1.61519	-1.43642	2.88151e-07	-1.51062	-1.43652
25027063	chr1:25027063:T:G	1.05526e-14	-2.77212e-10	-1.19158	1.96412e-07	-2.77212e-10	-1.27173	1.6696e-06	-2.77212e-10	-1.19028
25027212	chr1:25027212:G:A	1.54674e-15	-1.68625	-1.42556	3.49562e-08	-1.56421	-1.43364	3.04517e-07	-1.45639	-1.4355
25027303	chr1:25027303:G:A	5.23856e-15	-0.89723	-0.994681	5.8132e-08	-1.4723	-1.01693	5.70553e-07	-1.18768	-1.07633
25027455	chr1:25027455:G:C	1.81648e-14	0.757754	-1.40623	6.94059e-08	-0.927299	-1.38468	7.92376e-07	-0.540407	-1.39518
25027529	chr1:25027529:A:G	1.37357e-15	-1.83519	-1.39536	4.94987e-08	-1.25555	-1.39445	3.28292e-07	-1.40137	-1.41534
25027587	chr1:25027587:A:C	1.06019e-14	-2.77212e-10	-1.18692	1.97644e-07	-2.77212e-10	-1.26548	1.67989e-06	-2.77212e-10	-1.18414
25027783	chr1:25027783:T:G	1.44233e-15	-1.78321	-1.39849	5.18341e-08	-1.20604	-1.39786	3.44279e-07	-1.35174	-1.41743
25027963	chr1:25027963:A:G	2.83431e-15	-1.06957	-1.43659	3.41182e-08	-1.58685	-1.43526	3.53107e-07	-1.32452	-1.41933
25027990	chr1:25027990:G:A	1.35536e-14	-2.77212e-10	-0.941307	2.8577e-07	-2.77212e-10	-0.896761	2.31379e-06	-2.77212e-10	-0.86398
25028004	chr1:25028004:C:T	9.12917e-15	-2.77212e-10	-1.33648	1.92199e-07	-2.77212e-10	-1.29342	1.59363e-06	-2.77212e-10	-1.23685
25028592	chr1:25028592:A:G	3.32509e-15	-1.71738	-0.629076	6.96016e-08	-1.6566	-0.652561	5.6148e-07	-1.6037	-0.676339
25028877	chr1:25028877:C:T	3.02872e-15	-1.79379	-0.646031	6.29246e-08	-1.74224	-0.667767	5.01444e-07	-1.69795	-0.695176
25028908	chr1:25028908:C:T	4.65331e-15	-2.01038	-4.1799e-10	9.77057e-08	-1.96999	-4.1799e-10	7.86274e-07	-1.94332	-4.1799e-10
25029000	chr1:25029000:A:G	1.48482e-14	-2.77212e-10	-0.850082	2.69981e-07	-2.77212e-10	-0.953595	2.03717e-06	-2.77212e-10	-0.991301
25029305	chr1:25029305:G:A	9.69117e-15	-2.77212e-10	-1.27674	1.91617e-07	-2.77212e-10	-1.29645	1.49651e-06	-2.77212e-10	-1.29973
25029367	chr1:25029367:C:T	1.44164e-15	-1.94308	-1.2391	3.08809e-08	-1.89319	-1.22862	2.68928e-07	-1.85672	-1.15945
25029439	chr1:25029439:G:A	1.56356e-15	-1.66497	-1.43602	3.48929e-08	-1.5649	-1.43476	3.03925e-07	-1.46053	-1.43331
25029483	chr1:25029483:C:T	1.22439e-14	-2.77212e-10	-1.04293	2.57019e-07	-2.77212e-10	-1.0028	2.07751e-06	-2.77212e-10	-0.971695
25029513	chr1:25029513:C:G	9.14514e-15	-2.77212e-10	-1.33474	1.78259e-07	-2.77212e-10	-1.36871	1.42291e-06	-2.77212e-10	-1.35016
25029579	chr1:25029579:A:T	1.23198e-14	-2.77212e-10	-1.03675	2.5721e-07	-2.77212e-10	-1.00205	2.06152e-06	-2.77212e-10	-0.97942
25029785	chr1:25029785:C:T	2.34439e-14	-2.77212e-10	-0.393348	4.83885e-07	-2.77212e-10	-0.3701	3.97793e-06	-2.77212e-10	-0.322104
25029880	chr1:25029880:G:A	1.1639e-14	-2.77212e-10	-1.0936	2.43837e-07	-2.77212e-10	-1.05545	1.96469e-06	-2.77212e-10	-1.02753
25029942	chr1:25029942:C:A	9.26117e-15	-2.77212e-10	-1.32213	1.87899e-07	-2.77212e-10	-1.31604	1.51663e-06	-2.77212e-10	-1.28637
25030213	chr1:25030213:G:C	1.36059e-15	-2.00966	-1.23038	2.87436e-08	-2.00969	-1.18384	2.43372e-07	-2.00997	-1.10606
25030228	chr1:25030228:A:G	1.37234e-15	-2.00933	-1.22211	2.90182e-08	-2.00936	-1.17467	2.45855e-07	-2.00971	-1.09617
25030434	chr1:25030434:T:C	6.56312e-14	-2.77212e-10	0.636094	1.09741e-06	-2.77212e-10	0.448764	6.47879e-06	-2.77212e-10	0.165669
25030562	chr1:25030562:C:T	9.03008e-15	-2.77212e-10	-1.3474	1.83233e-07	-2.77212e-10	-1.34119	1.3806e-06	-2.77212e-10	-1.38035
25030876	chr1:25030876:C:T	1.73937e-14	0.742924	-1.43477	6.52397e-08	-0.939875	-1.434	7.68044e-07	-0.530356	-1.43642
25031522	chr1:25031522:G:A	2.51364e-15	-1.7346	-0.891629	5.71798e-08	-1.65013	-0.855617	5.12579e-07	-1.57078	-0.800389
25031720	chr1:25031720:G:A	1.39053e-15	-1.97508	-1.2432	2.84708e-08	-1.90032	-1.30275	1.90822e-07	-1.97058	-1.3887
25032095	chr1:25032095:C:T	9.0235e-15	-1.34813	-4.1799e-10	3.73438e-07	-0.629195	-4.1799e-10	1.67765e-06	-1.18547	-4.1799e-10
25032215	chr1:25032215:G:A	1.43104e-15	-1.96932	-1.22023	2.90883e-08	-1.89209	-1.28952	1.93509e-07	-1.96638	-1.37891
25033080	chr1:25033080:C:G	2.11575e-15	-1.69761	-1.10094	4.22813e-08	-1.65645	-1.15115	3.4605e-07	-1.60438	-1.15966
25033233	chr1:25033233:T:C	8.3055e-15	-2.77212e-10	-1.43104	1.68406e-07	-2.77212e-10	-1.42557	1.33585e-06	-2.77212e-10	-1.4133
25033438	chr1:25033438:T:C	7.84004e-14	0.696235	0.117636	3.96878e-07	-0.550689	-0.0176288	4.59011e-06	-0.0982776	-0.0806827
25033444	chr1:25033444:A:G	4.76861e-14	-2.77212e-10	0.316681	1.00843e-06	-2.77212e-10	0.364201	8.21068e-06	-2.77212e-10	0.402571
25033797	chr1:25033797:T:C	1.66904e-15	-1.84128	-1.19442	3.99879e-08	-1.74264	-1.12073	3.66685e-07	-1.6344	-1.07171
25033975	chr1:25033975:C:T	9.58235e-15	-1.28803	-4.1799e-10	9.66961e-08	-1.98037	-4.1799e-10	7.56353e-07	-1.98211	-4.1799e-10
25034470	chr1:25034470:C:T	1.44449e-15	-1.75978	-1.42043	3.31962e-08	-1.65099	-1.39852	2.99099e-07	-1.52684	-1.38301
25034624	chr1:25034624:A:T	5.48336e-14	0.456346	-4.1799e-10	2.05667e-07	-1.22569	-4.1799e-10	1.90423e-06	-1.05879	-4.1799e-10
25035233	chr1:25035233:C:T	3.05184e-15	-1.04999	-1.38223	3.161e-08	-1.74372	-1.35475	2.31295e-07	-1.86385	-1.30307
25035286	chr1:25035286:A:G	6.92172e-15	-1.28352	-0.329768	8.88848e-08	-1.80889	-0.255712	6.77421e-07	-1.88019	-0.212137
25035399	chr1:25035399:GTA:G	1.59988e-14	-2.77212e-10	-0.775444	2.90185e-07	-2.77212e-10	-0.88143	2.2437e-06	-2.77212e-10	-0.894737
25035974	chr1:25035974:CACCACCATTATCATCAGCACTACCATA:C	1.1372e-15	-1.98326	-1.43613	2.24722e-08	-2.00338	-1.43629	1.75334e-07	-2.00736	-1.43656
25036165	chr1:25036165:A:G	1.38894e-14	-2.77212e-10	-0.916835	2.80992e-07	-2.77212e-10	-0.913622	2.44559e-06	-2.77212e-10	-0.808577
25036315	chr1:25036315:AC:A	9.8332e-15	-2.77212e-10	-1.26219	1.91716e-07	-2.77212e-10	-1.29593	1.53309e-06	-2.77212e-10	-1.27558
25036367	chr1:25036367:C:T	2.86745e-14	-1.29689	1.10495	3.88287e-07	-1.79938	1.20918	3.10975e-06	-1.94298	1.37465
25036970	chr1:25036970:T:C	6.8692e-14	-2.77212e-10	0.681676	1.33357e-06	-2.77212e-10	0.643667	9.57191e-06	-2.77212e-10	0.555968
25037021	chr1:25037021:A:G	1.02485e-14	-1.33155	0.110731	1.99185e-07	-1.25856	0.000849005	1.32334e-06	-1.26433	-0.158381
25037032	chr1:25037032:C:T	1.23207e-15	-1.94611	-1.39316	2.35148e-08	-2.00721	-1.3871	1.90157e-07	-1.9712	-1.39157
25037165	chr1:25037165:G:A	6.06029e-15	-2.00514	0.258943	1.56213e-07	-1.93817	0.437449	1.33664e-06	-1.97471	0.561997
25037197	chr1:25037197:T:G	8.85332e-15	-2.77212e-10	-1.36716	1.76062e-07	-2.77212e-10	-1.38111	1.35418e-06	-2.77212e-10	-1.39967
25037216	chr1:25037216:A:C	2.34972e-15	-2.01041	-0.683251	5.54545e-08	-1.90159	-0.634798	4.03717e-07	-1.95779	-0.652118
25037227	chr1:25037227:G:T	1.90688e-15	-1.6467	-1.25579	3.47798e-08	-1.81524	-1.18767	3.06828e-07	-1.74878	-1.13555
25037444	chr1:25037444:C:A	1.14042e-14	-2.77212e-10	-1.11397	2.3818e-07	-2.77212e-10	-1.07892	1.89001e-06	-2.77212e-10	-1.06628
25037769	chr1:25037769:A:C	1.94563e-15	-1.61065	-1.27172	4.65926e-08	-1.43104	-1.27947	3.95047e-07	-1.34538	-1.28624
25038070	chr1:25038070:A:G	8.46032e-15	-2.77212e-10	-1.41257	1.7121e-07	-2.77212e-10	-1.40906	1.31645e-06	-2.77212e-10	-1.42792
25038145	chr1:25038145:A:G	1.8454e-15	-1.64208	-1.29319	3.29214e-08	-1.82045	-1.23737	2.86663e-07	-1.75891	-1.19341
25038161	chr1:25038161:T:C	1.8409e-15	-1.77701	-1.1607	2.87023e-08	-2.00977	-1.1852	2.14604e-07	-1.99766	-1.24416
25038864	chr1:25038864:C:A	1.80458e-15	-1.75155	-1.20608	4.11316e-08	-1.61905	-1.21612	3.42677e-07	-1.54632	-1.22751
25038874	chr1:25038874:C:T	2.03953e-15	-1.54355	-1.29169	9.14024e-08	-0.744497	-1.29218	5.33128e-07	-0.999477	-1.33238
25039556	chr1:25039556:T:A	8.23869e-15	-1.83307	0.393953	1.53756e-07	-2.01048	0.493897	1.28687e-06	-1.99935	0.548704
25039669	chr1:25039669:G:A	6.29503e-14	-2.77212e-10	0.594387	1.35636e-06	-2.77212e-10	0.660613	1.14266e-05	-2.77212e-10	0.733082
25039691	chr1:25039691:A:G	2.10856e-15	-1.62614	-1.17581	4.687e-08	-1.54579	-1.15878	3.72202e-07	-1.52188	-1.16931
25039727	chr1:25039727:C:T	5.84106e-14	0.519539	-4.1799e-10	8.03201e-07	0.136657	-4.1799e-10	4.85597e-06	-0.122655	-4.1799e-10
25040013	chr1:25040013:G:A	9.71453e-15	-2.77212e-10	-1.27434	1.91586e-07	-2.77212e-10	-1.29661	1.45782e-06	-2.77212e-10	-1.32592
25040149	chr1:25040149:A:G	2.06245e-15	-1.67157	-1.1525	4.55918e-08	-1.59768	-1.13454	3.61529e-07	-1.57443	-1.14585
25040496	chr1:25040496:C:T	5.7447e-15	-1.7125	-0.0871855	8.74722e-08	-2.00961	-0.0710141	7.39814e-07	-2.00852	0.00429923
25040525	chr1:25040525:T:C	1.95148e-15	-1.4761	-1.40327	4.40466e-08	-1.36481	-1.40188	3.59334e-07	-1.32223	-1.40413
25040595	chr1:25040595:G:A	4.25556e-14	-2.77212e-10	0.202854	1.05764e-06	-2.77212e-10	0.411846	1.11534e-05	-2.77212e-10	0.708883
25041010	chr1:25041010:T:C	8.45922e-15	-1.4127	-4.1799e-10	1.25969e-07	-1.71591	-4.1799e-10	1.15038e-06	-1.56277	-4.1799e-10
25041246	chr1:25041246:C:T	2.77767e-15	-1.57591	-0.950434	6.26697e-08	-1.50358	-0.910493	5.02828e-07	-1.50555	-0.884824
25041739	chr1:25041739:C:T	2.22509e-15	-1.63565	-1.11251	4.95694e-08	-1.55679	-1.09178	3.92366e-07	-1.53334	-1.10508
25042026	chr1:25042026:G:A	8.42176e-15	-2.77212e-10	-1.41714	1.68144e-07	-2.77212e-10	-1.42713	1.30525e-06	-2.77212e-10	-1.43647
25042277	chr1:25042277:T:C	2.00729e-15	-1.45647	-1.3947	4.53914e-08	-1.34345	-1.39317	3.67719e-07	-1.30847	-1.39483
25042323	chr1:25042323:A:G	6.29034e-14	-2.77212e-10	0.593642	1.35282e-06	-2.77212e-10	0.658	1.14325e-05	-2.77212e-10	0.733599
25042747	chr1:25042747:T:C	1.91639e-15	-1.76805	-1.12947	4.36259e-08	-1.63696	-1.13933	3.62224e-07	-1.56784	-1.15052
25042976	chr1:25042976:C:A	8.44362e-15	-2.77212e-10	-1.41455	1.74757e-07	-2.77212e-10	-1.38855	1.34472e-06	-2.77212e-10	-1.40668
25043013	chr1:25043013:A:G	1.89839e-15	-1.74208	-1.16487	4.16816e-08	-1.67622	-1.14567	3.29716e-07	-1.65388	-1.1585
25043085	chr1:25043085:G:A	2.0578e-15	-1.69626	-1.13006	4.55008e-08	-1.62406	-1.11015	3.6007e-07	-1.60215	-1.12217
25043171	chr1:25043171:G:A	9.90579e-15	-2.77212e-10	-1.25484	2.04317e-07	-2.77212e-10	-1.23227	1.58696e-06	-2.77212e-10	-1.24105
25043353	chr1:25043353:G:T	1.59605e-15	-1.65059	-1.42983	3.53745e-08	-1.54941	-1.43654	2.99412e-07	-1.47663	-1.43217
25043394	chr1:25043394:C:G	1.74557e-14	-2.77212e-10	-0.688289	3.53341e-07	-2.77212e-10	-0.684515	3.10211e-06	-2.77212e-10	-0.570783
25043608	chr1:25043608:A:G	1.7084e-15	-1.85307	-1.15933	3.32593e-08	-1.85652	-1.19109	2.5074e-07	-1.83841	-1.2478
25043702	chr1:25043702:C:G	2.15192e-15	-1.72823	-1.05337	4.68119e-08	-1.74157	-0.964238	4.22364e-07	-1.66746	-0.897291
25044030	chr1:25044030:T:C	2.12159e-15	-1.76166	-1.03413	4.08929e-08	-1.77359	-1.0674	3.0897e-07	-1.73114	-1.14624
25044176	chr1:25044176:C:T	3.28761e-14	-2.77212e-10	-0.0552104	7.78017e-07	-2.77212e-10	0.104801	8.15296e-06	-2.77212e-10	0.395516
25044377	chr1:25044377:C:T	2.10692e-15	-1.77916	-1.02357	4.06285e-08	-1.7895	-1.05798	3.06358e-07	-1.74742	-1.13845
25044420	chr1:25044420:G:A	1.61262e-14	-2.77212e-10	-0.767511	3.51505e-07	-2.77212e-10	-0.689724	2.74417e-06	-2.77212e-10	-0.693385
25044461	chr1:25044461:C:T	9.79525e-15	-2.77212e-10	-1.26606	2.01899e-07	-2.77212e-10	-1.24418	1.56876e-06	-2.77212e-10	-1.25258
25044586	chr1:25044586:C:G	1.38243e-15	-1.81768	-1.40644	2.83509e-08	-1.78155	-1.42574	2.36059e-07	-1.70995	-1.43659
25044591	chr1:25044591:C:T	6.09831e-14	1.26693	-0.704286	1.88449e-07	-0.523098	-0.79002	2.09068e-06	-0.0580476	-0.907327
25044725	chr1:25044725:A:G	2.0695e-15	-1.76114	-1.05951	3.99626e-08	-1.77219	-1.09181	3.02787e-07	-1.72946	-1.16813
25044791	chr1:25044791:C:T	5.8407e-15	-1.7686	-0.0145078	9.52192e-08	-2.00948	0.0137147	8.12288e-07	-2.00946	0.098694
25045102	chr1:25045102:G:A	1.00347e-14	-2.77212e-10	-1.24191	2.07311e-07	-2.77212e-10	-1.21773	1.71685e-06	-2.77212e-10	-1.16237
25045129	chr1:25045129:G:C	2.16543e-15	-1.75629	-1.01905	4.17433e-08	-1.76718	-1.05323	3.14699e-07	-1.72462	-1.13439
25045170	chr1:25045170:G:A	9.92244e-15	-2.77212e-10	-1.25316	1.96121e-07	-2.77212e-10	-1.27322	1.53488e-06	-2.77212e-10	-1.27441
25045302	chr1:25045302:G:A	5.56479e-15	-1.11255	-0.718951	6.33485e-08	-1.74278	-0.660514	4.88355e-07	-1.82517	-0.594405
25045358	chr1:25045358:C:T	1.66915e-14	-2.77212e-10	-0.733058	3.8082e-07	-2.77212e-10	-0.60962	3.5119e-06	-2.77212e-10	-0.446707
25045421	chr1:25045421:A:G	2.17264e-15	-1.73067	-1.04135	4.18553e-08	-1.74278	-1.07495	3.16689e-07	-1.69856	-1.15414
25045425	chr1:25045425:C:T	3.34071e-15	-0.906428	-1.43535	3.11613e-08	-1.68125	-1.43151	2.16484e-07	-1.81257	-1.42053
25045443	chr1:25045443:G:GC	9.59271e-15	-2.77212e-10	-1.28695	1.95938e-07	-2.77212e-10	-1.27415	1.5679e-06	-2.77212e-10	-1.25313
25045449	chr1:25045449:G:A	2.1537e-15	-1.75977	-1.021	4.15112e-08	-1.77089	-1.05509	3.12735e-07	-1.72922	-1.13604
25045677	chr1:25045677:G:A	3.48318e-14	-2.77212e-10	0.00257377	6.70803e-07	-2.77212e-10	-0.0434725	4.92971e-06	-2.77212e-10	-0.107585
25045847	chr1:25045847:C:T	1.02071e-14	-2.77212e-10	-1.22487	2.08428e-07	-2.77212e-10	-1.21235	1.53206e-06	-2.77212e-10	-1.27625
25045887	chr1:25045887:A:G	2.41689e-15	-1.74851	-0.916964	4.63639e-08	-1.76044	-0.954983	3.45964e-07	-1.71776	-1.04653
25046089	chr1:25046089:G:A	4.15195e-15	-1.28216	-0.842221	4.63462e-08	-1.91349	-0.802316	4.15294e-07	-1.89252	-0.689116
25046098	chr1:25046098:G:T	5.81049e-15	-1.64458	-0.143711	1.48623e-07	-1.51468	-0.0358573	1.1974e-06	-1.69019	0.167482
25046316	chr1:25046316:G:A	4.64036e-15	-1.58525	-0.427914	1.03986e-07	-1.62744	-0.280252	9.77401e-07	-1.62003	-0.105689
25046325	chr1:25046325:C:A	1.04722e-14	-2.77212e-10	-1.19923	2.15498e-07	-2.77212e-10	-1.179	1.68424e-06	-2.77212e-10	-1.18155
25046390	chr1:25046390:C:T	3.24689e-14	-2.77212e-10	-0.0676738	6.90256e-07	-2.77212e-10	-0.0148853	5.43814e-06	-2.77212e-10	-0.00942731
25046524	chr1:25046524:G:A	5.966e-15	-1.51614	-0.245736	1.33961e-07	-1.57506	-0.0793401	1.28205e-06	-1.58064	0.126231
25046576	chr1:25046576:G:C	9.62198e-15	-2.77212e-10	-1.28391	1.96502e-07	-2.77212e-10	-1.27127	1.57205e-06	-2.77212e-10	-1.25048
25046736	chr1:25046736:A:G	8.27731e-15	-2.77212e-10	-1.43444	1.66771e-07	-2.77212e-10	-1.43532	1.30511e-06	-2.77212e-10	-1.43658
25046761	chr1:25046761:T:A	9.79058e-15	-2.77212e-10	-1.26654	2.01778e-07	-2.77212e-10	-1.24478	1.56763e-06	-2.77212e-10	-1.2533
25047032	chr1:25047032:C:T	1.04196e-14	-2.77212e-10	-1.20427	2.23924e-07	-2.77212e-10	-1.14064	1.89659e-06	-2.77212e-10	-1.0628
25047124	chr1:25047124:C:A	8.44969e-15	-2.77212e-10	-1.41383	1.6992e-07	-2.77212e-10	-1.41662	1.31843e-06	-2.77212e-10	-1.42642
25047267	chr1:25047267:C:T	1.00046e-14	-2.77212e-10	-1.24491	2.06286e-07	-2.77212e-10	-1.22268	1.70651e-06	-2.77212e-10	-1.16841
25047498	chr1:25047498:G:A	8.44538e-15	-2.77212e-10	-1.41434	1.76346e-07	-2.77212e-10	-1.3795	1.3737e-06	-2.77212e-10	-1.38536
25047689	chr1:25047689:T:C	2.43728e-15	-1.2211	-1.43597	6.19569e-08	-0.995406	-1.4301	6.8139e-07	-0.691395	-1.39509
25047756	chr1:25047756:G:C	2.29604e-14	0.996903	-1.41109	8.04722e-08	-0.779004	-1.38503	9.75755e-07	-0.389254	-1.33815
25047853	chr1:25047853:G:T	8.50646e-15	-2.77212e-10	-1.40713	1.72128e-07	-2.77212e-10	-1.40371	1.31979e-06	-2.77212e-10	-1.42539
25047930	chr1:25047930:A:G	8.25988e-15	-2.77212e-10	-1.43655	1.66609e-07	-2.77212e-10	-1.4363	1.30904e-06	-2.77212e-10	-1.43357
25047945	chr1:25047945:C:A	1.18203e-14	-2.77212e-10	-1.07814	2.57869e-07	-2.77212e-10	-0.999496	2.15425e-06	-2.77212e-10	-0.93542
25048095	chr1:25048095:C:G	4.6761e-15	-0.613131	-1.39236	3.86809e-08	-1.5253	-1.37131	2.66061e-07	-1.69666	-1.33024
25048166	chr1:25048166:C:T	6.48969e-14	1.43252	-0.807681	1.96888e-07	-0.440436	-0.828875	2.37352e-06	0.0782755	-0.916766
25048229	chr1:25048229:C:T	2.78865e-14	-2.77212e-10	-0.219814	5.7424e-07	-2.77212e-10	-0.198901	4.86973e-06	-2.77212e-10	-0.119826
25048317	chr1:25048317:A:T	7.26402e-14	1.47793	-0.740366	2.16491e-07	-0.412355	-0.762045	2.61128e-06	0.112649	-0.855672
25048346	chr1:25048346:A:G	1.61742e-15	-1.97983	-1.08729	3.51163e-08	-1.86686	-1.12642	2.25198e-07	-1.96787	-1.22577
25048378	chr1:25048378:A:G	1.31514e-15	-1.87257	-1.40145	2.73608e-08	-1.84602	-1.39682	2.31963e-07	-1.79983	-1.36422
25048381	chr1:25048381:G:A	1.05222e-14	-2.77212e-10	-1.19447	2.15079e-07	-2.77212e-10	-1.18094	1.57502e-06	-2.77212e-10	-1.24859
25048459	chr1:25048459:A:G	4.89869e-15	-1.95899	-4.1799e-10	1.0075e-07	-1.9393	-4.1799e-10	7.88357e-07	-1.94067	-4.1799e-10
25048803	chr1:25048803:C:T	2.77775e-14	-2.77212e-10	-0.223732	5.72004e-07	-2.77212e-10	-0.202801	4.85037e-06	-2.77212e-10	-0.123809
25048880	chr1:25048880:G:A	2.77611e-14	-2.77212e-10	-0.224323	5.71156e-07	-2.77212e-10	-0.204285	4.90265e-06	-2.77212e-10	-0.11309
25048977	chr1:25048977:G:A	2.46808e-15	-1.84686	-0.797656	4.89585e-08	-1.88414	-0.776834	4.71471e-07	-1.69287	-0.761897
25049092	chr1:25049092:G:A	1.66857e-15	-1.9909	-1.04509	3.61989e-08	-1.87845	-1.08447	2.31409e-07	-1.97554	-1.19089
25049118	chr1:25049118:A:G	9.47895e-15	-2.77212e-10	-1.29888	2.00949e-07	-2.77212e-10	-1.2489	1.67489e-06	-2.77212e-10	-1.18712
25049135	chr1:25049135:G:T	9.43148e-15	-2.77212e-10	-1.3039	1.8509e-07	-2.77212e-10	-1.33111	1.45313e-06	-2.77212e-10	-1.32914
25049348	chr1:25049348:G:A	9.13221e-15	-2.77212e-10	-1.33615	1.86448e-07	-2.77212e-10	-1.32379	1.51297e-06	-2.77212e-10	-1.28879
25049521	chr1:25049521:TGCCTTG:T	8.93065e-15	-2.77212e-10	-1.35847	1.77608e-07	-2.77212e-10	-1.37237	1.3871e-06	-2.77212e-10	-1.37565
25049602	chr1:25049602:G:C	1.04994e-14	-2.77212e-10	-1.19664	2.05829e-07	-2.77212e-10	-1.2249	1.48777e-06	-2.77212e-10	-1.30559
25049606	chr1:25049606:G:A	8.86958e-14	1.59687	-0.659613	2.54206e-07	-0.331972	-0.681829	3.08642e-06	0.204034	-0.779885
25050057	chr1:25050057:T:C	1.34407e-15	-1.81567	-1.43659	2.78982e-08	-1.78709	-1.4363	2.31881e-07	-1.73326	-1.43114
25050132	chr1:25050132:G:A	8.13193e-14	1.58212	-0.731693	2.32706e-07	-0.348767	-0.753403	2.84082e-06	0.189624	-0.848394
25050275	chr1:25050275:T:C	1.36737e-15	-1.83421	-1.40085	2.79514e-08	-1.7992	-1.42228	2.31041e-07	-1.73178	-1.43625
25050535	chr1:25050535:G:A	1.34463e-15	-1.97359	-1.27825	2.98203e-08	-1.84986	-1.30689	1.95531e-07	-1.9636	-1.3713
25050918	chr1:25050918:C:T	2.77522e-14	-2.77212e-10	-0.224643	5.71471e-07	-2.77212e-10	-0.203734	4.84558e-06	-2.77212e-10	-0.124798
25051100	chr1:25051100:CATT:C	1.24157e-14	-2.77212e-10	-1.029	2.72594e-07	-2.77212e-10	-0.943964	2.28408e-06	-2.77212e-10	-0.876899
25051417	chr1:25051417:C:A	3.0063e-14	0.589317	-0.73398	1.30861e-07	-0.925971	-0.751843	1.52897e-06	-0.427903	-0.850367
25051656	chr1:25051656:C:A	1.07829e-14	-2.77212e-10	-1.17	2.1717e-07	-2.77212e-10	-1.17127	1.86438e-06	-2.77212e-10	-1.07994
25051774	chr1:25051774:G:A	1.6257e-15	-1.75677	-1.30526	3.56147e-08	-1.7209	-1.25829	3.58875e-07	-1.61424	-1.11341
25051853	chr1:25051853:A:G	1.49678e-14	0.594224	-1.43628	6.52346e-08	-0.93746	-1.4365	8.38742e-07	-0.447769	-1.43095
25051867	chr1:25051867:A:G	1.77772e-15	-1.73884	-1.23379	3.99457e-08	-1.68781	-1.17662	4.12962e-07	-1.5794	-1.00786
25051953	chr1:25051953:A:G	1.71876e-15	-1.66656	-1.3398	3.34432e-08	-1.70107	-1.34103	3.56733e-07	-1.38807	-1.34557
25051988	chr1:25051988:G:A	1.62981e-15	-1.66146	-1.39804	3.34537e-08	-1.64979	-1.392	2.73145e-07	-1.62779	-1.37283
25052022	chr1:25052022:C:T	3.12454e-15	-1.09492	-1.31375	3.48474e-08	-1.7035	-1.29747	2.4466e-07	-1.81028	-1.30047
25052177	chr1:25052177:G:A	1.60522e-15	-1.94964	-1.12506	3.17699e-08	-1.97854	-1.11489	2.83578e-07	-1.83399	-1.12914
25052229	chr1:25052229:C:T	6.20046e-15	-1.65677	-0.0665604	1.79194e-07	-1.57057	0.207096	2.75326e-06	-1.39583	0.705752
25052353	chr1:25052353:C:T	4.65322e-15	-2.0104	-4.1799e-10	2.06623e-07	-1.22105	-4.1799e-10	1.4187e-06	-1.35313	-4.1799e-10
25052672	chr1:25052672:C:T	2.26776e-14	0.749694	-1.17628	9.04739e-08	-0.861571	-1.18532	1.12097e-06	-0.335667	-1.25301
25052828	chr1:25052828:A:C	1.99331e-15	-1.7354	-1.12276	3.70681e-08	-1.82942	-1.10977	3.57587e-07	-1.57259	-1.15865
25052867	chr1:25052867:C:T	1.37869e-14	-2.77212e-10	-0.924235	3.03216e-07	-2.77212e-10	-0.837502	2.32792e-06	-2.77212e-10	-0.857889
25052869	chr1:25052869:A:G	2.46788e-15	-1.36375	-1.28085	6.07692e-08	-1.24817	-1.19669	6.98282e-07	-1.00494	-1.05706
25052993	chr1:25052993:C:G	5.23787e-14	1.28488	-0.87434	1.52465e-07	-0.659675	-0.865336	1.86076e-06	-0.202169	-0.879709
25053050	chr1:25053050:AC:A	2.77978e-14	-2.77212e-10	-0.223001	5.66757e-07	-2.77212e-10	-0.212017	4.81662e-06	-2.77212e-10	-0.130792
25053377	chr1:25053377:T:C	8.81657e-15	-2.77212e-10	-1.37132	1.78592e-07	-2.77212e-10	-1.36684	1.42125e-06	-2.77212e-10	-1.35133
25053532	chr1:25053532:C:T	2.37272e-15	-1.30176	-1.38216	2.97638e-08	-1.77802	-1.38064	2.09979e-07	-1.87615	-1.38746
25053533	chr1:25053533:C:T	6.06775e-15	-1.74497	-4.1799e-10	1.14207e-07	-1.81394	-4.1799e-10	8.26541e-07	-1.89337	-4.1799e-10
25053589	chr1:25053589:G:A	8.81917e-15	-2.77212e-10	-1.37103	1.78647e-07	-2.77212e-10	-1.36653	1.42174e-06	-2.77212e-10	-1.35099
25053648	chr1:25053648:G:A	2.44218e-15	-1.27697	-1.3781	3.03228e-08	-1.76361	-1.37643	2.13131e-07	-1.86505	-1.38366
25053790	chr1:25053790:C:T	8.81657e-15	-2.77212e-10	-1.37132	1.78592e-07	-2.77212e-10	-1.36684	1.42125e-06	-2.77212e-10	-1.35133
25053963	chr1:25053963:A:G	1.33127e-14	-2.77212e-10	-0.959237	2.78223e-07	-2.77212e-10	-0.923524	2.37566e-06	-2.77212e-10	-0.837589
25054572	chr1:25054572:T:C	1.78527e-15	-1.88563	-1.08275	4.11835e-08	-1.738	-1.09591	2.58846e-07	-1.83587	-1.21852
25054590	chr1:25054590:A:G	1.48988e-15	-1.73214	-1.41712	3.79598e-08	-1.52191	-1.39351	3.10906e-07	-1.49428	-1.37684
25054770	chr1:25054770:G:C	1.72299e-14	-2.77212e-10	-0.701311	3.54975e-07	-2.77212e-10	-0.679899	3.13442e-06	-2.77212e-10	-0.560421
25054820	chr1:25054820:G:A	1.11875e-15	-1.99931	-1.43643	2.24428e-08	-2.00862	-1.43236	1.97547e-07	-1.92249	-1.40215
25054894	chr1:25054894:C:G	4.14319e-15	-1.79216	-0.334332	7.51304e-08	-1.92164	-0.311087	7.5551e-07	-1.56428	-0.418945
25055056	chr1:25055056:G:A	8.57572e-15	-2.77212e-10	-1.39902	1.7741e-07	-2.77212e-10	-1.37349	1.44272e-06	-2.77212e-10	-1.33634
25055136	chr1:25055136:T:A	4.90068e-14	-2.77212e-10	0.344002	1.08202e-06	-2.77212e-10	0.434641	1.14465e-05	-2.77212e-10	0.734816
25055158	chr1:25055158:G:A	1.96679e-14	-2.77212e-10	-0.568969	3.45878e-07	-2.77212e-10	-0.705861	2.58524e-06	-2.77212e-10	-0.753046
25055184	chr1:25055184:C:G	1.23345e-15	-1.92011	-1.41803	2.53714e-08	-1.91832	-1.4	2.19963e-07	-1.86143	-1.35573
25055348	chr1:25055348:C:T	9.22358e-15	-2.77212e-10	-1.32619	1.89745e-07	-2.77212e-10	-1.30627	1.55273e-06	-2.77212e-10	-1.26285
25055363	chr1:25055363:G:A	8.75878e-15	-2.77212e-10	-1.3779	1.75849e-07	-2.77212e-10	-1.38232	1.41514e-06	-2.77212e-10	-1.35563
25055592	chr1:25055592:G:A	8.9187e-15	-2.77212e-10	-1.35981	1.79007e-07	-2.77212e-10	-1.36452	1.44763e-06	-2.77212e-10	-1.33293
25055649	chr1:25055649:T:G	9.14688e-15	-2.77212e-10	-1.33454	1.88562e-07	-2.77212e-10	-1.31252	1.54763e-06	-2.77212e-10	-1.26614
25055722	chr1:25055722:G:A	1.84208e-14	-2.77212e-10	-0.634476	4.18071e-07	-2.77212e-10	-0.516297	3.63464e-06	-2.77212e-10	-0.412354
25055747	chr1:25055747:C:G	1.82982e-14	0.79329	-1.43445	5.16929e-08	-1.19094	-1.41569	6.45432e-07	-0.732895	-1.40781
25055876	chr1:25055876:C:T	1.86704e-14	-2.77212e-10	-0.621018	3.88327e-07	-2.77212e-10	-0.590101	3.13144e-06	-2.77212e-10	-0.561373
25056065	chr1:25056065:G:A	1.06019e-13	0.973379	0.142286	2.32333e-07	-1.03371	-0.07007	3.51072e-06	-0.459035	0.011991
25056482	chr1:25056482:G:C	8.87599e-15	-2.77212e-10	-1.36461	1.80343e-07	-2.77212e-10	-1.35709	1.43915e-06	-2.77212e-10	-1.33882
25056601	chr1:25056601:C:T	9.20707e-15	-2.77212e-10	-1.32799	1.89921e-07	-2.77212e-10	-1.30534	1.56089e-06	-2.77212e-10	-1.25761
25056639	chr1:25056639:G:A	9.20707e-15	-2.77212e-10	-1.32799	1.89921e-07	-2.77212e-10	-1.30534	1.56089e-06	-2.77212e-10	-1.25761
25056921	chr1:25056921:A:G	8.45478e-15	-2.77212e-10	-1.41323	1.68546e-07	-2.77212e-10	-1.42474	1.35114e-06	-2.77212e-10	-1.40191
25057043	chr1:25057043:T:C	1.09213e-14	-2.77212e-10	-1.15724	2.1319e-07	-2.77212e-10	-1.18976	1.64105e-06	-2.77212e-10	-1.20753
25057736	chr1:25057736:T:C	1.85058e-14	-2.77212e-10	-0.629872	3.87149e-07	-2.77212e-10	-0.593139	3.13156e-06	-2.77212e-10	-0.561334
25058024	chr1:25058024:G:A	8.26015e-15	-2.77212e-10	-1.43651	1.66677e-07	-2.77212e-10	-1.43589	1.31745e-06	-2.77212e-10	-1.42716
25058042	chr1:25058042:T:G	1.36374e-15	-1.95219	-1.28554	2.6405e-08	-1.96839	-1.31001	2.0059e-07	-2.01044	-1.29891
25058070	chr1:25058070:AG:A	9.90572e-15	-2.77212e-10	-1.25484	2.00842e-07	-2.77212e-10	-1.24943	1.49488e-06	-2.77212e-10	-1.30082
25058213	chr1:25058213:A:G	1.85576e-14	-2.77212e-10	-0.627076	3.49758e-07	-2.77212e-10	-0.694705	2.55212e-06	-2.77212e-10	-0.765939
25058468	chr1:25058468:G:A	8.35542e-15	-2.77212e-10	-1.42505	1.69628e-07	-2.77212e-10	-1.41834	1.33806e-06	-2.77212e-10	-1.41164
25058540	chr1:25058540:G:A	2.16226e-14	-2.77212e-10	-0.474217	4.96251e-07	-2.77212e-10	-0.344866	4.33217e-06	-2.77212e-10	-0.236796
25058661	chr1:25058661:T:C	1.14158e-14	-2.77212e-10	-1.11296	2.29803e-07	-2.77212e-10	-1.11473	1.96717e-06	-2.77212e-10	-1.02627
25058695	chr1:25058695:C:T	6.68374e-15	-0.459166	-1.18911	4.22638e-08	-1.59463	-1.21338	3.27948e-07	-1.6095	-1.20826
25058883	chr1:25058883:C:T	8.34205e-15	-2.77212e-10	-1.42665	1.67692e-07	-2.77212e-10	-1.42982	1.33195e-06	-2.77212e-10	-1.41622
25059024	chr1:25059024:C:T	1.91373e-14	-2.77212e-10	-0.596321	3.98191e-07	-2.77212e-10	-0.565017	3.20198e-06	-2.77212e-10	-0.539095
25059045	chr1:25059045:C:T	1.22622e-14	-0.275733	-0.765701	5.89526e-08	-1.64058	-0.834631	7.94397e-07	-1.21403	-0.719004
25060114	chr1:25060114:A:G	2.18667e-14	-2.77212e-10	-0.462994	3.81665e-07	-2.77212e-10	-0.607403	2.83316e-06	-2.77212e-10	-0.661473
25060180	chr1:25060180:C:T	6.43852e-15	-1.06243	-0.623225	4.21045e-07	0.125637	-0.634845	2.31239e-06	-0.162365	-0.702218
25060246	chr1:25060246:C:T	1.56489e-14	0.138287	-0.935844	6.44003e-08	-1.39206	-0.994764	9.54875e-07	-0.8571	-0.89194
25060252	chr1:25060252:T:G	1.84542e-14	-2.77212e-10	-0.632667	3.86015e-07	-2.77212e-10	-0.596072	3.12217e-06	-2.77212e-10	-0.564338
25060608	chr1:25060608:G:A	5.13241e-15	-0.523947	-1.38844	3.07129e-08	-1.73724	-1.39003	3.84563e-07	-1.33719	-1.32132
25060920	chr1:25060920:G:A	6.24112e-15	-0.550693	-1.16611	3.68093e-08	-1.75462	-1.19158	4.60366e-07	-1.37848	-1.10012
25061797	chr1:25061797:G:T	8.83579e-15	-2.77212e-10	-1.36915	1.8495e-07	-2.77212e-10	-1.33186	1.50954e-06	-2.77212e-10	-1.29106
25062145	chr1:25062145:G:A	3.5262e-14	-2.77212e-10	0.0148473	8.43684e-07	-2.77212e-10	0.185831	7.64591e-06	-2.77212e-10	0.331305
25062212	chr1:25062212:G:A	1.17317e-14	-2.77212e-10	-1.08566	2.44396e-07	-2.77212e-10	-1.05316	1.96897e-06	-2.77212e-10	-1.02536
25062427	chr1:25062427:A:T	8.68533e-15	-0.000803153	-1.38552	4.1265e-08	-1.44986	-1.38207	6.07948e-07	-0.895296	-1.30523
25062524	chr1:25062524:C:T	1.05083e-14	-2.77212e-10	-1.19579	2.09882e-07	-2.77212e-10	-1.2054	1.61454e-06	-2.77212e-10	-1.22382
25062621	chr1:25062621:TA:T	1.08537e-14	-2.77212e-10	-1.16345	2.09641e-07	-2.77212e-10	-1.20655	1.6259e-06	-2.77212e-10	-1.2168
25062654	chr1:25062654:G:A	2.14397e-14	-2.77212e-10	-0.482713	4.91544e-07	-2.77212e-10	-0.354395	4.29381e-06	-2.77212e-10	-0.245691
25062954	chr1:25062954:G:A	8.26825e-15	-2.77212e-10	-1.43553	1.66565e-07	-2.77212e-10	-1.43656	1.30924e-06	-2.77212e-10	-1.43342
25063539	chr1:25063539:A:AAAAAAT	8.29802e-15	-2.77212e-10	-1.43194	1.67943e-07	-2.77212e-10	-1.42832	1.33719e-06	-2.77212e-10	-1.41229
25063875	chr1:25063875:A:G	1.58458e-14	-2.77212e-10	-0.785055	3.08479e-07	-2.77212e-10	-0.820295	2.30006e-06	-2.77212e-10	-0.869931
25063976	chr1:25063976:T:C	9.46345e-14	-2.77212e-10	1.00206	1.80219e-06	-2.77212e-10	0.944813	1.23558e-05	-2.77212e-10	0.81126
25064154	chr1:25064154:G:C	8.28335e-15	-2.77212e-10	-1.43371	1.66609e-07	-2.77212e-10	-1.4363	1.30946e-06	-2.77212e-10	-1.43325
25064221	chr1:25064221:C:T	9.34465e-15	-2.77212e-10	-1.31315	1.78725e-07	-2.77212e-10	-1.3661	1.47842e-06	-2.77212e-10	-1.31189
25064492	chr1:25064492:T:C	1.15253e-14	-2.77212e-10	-1.10342	2.50134e-07	-2.77212e-10	-1.02995	2.09347e-06	-2.77212e-10	-0.964042
25065113	chr1:25065113:C:T	1.85517e-15	-1.97088	-0.959098	4.45724e-08	-1.94067	-0.814162	5.24589e-07	-1.77927	-0.568738
25065138	chr1:25065138:G:T	1.30912e-14	-0.351296	-0.624719	1.00272e-06	1.02384	-0.665322	5.34443e-06	0.720262	-0.747073
25065179	chr1:25065179:CCA:C	2.122e-15	-1.87316	-0.92244	5.10399e-08	-1.84761	-0.771727	6.32449e-07	-1.64536	-0.515664
25065578	chr1:25065578:C:T	1.23935e-14	-2.77212e-10	-1.03078	2.57332e-07	-2.77212e-10	-1.00158	1.98421e-06	-2.77212e-10	-1.01765
25065617	chr1:25065617:G:A	8.38775e-15	-2.77212e-10	-1.42119	1.68295e-07	-2.77212e-10	-1.42623	1.30669e-06	-2.77212e-10	-1.43536
25065726	chr1:25065726:C:A	8.93802e-15	-2.77212e-10	-1.35764	1.72977e-07	-2.77212e-10	-1.39879	1.41367e-06	-2.77212e-10	-1.35668
25065821	chr1:25065821:C:T	2.0755e-14	-2.77212e-10	-0.515169	4.54222e-07	-2.77212e-10	-0.433362	3.61616e-06	-2.77212e-10	-0.417452
25065834	chr1:25065834:CG:C	3.40518e-14	-2.77212e-10	-0.0200753	6.43037e-07	-2.77212e-10	-0.0857452	4.70904e-06	-2.77212e-10	-0.153382
25065836	chr1:25065836:G:A	1.66192e-14	0.101813	-0.83921	8.04694e-08	-1.40982	-0.754247	9.79302e-07	-0.934032	-0.789748
25065873	chr1:25065873:G:A	1.78516e-15	-1.98984	-0.978614	4.23903e-08	-1.96806	-0.836971	4.85195e-07	-1.83219	-0.593877
25065875	chr1:25065875:C:A	1.07148e-14	-2.77212e-10	-1.17633	2.19629e-07	-2.77212e-10	-1.16001	1.7205e-06	-2.77212e-10	-1.16025
25066481	chr1:25066481:G:A	9.16679e-15	-2.77212e-10	-1.33237	1.85162e-07	-2.77212e-10	-1.33071	1.51205e-06	-2.77212e-10	-1.2894
25066513	chr1:25066513:G:A	8.59804e-15	0.0274227	-1.42385	4.20645e-08	-1.39057	-1.42218	3.41556e-07	-1.35021	-1.4269
25067055	chr1:25067055:A:G	2.79327e-14	0.415624	-0.633783	1.44313e-07	-1.06298	-0.516989	2.16111e-06	-0.447664	-0.484577
25067124	chr1:25067124:C:T	1.25668e-14	-2.77212e-10	-1.0169	2.62887e-07	-2.77212e-10	-0.980224	2.31927e-06	-2.77212e-10	-0.861612
25067256	chr1:25067256:T:C	9.15751e-15	-2.77212e-10	-1.33338	1.87433e-07	-2.77212e-10	-1.31853	1.55079e-06	-2.77212e-10	-1.2641
25067309	chr1:25067309:C:G	1.28625e-14	-2.77212e-10	-0.993643	2.3476e-07	-2.77212e-10	-1.09338	2.01977e-06	-2.77212e-10	-0.999881
25067722	chr1:25067722:T:C	1.0098e-14	-2.77212e-10	-1.23562	2.09676e-07	-2.77212e-10	-1.20638	1.70422e-06	-2.77212e-10	-1.16976
25068260	chr1:25068260:C:T	9.39832e-15	-0.189503	-1.11792	4.46105e-08	-1.76565	-0.988327	4.83333e-07	-1.49987	-0.930046
25068427	chr1:25068427:A:G	2.23525e-14	-2.77212e-10	-0.441021	5.10286e-07	-2.77212e-10	-0.316976	4.93465e-06	-2.77212e-10	-0.106582
25068642	chr1:25068642:G:A	3.6393e-15	-1.18511	-1.07106	3.5491e-08	-1.96676	-1.01591	2.72297e-07	-1.98426	-1.01947
25068718	chr1:25068718:G:A	4.01988e-15	-1.98292	-0.173781	6.8284e-08	-2.00877	-0.319505	4.62151e-07	-1.97492	-0.499807
25068781	chr1:25068781:C:T	2.12148e-15	-1.84691	-0.948933	3.43239e-08	-1.99496	-1.02114	2.74438e-07	-1.92067	-1.07522
25068782	chr1:25068782:A:G	4.04958e-15	-1.98041	-0.168932	6.85319e-08	-2.00938	-0.315273	4.65372e-07	-1.97213	-0.495658
25068849	chr1:25068849:G:T	3.94369e-15	-1.98192	-0.193923	6.69534e-08	-2.00904	-0.338911	4.54759e-07	-1.97386	-0.516992
25068853	chr1:25068853:T:G	4.02729e-15	-1.41603	-0.738834	3.66267e-08	-1.96271	-0.988461	2.33255e-07	-2.01039	-1.1481
25068860	chr1:25068860:A:G	2.05439e-15	-1.84506	-0.982919	3.33213e-08	-1.99351	-1.05224	2.67188e-07	-1.91808	-1.10459
25068898	chr1:25068898:A:T	4.23085e-15	-1.95935	-0.146205	6.99915e-08	-2.01008	-0.293488	4.86168e-07	-1.94868	-0.475388
25069125	chr1:25069125:G:A	8.29468e-15	-2.77212e-10	-1.43234	1.67662e-07	-2.77212e-10	-1.43	1.3223e-06	-2.77212e-10	-1.42349
25069145	chr1:25069145:T:C	1.29045e-13	-2.77212e-10	1.3122	2.44351e-06	-2.77212e-10	1.24924	1.66921e-05	-2.77212e-10	1.11207
25069168	chr1:25069168:T:G	1.40406e-14	-2.77212e-10	-0.906005	2.57566e-07	-2.77212e-10	-1.00067	2.02547e-06	-2.77212e-10	-0.997064
25069247	chr1:25069247:G:A	7.67366e-15	-0.0735929	-1.43657	3.06372e-08	-1.69733	-1.43241	3.43142e-07	-1.33635	-1.43613
25069254	chr1:25069254:G:C	1.6416e-14	-2.77212e-10	-0.7497	3.24551e-07	-2.77212e-10	-0.769505	2.95453e-06	-2.77212e-10	-0.619525
25069268	chr1:25069268:G:A	2.57673e-15	-1.52565	-1.07578	2.80511e-08	-1.99457	-1.22335	2.11808e-07	-2.00956	-1.24538
25069388	chr1:25069388:G:A	2.25326e-15	-1.87751	-0.858076	3.6999e-08	-2.0034	-0.937651	2.90451e-07	-1.94343	-0.995754
25069431	chr1:25069431:C:A	7.93654e-15	-0.0405692	-1.43591	3.09501e-08	-1.68419	-1.43538	3.4825e-07	-1.32118	-1.43651
25069459	chr1:25069459:T:A	1.03212e-14	-0.0517008	-1.16206	3.64872e-08	-1.70338	-1.25161	4.0618e-07	-1.37172	-1.2321
25069820	chr1:25069820:G:A	2.85067e-15	-1.76394	-0.736468	5.67836e-08	-1.39155	-1.12115	4.69697e-07	-1.22041	-1.23812
25070041	chr1:25070041:C:T	1.22505e-14	-2.77212e-10	-1.04239	2.55848e-07	-2.77212e-10	-1.00736	2.25183e-06	-2.77212e-10	-0.891122
25070278	chr1:25070278:G:A	4.91221e-15	-1.95623	-4.1799e-10	1.4158e-07	-1.59908	-4.1799e-10	1.16839e-06	-1.54724	-4.1799e-10
25070342	chr1:25070342:C:T	3.31905e-15	-1.53704	-0.811242	3.36337e-08	-2.00305	-1.03337	2.3271e-07	-1.99951	-1.16132
25070407	chr1:25070407:C:A	7.97899e-15	-0.0483984	-1.42275	3.17912e-08	-1.68841	-1.40435	3.52225e-07	-1.32641	-1.41994
25070414	chr1:25070414:A:G	2.29974e-15	-1.83258	-0.882583	3.67656e-08	-1.9884	-0.958981	2.92881e-07	-1.90763	-1.02323
25070775	chr1:25070775:G:A	8.26152e-15	-0.0114107	-1.42494	3.22782e-08	-1.67112	-1.40644	3.60464e-07	-1.30057	-1.42265
25070794	chr1:25070794:T:G	8.89013e-15	-2.77212e-10	-1.36302	1.76641e-07	-2.77212e-10	-1.37783	1.36709e-06	-2.77212e-10	-1.39018
25070931	chr1:25070931:T:C	8.33941e-15	-2.77212e-10	-1.42697	1.68201e-07	-2.77212e-10	-1.42679	1.32371e-06	-2.77212e-10	-1.42243
25070975	chr1:25070975:T:A	2.6427e-15	-1.80471	-0.771445	4.51127e-08	-1.84302	-0.899768	5.02496e-07	-1.44464	-0.946391
25070981	chr1:25070981:C:A	3.2338e-15	-1.03384	-1.34046	3.2577e-08	-1.72972	-1.33862	3.30011e-07	-1.53198	-1.27951
25071016	chr1:25071016:C:T	1.25031e-14	-2.77212e-10	-1.02198	2.3377e-07	-2.77212e-10	-1.09761	1.7733e-06	-2.77212e-10	-1.13002
25071039	chr1:25071039:C:CTG	1.48018e-15	-1.88877	-1.26702	2.80398e-08	-1.90132	-1.317	2.98032e-07	-1.53044	-1.38298
25071121	chr1:25071121:C:T	1.29953e-15	-2.00609	-1.27987	2.48934e-08	-2.00501	-1.33234	2.26021e-07	-1.79346	-1.39653
25071216	chr1:25071216:G:A	1.40777e-15	-1.93011	-1.27584	2.67269e-08	-1.94212	-1.32416	2.70737e-07	-1.62146	-1.38801
25071223	chr1:25071223:T:G	1.43427e-15	-1.93597	-1.25134	2.71603e-08	-1.94723	-1.30296	2.71368e-07	-1.63345	-1.3737
25071476	chr1:25071476:C:T	1.49633e-15	-1.94095	-1.20399	2.81157e-08	-1.95264	-1.26298	2.75261e-07	-1.64775	-1.34515
25071551	chr1:25071551:G:A	8.27691e-15	-2.77212e-10	-1.43449	1.66636e-07	-2.77212e-10	-1.43614	1.30697e-06	-2.77212e-10	-1.43515
25071584	chr1:25071584:T:C	1.4239e-15	-1.94652	-1.24804	2.6949e-08	-1.95708	-1.30092	2.65156e-07	-1.65817	-1.37213
25071602	chr1:25071602:G:A	1.27983e-15	-1.87616	-1.42507	2.46065e-08	-1.91989	-1.42904	2.55663e-07	-1.63088	-1.43588
25071609	chr1:25071609:A:G	2.05322e-13	-2.77212e-10	1.77662	3.87822e-06	-2.77212e-10	1.71118	2.58705e-05	-2.77212e-10	1.55024
25071648	chr1:25071648:A:C	1.41025e-15	-1.91659	-1.2876	2.68617e-08	-1.92741	-1.33383	2.78268e-07	-1.58861	-1.39342
25071683	chr1:25071683:A:C	2.28702e-15	-1.92554	-0.795171	3.95463e-08	-1.93582	-0.938653	3.72711e-07	-1.59996	-1.08986
25071715	chr1:25071715:G:A	1.39939e-15	-1.95841	-1.25351	2.65231e-08	-1.96841	-1.30552	2.56138e-07	-1.68946	-1.37545
25071881	chr1:25071881:G:A	1.27962e-15	-1.87177	-1.42963	2.46449e-08	-1.9148	-1.43258	2.58342e-07	-1.61976	-1.43658
25071987	chr1:25071987:G:A	6.94923e-15	-0.235054	-1.37427	2.91513e-08	-1.77102	-1.40842	3.12225e-07	-1.4675	-1.3994
25072054	chr1:25072054:C:T	9.95022e-15	-1.25036	-4.1799e-10	1.38524e-07	-1.6209	-4.1799e-10	1.19579e-06	-1.52406	-4.1799e-10
25072197	chr1:25072197:C:A	7.41298e-15	-0.149041	-1.39568	2.97261e-08	-1.73805	-1.42187	3.22195e-07	-1.42007	-1.4154
25072412	chr1:25072412:G:T	9.17566e-15	0.0271377	-1.35854	3.27283e-08	-1.66629	-1.39741	3.6667e-07	-1.31905	-1.3871
25072598	chr1:25072598:G:A	1.50398e-15	-1.74717	-1.39267	2.47077e-08	-1.96913	-1.3757	2.11532e-07	-1.88043	-1.37582
25072746	chr1:25072746:C:T	1.39908e-14	-2.77212e-10	-0.909557	2.94153e-07	-2.77212e-10	-0.867848	2.62413e-06	-2.77212e-10	-0.738115
25072844	chr1:25072844:A:G	1.98196e-14	-2.77212e-10	-0.561287	3.64833e-07	-2.77212e-10	-0.652507	3.08654e-06	-2.77212e-10	-0.575815
25072908	chr1:25072908:G:A	1.04393e-14	-2.77212e-10	-1.20238	2.04168e-07	-2.77212e-10	-1.23301	1.62922e-06	-2.77212e-10	-1.21477
25072983	chr1:25072983:C:T	5.81436e-15	-0.555237	-1.23239	5.18444e-08	-1.50547	-1.09823	5.05023e-07	-1.50706	-0.878952
25073178	chr1:25073178:C:T	9.1801e-14	2.38557	-1.41391	9.73668e-08	-0.565222	-1.40824	1.25513e-06	-0.0808825	-1.39474
25073494	chr1:25073494:T:C	1.84253e-14	-2.77212e-10	-0.634235	3.86188e-07	-2.77212e-10	-0.595623	2.89883e-06	-2.77212e-10	-0.638558
25073778	chr1:25073778:T:C	8.26718e-15	-2.77212e-10	-1.43566	1.66763e-07	-2.77212e-10	-1.43537	1.30791e-06	-2.77212e-10	-1.43443
25074101	chr1:25074101:G:A	8.23481e-15	-0.84187	-0.597718	8.04118e-08	-1.83551	-0.32928	1.00229e-06	-1.65382	-0.0467599
25074136	chr1:25074136:G:A	1.04992e-14	-0.505312	-0.691342	7.53372e-08	-1.65651	-0.573462	8.27518e-07	-1.30674	-0.585447
25074184	chr1:25074184:G:T	1.70585e-14	-0.701352	-0.00995691	1.74795e-07	-1.69431	0.305973	2.0984e-06	-1.55326	0.591568
25074199	chr1:25074199:C:T	1.25957e-14	-2.77212e-10	-1.0146	2.53296e-07	-2.77212e-10	-1.01739	2.09806e-06	-2.77212e-10	-0.961853
25074401	chr1:25074401:T:C	1.19932e-14	-2.77212e-10	-1.06362	2.51851e-07	-2.77212e-10	-1.02311	2.33219e-06	-2.77212e-10	-0.856055
25074559	chr1:25074559:C:T	8.64645e-15	-2.77212e-10	-1.39081	1.73729e-07	-2.77212e-10	-1.39445	1.33461e-06	-2.77212e-10	-1.41422
25074679	chr1:25074679:C:T	1.26236e-14	-2.77212e-10	-1.01239	2.68667e-07	-2.77212e-10	-0.958475	2.19176e-06	-2.77212e-10	-0.918162
25074701	chr1:25074701:C:T	8.51951e-15	-2.77212e-10	-1.4056	1.71939e-07	-2.77212e-10	-1.40481	1.41181e-06	-2.77212e-10	-1.35799
25074704	chr1:25074704:G:C	8.25971e-15	-2.77212e-10	-1.43657	1.66911e-07	-2.77212e-10	-1.43449	1.30955e-06	-2.77212e-10	-1.43318
25074946	chr1:25074946:G:A	1.77739e-14	-1.28213	0.61191	1.36013e-06	0.0768306	0.586556	1.94804e-05	0.493272	0.77327
25075001	chr1:25075001:C:A	2.2869e-15	-1.42661	-1.29416	3.47169e-08	-1.72806	-1.27666	3.2856e-07	-1.54994	-1.26596
25075008	chr1:25075008:A:G	8.49738e-15	-2.77212e-10	-1.4082	1.69364e-07	-2.77212e-10	-1.4199	1.32864e-06	-2.77212e-10	-1.41871
25075035	chr1:25075035:C:T	1.00039e-14	-2.77212e-10	-1.24498	2.12467e-07	-2.77212e-10	-1.19316	1.87153e-06	-2.77212e-10	-1.07611
25075088	chr1:25075088:T:C	8.34529e-15	-2.77212e-10	-1.42626	1.67925e-07	-2.77212e-10	-1.42843	1.36719e-06	-2.77212e-10	-1.39011
25075143	chr1:25075143:GT:G	1.94166e-14	-1.23863	0.6568	1.53961e-06	0.153949	0.633388	2.22896e-05	0.579361	0.821893
25075235	chr1:25075235:C:A	2.13871e-15	-1.52299	-1.26477	3.35339e-08	-1.79355	-1.24584	3.11117e-07	-1.63632	-1.23413
25075269	chr1:25075269:T:C	5.64308e-15	-1.98527	0.167747	1.58501e-07	-1.78388	0.297697	1.88817e-06	-1.78848	0.721222
25075294	chr1:25075294:A:G	5.75189e-15	-2.00358	0.205153	1.81417e-07	-1.68872	0.337573	2.1762e-06	-1.69167	0.766386
25075359	chr1:25075359:A:G	1.81906e-14	-1.28773	0.640681	1.39223e-06	0.0698673	0.616847	1.99932e-05	0.487095	0.805435
25075427	chr1:25075427:C:T	1.15698e-14	-0.550931	-0.548627	9.74271e-08	-1.62717	-0.345669	1.1367e-06	-1.48925	-0.0854795
25075527	chr1:25075527:G:A	2.085e-14	-1.23156	0.720959	1.66626e-06	0.167554	0.698837	2.41251e-05	0.592347	0.888041
25075613	chr1:25075613:C:T	2.25278e-15	-1.4375	-1.29829	3.44098e-08	-1.73288	-1.28072	3.24527e-07	-1.55717	-1.27108
25075699	chr1:25075699:A:C	1.02672e-14	-2.77212e-10	-1.21901	2.17896e-07	-2.77212e-10	-1.16793	1.6272e-06	-2.77212e-10	-1.21601
25075848	chr1:25075848:C:T	3.14356e-15	-1.34845	-1.05415	1.87142e-07	-0.17257	-1.14751	1.5252e-06	-0.0962358	-1.1845
25076085	chr1:25076085:G:A	2.01248e-14	-0.546006	-4.1799e-10	1.27042e-07	-1.70743	-4.1799e-10	1.09118e-06	-1.61561	-4.1799e-10
25076120	chr1:25076120:A:G	6.10923e-15	-1.9997	0.261546	1.86471e-07	-1.71753	0.393852	2.2505e-06	-1.71918	0.827471
25076133	chr1:25076133:C:T	8.54611e-15	-1.90815	0.505667	5.64305e-07	-0.614207	0.397853	5.46441e-06	-0.5824	0.577791
25076389	chr1:25076389:A:T	2.07931e-15	-1.78411	-1.03181	3.93158e-08	-1.97654	-0.90378	3.69634e-07	-1.98856	-0.709544
25076700	chr1:25076700:G:A	7.87981e-15	-1.89844	0.41479	5.339e-07	-0.5794	0.307661	5.16447e-06	-0.545368	0.484306
25076722	chr1:25076722:A:C	3.20097e-14	-2.77212e-10	-0.0819194	7.04365e-07	-2.77212e-10	0.00534928	5.63558e-06	-2.77212e-10	0.0262359
25076914	chr1:25076914:C:T	4.1717e-15	-1.97065	-0.14898	1.75004e-07	-0.718666	-0.668474	1.27431e-06	-0.579881	-0.880579
25076966	chr1:25076966:TAAAC:T	2.09818e-15	-1.51572	-1.29116	3.29053e-08	-1.78607	-1.27225	3.05352e-07	-1.62672	-1.26243
25076982	chr1:25076982:G:A	9.0192e-15	-2.77212e-10	-1.3486	1.7433e-07	-2.77212e-10	-1.39099	1.36514e-06	-2.77212e-10	-1.39161
25077215	chr1:25077215:A:C	8.31663e-15	-2.77212e-10	-1.4297	1.66819e-07	-2.77212e-10	-1.43504	1.30556e-06	-2.77212e-10	-1.43623
25077292	chr1:25077292:G:T	1.96812e-15	-1.56748	-1.3034	3.13408e-08	-1.82157	-1.28546	2.87089e-07	-1.6768	-1.27403
25077394	chr1:25077394:T:C	2.05816e-15	-1.78344	-1.0427	3.89044e-08	-1.97384	-0.917	3.65153e-07	-1.98493	-0.725372
25077439	chr1:25077439:G:A	2.06072e-15	-1.74752	-1.07738	3.78643e-08	-1.96123	-0.956705	3.51853e-07	-1.97569	-0.771723
25077517	chr1:25077517:A:T	2.14919e-15	-1.74387	-1.039	3.96162e-08	-1.96008	-0.912629	3.709e-07	-1.97485	-0.719832
25077539	chr1:25077539:G:A	2.19353e-15	-1.75585	-1.0066	4.09131e-08	-1.96522	-0.87528	3.86003e-07	-1.97905	-0.675725
25077607	chr1:25077607:G:A	6.97656e-15	-2.00915	0.403749	2.32712e-07	-1.64192	0.539772	2.85138e-06	-1.64407	0.989008
25077618	chr1:25077618:C:T	2.84293e-15	-2.00633	-0.496789	8.70061e-08	-1.67691	-0.409064	9.45479e-07	-1.67989	-0.0790429
25077957	chr1:25077957:G:A	2.55492e-15	-1.51619	-1.09374	1.34558e-07	-0.473465	-1.17648	1.08578e-06	-0.403675	-1.21689
25078039	chr1:25078039:T:C	1.0436e-14	-1.2027	-4.1799e-10	1.31628e-07	-1.67197	-4.1799e-10	1.03529e-06	-1.66818	-4.1799e-10
25078496	chr1:25078496:A:G	9.89296e-15	-2.77212e-10	-1.25613	2.05675e-07	-2.77212e-10	-1.22565	1.6123e-06	-2.77212e-10	-1.2252
25078521	chr1:25078521:G:A	1.31267e-15	-1.84791	-1.42798	2.73596e-08	-1.80817	-1.4347	1.94611e-07	-1.90666	-1.43296
25078615	chr1:25078615:C:T	2.15223e-15	-1.74768	-1.03377	3.97907e-08	-1.96126	-0.907056	3.729e-07	-1.97579	-0.71352
25078746	chr1:25078746:G:T	4.88414e-15	-1.96196	-4.1799e-10	1.04281e-07	-1.90486	-4.1799e-10	7.75645e-07	-1.95692	-4.1799e-10
25078761	chr1:25078761:C:T	1.32443e-15	-1.83967	-1.4273	2.76325e-08	-1.79856	-1.43439	1.95736e-07	-1.90045	-1.43341
25078895	chr1:25078895:T:C	1.94174e-14	-2.77212e-10	-0.581789	4.16596e-07	-2.77212e-10	-0.519829	3.38697e-06	-2.77212e-10	-0.48293
25078948	chr1:25078948:G:A	1.23147e-14	-2.77212e-10	-1.03717	2.49351e-07	-2.77212e-10	-1.03309	1.83495e-06	-2.77212e-10	-1.09585
25079183	chr1:25079183:G:A	1.04582e-14	-2.77212e-10	-1.20057	2.11214e-07	-2.77212e-10	-1.19908	1.71985e-06	-2.77212e-10	-1.16063
25079188	chr1:25079188:A:G	1.19348e-14	-2.77212e-10	-1.0685	2.32528e-07	-2.77212e-10	-1.10294	1.84895e-06	-2.77212e-10	-1.08825
25079217	chr1:25079217:C:T	6.95495e-15	-0.505235	-1.10327	4.86308e-08	-1.6368	-1.03089	5.05405e-07	-1.26346	-1.1218
25079318	chr1:25079318:T:A	2.06889e-15	-1.87504	-0.945908	4.52977e-08	-1.90733	-0.831364	4.28152e-07	-1.9926	-0.558542
25079652	chr1:25079652:T:C	1.09803e-14	-2.77212e-10	-1.15186	2.12673e-07	-2.77212e-10	-1.19219	1.68619e-06	-2.77212e-10	-1.1804
25079716	chr1:25079716:C:T	1.04535e-14	-2.77212e-10	-1.20102	2.11126e-07	-2.77212e-10	-1.19949	1.71898e-06	-2.77212e-10	-1.16113
25079968	chr1:25079968:A:T	1.26311e-14	-2.77212e-10	-1.01179	2.64649e-07	-2.77212e-10	-0.973544	2.38865e-06	-2.77212e-10	-0.832136
25080078	chr1:25080078:C:T	2.18582e-15	-1.49538	-1.27058	3.41734e-08	-1.77125	-1.24925	3.19294e-07	-1.60666	-1.23785
25080156	chr1:25080156:A:G	2.93752e-15	-1.03478	-1.43562	2.58923e-08	-1.86347	-1.43453	2.68761e-07	-1.58767	-1.42913
25080257	chr1:25080257:T:C	1.26552e-14	-2.77212e-10	-1.00989	2.65179e-07	-2.77212e-10	-0.971541	2.39409e-06	-2.77212e-10	-0.829861
25080310	chr1:25080310:T:C	9.07345e-15	-2.77212e-10	-1.34261	1.8489e-07	-2.77212e-10	-1.33219	1.44824e-06	-2.77212e-10	-1.33252
25080366	chr1:25080366:C:T	7.04216e-15	-0.503643	-1.0924	4.91974e-08	-1.63698	-1.01912	5.10872e-07	-1.26313	-1.11137
25080515	chr1:25080515:C:G	2.07172e-15	-1.56669	-1.25289	3.30993e-08	-1.8218	-1.23063	3.04405e-07	-1.67303	-1.21923
25080830	chr1:25080830:T:A	2.27513e-15	-1.48712	-1.2388	3.5567e-08	-1.76515	-1.21538	3.33035e-07	-1.59887	-1.2035
25080843	chr1:25080843:A:G	2.34111e-15	-1.47814	-1.21919	3.65436e-08	-1.75876	-1.19468	3.4299e-07	-1.59076	-1.18216
25080869	chr1:25080869:C:T	4.74739e-14	-2.77212e-10	0.312223	1.05896e-06	-2.77212e-10	0.413099	8.46085e-06	-2.77212e-10	0.432584
25081363	chr1:25081363:G:T	6.54294e-15	-0.565347	-1.10422	4.71115e-08	-1.66793	-1.0315	4.84741e-07	-1.30704	-1.11997
25081442	chr1:25081442:C:G	1.31557e-15	-1.84005	-1.43364	2.76052e-08	-1.79738	-1.43656	1.97129e-07	-1.89971	-1.42705
25081620	chr1:25081620:G:C	9.14693e-15	-2.77212e-10	-1.33454	1.88031e-07	-2.77212e-10	-1.31534	1.47693e-06	-2.77212e-10	-1.3129
25081726	chr1:25081726:G:A	4.24124e-14	-2.77212e-10	0.199483	9.43131e-07	-2.77212e-10	0.297258	7.51491e-06	-2.77212e-10	0.314024
25081741	chr1:25081741:A:G	3.416e-14	-2.77212e-10	-0.0169017	7.89428e-07	-2.77212e-10	0.119361	8.05303e-06	-2.77212e-10	0.383184
25081841	chr1:25081841:G:A	1.17749e-14	-2.77212e-10	-1.08199	2.27122e-07	-2.77212e-10	-1.12646	1.80392e-06	-2.77212e-10	-1.1129
25081942	chr1:25081942:G:T	2.30239e-15	-1.79128	-0.922728	4.45059e-08	-1.97912	-0.777201	4.24961e-07	-1.98772	-0.570898
25082028	chr1:25082028:G:A	2.24076e-15	-1.73066	-1.01049	4.12902e-08	-1.95284	-0.878486	3.86636e-07	-1.96477	-0.688365
25082177	chr1:25082177:C:T	3.16928e-15	-1.30118	-1.09327	2.00659e-07	-0.065791	-1.18455	1.67354e-06	0.045741	-1.23367
25082194	chr1:25082194:G:T	1.42875e-15	-1.76617	-1.42498	3.09913e-08	-1.7023	-1.41594	2.25431e-07	-1.8238	-1.36881
25082220	chr1:25082220:C:T	8.67336e-15	-2.77212e-10	-1.3877	1.74325e-07	-2.77212e-10	-1.39102	1.33808e-06	-2.77212e-10	-1.41163
25082282	chr1:25082282:C:T	6.36292e-15	-1.69747	-4.1799e-10	9.60032e-08	-1.98757	-4.1799e-10	8.28258e-07	-1.8913	-4.1799e-10
25082293	chr1:25082293:G:A	4.01882e-14	-2.77212e-10	0.145617	8.92059e-07	-2.77212e-10	0.241585	7.11399e-06	-2.77212e-10	0.259198
25082304	chr1:25082304:A:T	1.09089e-14	-2.77212e-10	-1.15838	2.20344e-07	-2.77212e-10	-1.15676	1.8019e-06	-2.77212e-10	-1.11402
25082452	chr1:25082452:C:T	2.23095e-15	-1.89491	-0.850624	4.68044e-08	-2.0064	-0.699575	4.35525e-07	-2.00841	-0.525659
25082508	chr1:25082508:C:A	1.81274e-14	-2.77212e-10	-0.650532	3.88755e-07	-2.77212e-10	-0.588998	3.64945e-06	-2.77212e-10	-0.408288
25082554	chr1:25082554:C:T	4.87293e-15	-1.96426	-4.1799e-10	9.61055e-08	-1.9865	-4.1799e-10	7.72897e-07	-1.96047	-4.1799e-10
25082572	chr1:25082572:A:G	1.9443e-15	-1.81048	-1.07257	3.73671e-08	-1.98743	-0.943725	3.48954e-07	-1.99734	-0.758336
25082663	chr1:25082663:G:A	1.06892e-14	-2.77212e-10	-1.17873	2.15735e-07	-2.77212e-10	-1.1779	1.76382e-06	-2.77212e-10	-1.13538
25082677	chr1:25082677:C:T	8.62525e-15	-2.77212e-10	-1.39326	1.73312e-07	-2.77212e-10	-1.39685	1.33222e-06	-2.77212e-10	-1.41602
25082765	chr1:25082765:A:G	1.09736e-14	-0.0975663	-1.0549	8.37e-07	1.1176	-0.939719	9.12277e-06	1.31079	-0.802885
25082814	chr1:25082814:C:T	8.32438e-15	-2.77212e-10	-1.42877	1.67735e-07	-2.77212e-10	-1.42956	1.31311e-06	-2.77212e-10	-1.43046
25082828	chr1:25082828:G:A	1.09677e-14	-2.77212e-10	-1.153	2.27126e-07	-2.77212e-10	-1.12644	1.97318e-06	-2.77212e-10	-1.02322
25082851	chr1:25082851:G:A	1.42285e-14	-2.77212e-10	-0.892709	3.05753e-07	-2.77212e-10	-0.829171	2.71692e-06	-2.77212e-10	-0.703364
25082951	chr1:25082951:G:A	5.8577e-15	-0.604829	-1.17537	4.23995e-08	-1.69275	-1.11206	4.34322e-07	-1.34433	-1.1925
25083104	chr1:25083104:T:C	8.83829e-15	-2.77212e-10	-1.36886	1.77473e-07	-2.77212e-10	-1.37313	1.35588e-06	-2.77212e-10	-1.39841
25083109	chr1:25083109:C:A	8.75938e-15	-2.77212e-10	-1.37783	1.79983e-07	-2.77212e-10	-1.35908	1.43432e-06	-2.77212e-10	-1.34218
25083116	chr1:25083116:A:G	1.83475e-15	-1.84342	-1.09763	3.58247e-08	-1.99805	-0.975258	3.34829e-07	-2.00558	-0.791419
25083151	chr1:25083151:G:A	1.37552e-15	-1.91244	-1.31669	2.92573e-08	-1.83858	-1.33724	2.09122e-07	-1.91612	-1.35158
25083374	chr1:25083374:G:A	1.22905e-14	-2.77212e-10	-1.03913	2.51203e-07	-2.77212e-10	-1.02569	2.04938e-06	-2.77212e-10	-0.985327
25083816	chr1:25083816:C:T	1.16067e-14	-2.77212e-10	-1.09637	2.42318e-07	-2.77212e-10	-1.0617	2.14184e-06	-2.77212e-10	-0.941198
25084439	chr1:25084439:A:G	3.0557e-14	-2.77212e-10	-0.128365	5.51503e-07	-2.77212e-10	-0.2393	4.98805e-06	-2.77212e-10	-0.0958202
25084862	chr1:25084862:C:T	1.01418e-14	-2.77212e-10	-1.2313	2.05784e-07	-2.77212e-10	-1.22512	1.67752e-06	-2.77212e-10	-1.18555
25085299	chr1:25085299:C:T	5.93664e-15	-1.98229	0.215479	1.64821e-07	-1.80017	0.353081	1.96018e-06	-1.80468	0.774858
25085449	chr1:25085449:T:C	4.19727e-14	-2.77212e-10	0.189061	9.29634e-07	-2.77212e-10	0.282843	7.34072e-06	-2.77212e-10	0.290571
25085652	chr1:25085652:A:G	8.91239e-15	-2.77212e-10	-1.36051	1.78918e-07	-2.77212e-10	-1.36502	1.36388e-06	-2.77212e-10	-1.39253
25085653	chr1:25085653:T:C	1.13111e-14	-2.77212e-10	-1.12217	2.31182e-07	-2.77212e-10	-1.10874	1.95923e-06	-2.77212e-10	-1.03032
25085659	chr1:25085659:C:T	3.876e-14	-2.77212e-10	0.10943	8.56499e-07	-2.77212e-10	0.200905	6.75608e-06	-2.77212e-10	0.207578
25085905	chr1:25085905:G:A	1.38217e-14	-2.77212e-10	-0.921715	2.83093e-07	-2.77212e-10	-0.906174	2.308e-06	-2.77212e-10	-0.866484
25086680	chr1:25086680:A:G	1.47828e-15	-1.85289	-1.30419	2.93596e-08	-1.83249	-1.33984	1.96061e-07	-1.93568	-1.39652
25086786	chr1:25086786:T:C	1.15298e-14	-2.77212e-10	-1.10302	2.35832e-07	-2.77212e-10	-1.08883	1.99452e-06	-2.77212e-10	-1.01246
25086932	chr1:25086932:G:A	4.71499e-15	-1.99721	-4.1799e-10	1.02781e-07	-1.91935	-4.1799e-10	7.36871e-07	-2.00821	-4.1799e-10
25086951	chr1:25086951:G:A	1.10913e-14	-2.77212e-10	-1.1418	2.26616e-07	-2.77212e-10	-1.12869	1.90929e-06	-2.77212e-10	-1.05613
25086975	chr1:25086975:G:A	1.35878e-15	-1.92696	-1.31442	4.49854e-08	-1.52483	-1.22078	5.03299e-07	-1.29328	-1.09615
25086999	chr1:25086999:A:G	1.15802e-14	-2.77212e-10	-1.09866	2.36868e-07	-2.77212e-10	-1.08445	2.00434e-06	-2.77212e-10	-1.00755
25087008	chr1:25087008:C:T	1.03138e-14	-2.77212e-10	-1.21448	2.16843e-07	-2.77212e-10	-1.17277	1.74627e-06	-2.77212e-10	-1.14538
25087029	chr1:25087029:G:T	5.03488e-15	-1.93157	-4.1799e-10	9.38991e-08	-2.00973	-4.1799e-10	7.40404e-07	-2.00342	-4.1799e-10
25087046	chr1:25087046:G:C	7.40259e-15	-1.54613	-4.1799e-10	1.23956e-07	-1.73202	-4.1799e-10	9.29576e-07	-1.77589	-4.1799e-10
25087818	chr1:25087818:G:A	1.3471e-14	-2.77212e-10	-0.947415	2.91546e-07	-2.77212e-10	-0.876749	2.63792e-06	-2.77212e-10	-0.732874
25088270	chr1:25088270:G:A	1.26314e-15	-1.91917	-1.39519	2.65623e-08	-1.86598	-1.40647	1.92329e-07	-1.93974	-1.41168
25088339	chr1:25088339:T:C	2.10955e-14	-2.77212e-10	-0.498898	4.45648e-07	-2.77212e-10	-0.452418	3.37424e-06	-2.77212e-10	-0.486694
25088371	chr1:25088371:G:A	9.48562e-15	-2.77212e-10	-1.29818	1.80086e-07	-2.77212e-10	-1.35851	1.52231e-06	-2.77212e-10	-1.28263
25088516	chr1:25088516:C:T	8.85914e-15	-1.36651	-4.1799e-10	1.0304e-07	-1.91683	-4.1799e-10	9.18512e-07	-1.78786	-4.1799e-10
25088691	chr1:25088691:G:C	9.08729e-15	-0.15527	-1.18581	9.58318e-07	1.56931	-1.25607	8.85978e-06	1.77237	-1.29371
25088768	chr1:25088768:A:G	3.4251e-14	-2.77212e-10	-0.0142415	6.17132e-07	-2.77212e-10	-0.126865	5.62093e-06	-2.77212e-10	0.0236318
25088898	chr1:25088898:T:C	2.04167e-14	-2.77212e-10	-0.531604	3.91603e-07	-2.77212e-10	-0.581698	3.37348e-06	-2.77212e-10	-0.48692
25089012	chr1:25089012:A:G	8.24701e-15	-1.84919	0.411083	1.85542e-07	-1.06141	-0.267252	1.2611e-06	-0.935719	-0.535166
25089032	chr1:25089032:C:T	1.21555e-15	-1.99592	-1.35684	3.28805e-08	-1.8663	-1.19277	3.70818e-07	-1.78062	-0.914291
25089092	chr1:25089092:A:T	1.19915e-15	-1.97447	-1.39188	2.32994e-08	-2.00381	-1.39971	1.83655e-07	-2.00145	-1.39611
25089191	chr1:25089191:T:C	7.34349e-15	-1.93582	0.381676	2.35323e-07	-0.797738	-0.293251	1.63943e-06	-0.650891	-0.557625
25089592	chr1:25089592:G:C	1.96809e-15	-1.44472	-1.42617	2.23905e-08	-2.00807	-1.43524	1.89231e-07	-1.93482	-1.43283
25090541	chr1:25090541:AC:A	1.93436e-15	-1.5583	-1.32988	6.22364e-08	-1.04994	-1.37107	4.33852e-07	-1.11551	-1.4224
25090652	chr1:25090652:G:A	1.02272e-14	-2.77212e-10	-1.22291	2.00444e-07	-2.77212e-10	-1.25141	1.56731e-06	-2.77212e-10	-1.2535
25090813	chr1:25090813:C:T	8.48682e-15	-2.77212e-10	-1.40944	1.6912e-07	-2.77212e-10	-1.42134	1.31374e-06	-2.77212e-10	-1.42999
25090868	chr1:25090868:G:A	4.55883e-15	-0.629225	-1.40167	4.13626e-07	0.898345	-1.42533	3.79303e-06	1.06243	-1.43213
25091519	chr1:25091519:G:A	2.75428e-15	-2.0083	-0.526507	1.11805e-07	-1.29467	-0.540517	9.01898e-07	-1.35787	-0.448252
25091800	chr1:25091800:G:A	4.23524e-15	-1.27326	-0.83126	1.58865e-07	-0.796741	-0.687151	1.6978e-06	-0.848961	-0.324573
25092060	chr1:25092060:A:G	4.05142e-14	-2.77212e-10	0.153696	8.95264e-07	-2.77212e-10	0.245171	7.01082e-06	-2.77212e-10	0.24459
25092312	chr1:25092312:C:T	1.11964e-14	-2.77212e-10	-1.13236	2.13555e-07	-2.77212e-10	-1.18805	1.90748e-06	-2.77212e-10	-1.05708
25092912	chr1:25092912:A:G	5.67191e-15	-1.99948	0.18705	2.64789e-07	-0.526314	-0.446701	1.85221e-06	-0.378391	-0.708093
25093126	chr1:25093126:G:A	2.95216e-14	-2.77212e-10	-0.162835	4.86671e-07	-2.77212e-10	-0.36436	4.60964e-06	-2.77212e-10	-0.174716
25093274	chr1:25093274:G:A	1.41078e-15	-1.84714	-1.35667	6.63496e-08	-0.961239	-1.39577	5.28994e-07	-0.926657	-1.41299
25093943	chr1:25093943:A:G	1.43988e-15	-1.80471	-1.37869	7.2477e-08	-0.857698	-1.41098	5.8461e-07	-0.815223	-1.42445
25094095	chr1:25094095:A:G	1.79349e-14	-2.77212e-10	-0.661208	3.33745e-07	-2.77212e-10	-0.74157	3.26575e-06	-2.77212e-10	-0.519376
25094410	chr1:25094410:C:T	3.89642e-14	-2.77212e-10	0.114686	8.64047e-07	-2.77212e-10	0.20968	6.7897e-06	-2.77212e-10	0.212542
25094616	chr1:25094616:A:G	1.27616e-15	-1.87367	-1.43043	1.18083e-07	-0.361631	-1.41893	6.41711e-07	-0.713458	-1.43302
25094914	chr1:25094914:TTCCTTATATCATTTCACAGATACTC:T	8.8056e-15	-2.77212e-10	-1.37257	1.80038e-07	-2.77212e-10	-1.35878	1.41445e-06	-2.77212e-10	-1.35613
25095041	chr1:25095041:T:C	2.79937e-14	-2.77212e-10	-0.215977	5.3866e-07	-2.77212e-10	-0.262863	4.98377e-06	-2.77212e-10	-0.0966778
25095150	chr1:25095150:G:A	8.42682e-15	-2.77212e-10	-1.41654	1.66642e-07	-2.77212e-10	-1.4361	1.30899e-06	-2.77212e-10	-1.43361
25095286	chr1:25095286:C:T	1.03757e-14	0.228023	-1.43652	4.36486e-08	-1.34556	-1.43021	5.31906e-07	-0.899148	-1.43501
25095448	chr1:25095448:T:C	1.03654e-14	-2.77212e-10	-1.20949	2.04836e-07	-2.77212e-10	-1.22974	1.60552e-06	-2.77212e-10	-1.22942
25095499	chr1:25095499:T:C	1.44272e-15	-1.9201	-1.26133	6.49902e-08	-1.13414	-1.24357	4.37347e-07	-1.42126	-1.10863
25096012	chr1:25096012:C:A	9.29095e-15	0.115589	-1.43451	4.15936e-08	-1.40519	-1.41881	4.937e-07	-0.981202	-1.42749
25096136	chr1:25096136:G:A	9.77183e-15	-2.77212e-10	-1.26845	2.04941e-07	-2.77212e-10	-1.22922	1.76748e-06	-2.77212e-10	-1.13331
25096225	chr1:25096225:T:C	3.28302e-14	-2.77212e-10	-0.0566076	6.01428e-07	-2.77212e-10	-0.152641	4.84327e-06	-2.77212e-10	-0.125275
25096335	chr1:25096335:T:C	2.65083e-14	-2.77212e-10	-0.270502	5.76205e-07	-2.77212e-10	-0.195483	4.53692e-06	-2.77212e-10	-0.190617
25096616	chr1:25096616:G:A	1.83327e-14	-2.77212e-10	-0.639269	3.80243e-07	-2.77212e-10	-0.611138	2.8388e-06	-2.77212e-10	-0.659483
25096844	chr1:25096844:A:G	1.55951e-15	-1.99368	-1.1099	5.43757e-08	-1.42721	-1.12882	4.08138e-07	-1.65387	-0.945141
25097067	chr1:25097067:A:G	2.35134e-15	-2.01007	-0.682897	7.52912e-08	-1.50182	-0.728765	5.9356e-07	-1.72224	-0.502245
25097185	chr1:25097185:G:A	1.59778e-15	-1.97269	-1.10665	5.95997e-08	-1.33866	-1.12564	4.3783e-07	-1.59355	-0.93524
25097344	chr1:25097344:G:A	1.03377e-14	-2.77212e-10	-1.21216	2.03974e-07	-2.77212e-10	-1.23396	1.60036e-06	-2.77212e-10	-1.23264
25097456	chr1:25097456:A:G	4.78815e-15	-1.98181	-4.1799e-10	1.13491e-07	-1.82023	-4.1799e-10	7.72129e-07	-1.96147	-4.1799e-10
25097605	chr1:25097605:A:G	9.17504e-15	-2.77212e-10	-1.33147	1.88356e-07	-2.77212e-10	-1.31362	1.47818e-06	-2.77212e-10	-1.31205
25097814	chr1:25097814:G:T	2.27319e-14	-2.77212e-10	-0.424189	4.91177e-07	-2.77212e-10	-0.355142	3.82058e-06	-2.77212e-10	-0.362463
25098030	chr1:25098030:A:G	9.58785e-15	-2.77212e-10	-1.28746	1.89803e-07	-2.77212e-10	-1.30596	1.48446e-06	-2.77212e-10	-1.30782
25098171	chr1:25098171:TGGGCTGTGGCA:T	1.21207e-14	-0.022318	-1.03072	7.42826e-07	1.185	-1.12649	6.12811e-06	1.33043	-1.22041
25098618	chr1:25098618:A:T	4.69997e-15	-2.0004	-4.1799e-10	1.87828e-07	-1.31642	-4.1799e-10	1.02022e-06	-1.68285	-4.1799e-10
25098681	chr1:25098681:G:C	6.54837e-15	-0.795445	-0.873297	8.72195e-08	-1.24791	-0.835605	5.6905e-07	-1.49945	-0.767201
25098758	chr1:25098758:AGT:A	4.96983e-15	-1.94457	-4.1799e-10	1.06607e-07	-1.8828	-4.1799e-10	7.50432e-07	-1.98997	-4.1799e-10
25098809	chr1:25098809:A:T	1.05788e-14	0.00376392	-1.19287	6.10723e-08	-1.29305	-1.14684	5.25185e-07	-1.36342	-0.983447
25098823	chr1:25098823:G:A	1.40953e-14	-2.77212e-10	-0.902115	2.88169e-07	-2.77212e-10	-0.888401	2.0357e-06	-2.77212e-10	-0.992027
25099138	chr1:25099138:A:G	1.14965e-15	-1.99143	-1.41707	2.2679e-08	-2.01005	-1.42046	1.76983e-07	-2.00076	-1.43381
25099626	chr1:25099626:C:T	8.4434e-15	-2.77212e-10	-1.41457	1.74939e-07	-2.77212e-10	-1.38751	1.34698e-06	-2.77212e-10	-1.405
25100140	chr1:25100140:A:G	1.54479e-13	0.394588	1.09751	1.43183e-06	-0.0426862	0.757446	6.61534e-06	-0.458331	0.644858
25100276	chr1:25100276:G:A	1.89895e-14	-2.77212e-10	-0.604069	3.35763e-07	-2.77212e-10	-0.735543	3.10819e-06	-2.77212e-10	-0.568825
25100345	chr1:25100345:C:A	9.30805e-15	-2.77212e-10	-1.31708	1.88032e-07	-2.77212e-10	-1.31534	1.41254e-06	-2.77212e-10	-1.35748
25100663	chr1:25100663:C:T	4.3752e-14	-2.77212e-10	0.23058	7.90058e-07	-2.77212e-10	0.120159	6.43698e-06	-2.77212e-10	0.159194
25100710	chr1:25100710:T:C	1.37312e-14	-0.442434	-0.485851	1.95861e-06	1.48109	-0.453049	9.37238e-06	0.860601	-0.325699
25100726	chr1:25100726:G:A	1.28384e-14	-0.491586	-0.50393	1.79e-06	1.41023	-0.472207	8.60868e-06	0.795712	-0.345806
25101031	chr1:25101031:G:A	9.5813e-14	0.0284031	0.986038	9.54927e-07	-0.34447	0.654157	4.53936e-06	-0.729921	0.539842
25101350	chr1:25101350:AAATT:A	9.01044e-15	-2.77212e-10	-1.34957	1.94786e-07	-2.77212e-10	-1.28005	1.45225e-06	-2.77212e-10	-1.32975
25101413	chr1:25101413:CCT:C	1.057e-14	-0.649423	-0.540517	1.38055e-06	1.18547	-0.507175	6.67915e-06	0.588814	-0.392688
25101483	chr1:25101483:A:G	1.30681e-14	-2.77212e-10	-0.977786	2.34763e-07	-2.77212e-10	-1.09337	1.97433e-06	-2.77212e-10	-1.02264
25102067	chr1:25102067:G:A	8.66283e-15	-2.77212e-10	-1.38892	1.71539e-07	-2.77212e-10	-1.40714	1.31571e-06	-2.77212e-10	-1.42849
25102207	chr1:25102207:A:G	1.89395e-14	-2.77212e-10	-0.606706	3.34953e-07	-2.77212e-10	-0.737956	3.09971e-06	-2.77212e-10	-0.571555
25102283	chr1:25102283:C:T	5.95503e-15	-1.76372	-4.1799e-10	9.46883e-08	-2.00136	-4.1799e-10	7.40248e-07	-2.00364	-4.1799e-10
25102418	chr1:25102418:G:A	4.73196e-15	-1.99362	-4.1799e-10	1.44032e-07	-1.58191	-4.1799e-10	8.49676e-07	-1.86577	-4.1799e-10
25102481	chr1:25102481:C:G	1.11425e-14	-1.13719	-4.1799e-10	1.00934e-07	-1.93748	-4.1799e-10	8.05525e-07	-1.91913	-4.1799e-10
25102982	chr1:25102982:T:C	7.44932e-15	-0.354378	-1.18546	1.17954e-06	1.64768	-1.12674	5.36555e-06	1.03382	-1.05669
25103727	chr1:25103727:A:T	1.41379e-15	-1.92902	-1.27266	2.63155e-08	-1.98705	-1.29474	2.19682e-07	-2.01048	-1.20796
25103991	chr1:25103991:C:CTT	1.64e-14	-2.77212e-10	-0.750674	2.92904e-07	-2.77212e-10	-0.872104	2.1392e-06	-2.77212e-10	-0.942435
25104002	chr1:25104002:GT:G	1.65803e-14	-2.77212e-10	-0.739745	2.95836e-07	-2.77212e-10	-0.862143	2.15905e-06	-2.77212e-10	-0.933195
25104205	chr1:25104205:C:T	9.43347e-15	-2.77212e-10	-1.30369	1.82041e-07	-2.77212e-10	-1.34771	1.38776e-06	-2.77212e-10	-1.37517
25104944	chr1:25104944:A:G	1.20534e-15	-1.98321	-1.37798	2.38914e-08	-2.01014	-1.36829	1.99512e-07	-1.99648	-1.31826
25105028	chr1:25105028:T:C	1.04422e-14	-2.77212e-10	-1.2021	1.89426e-07	-2.77212e-10	-1.30795	1.55795e-06	-2.77212e-10	-1.25949
25105234	chr1:25105234:C:T	5.08908e-14	1.73393	-1.3522	1.39225e-07	-0.185757	-1.4301	8.20801e-07	-0.466175	-1.43416
25105810	chr1:25105810:G:T	8.28012e-15	-2.77212e-10	-1.4341	1.66561e-07	-2.77212e-10	-1.43659	1.31394e-06	-2.77212e-10	-1.42984
25105928	chr1:25105928:T:C	8.27093e-15	-2.77212e-10	-1.43521	1.66577e-07	-2.77212e-10	-1.43649	1.31569e-06	-2.77212e-10	-1.4285
25105950	chr1:25105950:G:A	9.26989e-14	0.981399	-4.1799e-10	3.73029e-06	1.67229	-4.1799e-10	1.18985e-05	0.773544	-4.1799e-10
25106152	chr1:25106152:A:G	2.26559e-14	-2.77212e-10	-0.427538	4.6789e-07	-2.77212e-10	-0.403715	3.63068e-06	-2.77212e-10	-0.413444
25106192	chr1:25106192:T:C	8.26009e-15	-2.77212e-10	-1.43652	1.68291e-07	-2.77212e-10	-1.42625	1.31084e-06	-2.77212e-10	-1.43219
25106548	chr1:25106548:T:C	3.2701e-14	0.682486	-0.743038	4.20037e-07	0.356133	-0.867737	2.08218e-06	-0.0316129	-0.937838
25106737	chr1:25106737:C:T	6.57831e-15	-1.66418	-4.1799e-10	1.19636e-07	-1.7675	-4.1799e-10	1.09642e-06	-1.61081	-4.1799e-10
25107041	chr1:25107041:G:A	3.09338e-14	-2.77212e-10	-0.11611	6.86256e-07	-2.77212e-10	-0.0206972	4.9777e-06	-2.77212e-10	-0.0978968
25107127	chr1:25107127:A:G	9.12177e-15	-2.77212e-10	-1.33729	1.73728e-07	-2.77212e-10	-1.39446	1.40918e-06	-2.77212e-10	-1.35985
25107240	chr1:25107240:C:T	2.18312e-14	-2.77212e-10	-0.464619	3.85956e-07	-2.77212e-10	-0.596225	3.05928e-06	-2.77212e-10	-0.584684
25107282	chr1:25107282:C:G	1.35787e-14	0.419217	-1.35867	1.63741e-06	2.17753	-1.32861	9.55107e-06	1.82658	-1.27279
25107381	chr1:25107381:G:A	1.4406e-15	-1.85581	-1.32709	2.684e-08	-1.95042	-1.31164	2.132e-07	-2.00159	-1.2468
25107388	chr1:25107388:A:G	1.15992e-14	0.0646606	-1.16168	1.45665e-06	1.77178	-1.03983	1.07352e-05	1.48483	-0.814163
25107428	chr1:25107428:C:G	8.48007e-15	-2.77212e-10	-1.41024	1.70922e-07	-2.77212e-10	-1.41074	1.37268e-06	-2.77212e-10	-1.3861
25107647	chr1:25107647:C:G	2.4079e-14	0.773826	-1.14044	2.53835e-06	2.4032	-1.11588	1.13557e-05	1.84523	-1.11838
25107652	chr1:25107652:G:C	2.79092e-14	-2.77212e-10	-0.219	5.66183e-07	-2.77212e-10	-0.213031	4.65074e-06	-2.77212e-10	-0.165838
25107751	chr1:25107751:T:C	1.21344e-14	0.293649	-1.34556	1.41581e-06	2.0167	-1.31319	8.2909e-06	1.66553	-1.25323
25108411	chr1:25108411:T:G	3.03913e-14	0.529987	-0.663789	3.90065e-07	0.211133	-0.796766	1.95631e-06	-0.163785	-0.86802
25109071	chr1:25109071:T:G	1.82513e-14	-2.77212e-10	-0.64372	3.21426e-07	-2.77212e-10	-0.779181	2.34672e-06	-2.77212e-10	-0.849845
25109257	chr1:25109257:T:C	1.15257e-15	-1.97907	-1.4269	4.27056e-08	-1.3732	-1.42442	2.8585e-07	-1.52057	-1.43459
25109398	chr1:25109398:T:G	3.54174e-14	-2.77212e-10	0.0192455	6.45735e-07	-2.77212e-10	-0.0815577	5.24446e-06	-2.77212e-10	-0.0456921
25110567	chr1:25110567:G:C	8.60589e-15	-1.39551	-4.1799e-10	2.03525e-07	-1.23616	-4.1799e-10	2.1385e-06	-0.94276	-4.1799e-10
25110602	chr1:25110602:T:C	2.56957e-14	-2.77212e-10	-0.301636	5.31354e-07	-2.77212e-10	-0.276519	4.12359e-06	-2.77212e-10	-0.28614
25110676	chr1:25110676:A:C	2.12934e-14	0.29084	-0.780401	2.79305e-07	-0.0161227	-0.903522	1.46303e-06	-0.354451	-0.967905
25111204	chr1:25111204:C:T	3.64648e-14	-2.77212e-10	0.0483892	6.64156e-07	-2.77212e-10	-0.0534303	5.39397e-06	-2.77212e-10	-0.0175828
25111305	chr1:25111305:A:G	6.01097e-14	-2.77212e-10	0.548214	1.04853e-06	-2.77212e-10	0.403201	8.82017e-06	-2.77212e-10	0.474177
25111566	chr1:25111566:C:A	1.82156e-14	-2.77212e-10	-0.645679	3.21181e-07	-2.77212e-10	-0.779944	2.34072e-06	-2.77212e-10	-0.852404
25111572	chr1:25111572:T:C	6.25576e-14	-2.77212e-10	0.588129	1.0897e-06	-2.77212e-10	0.441715	9.17391e-06	-2.77212e-10	0.513498
25111691	chr1:25111691:G:A	7.53349e-15	-0.561786	-0.966813	5.34569e-07	0.920186	-1.19067	2.90331e-06	0.705019	-1.34203
25112010	chr1:25112010:G:A	1.44591e-14	-0.397203	-0.479429	1.47526e-07	-0.875094	-0.682847	6.5196e-07	-1.28907	-0.841566
25112416	chr1:25112416:G:C	5.55916e-15	-0.824098	-1.00841	7.43754e-08	-1.14929	-1.09353	3.94165e-07	-1.45742	-1.17643
25112451	chr1:25112451:G:A	3.12001e-14	-2.77212e-10	-0.107537	6.98665e-07	-2.77212e-10	-0.00277676	5.11442e-06	-2.77212e-10	-0.0708019
25112543	chr1:25112543:C:A	3.10737e-14	-2.77212e-10	-0.111595	5.37381e-07	-2.77212e-10	-0.265241	4.28985e-06	-2.77212e-10	-0.246614
25112720	chr1:25112720:C:T	1.40604e-14	-2.77212e-10	-0.904594	3.02278e-07	-2.77212e-10	-0.840599	2.54787e-06	-2.77212e-10	-0.767609
25112909	chr1:25112909:T:C	8.41583e-15	-2.77212e-10	-1.41784	1.69634e-07	-2.77212e-10	-1.41831	1.35785e-06	-2.77212e-10	-1.39696
25112922	chr1:25112922:C:A	2.69906e-14	-2.77212e-10	-0.252469	4.70458e-07	-2.77212e-10	-0.39824	3.75319e-06	-2.77212e-10	-0.380259
25112958	chr1:25112958:A:G	6.19276e-15	-1.95616	0.231584	1.33659e-07	-1.66356	0.00690154	9.52283e-07	-1.5594	-0.19236
25113077	chr1:25113077:C:T	1.25478e-15	-1.993	-1.32799	2.54395e-08	-2.01021	-1.30543	2.18229e-07	-1.98212	-1.24296
25113085	chr1:25113085:C:T	1.73985e-15	-1.69468	-1.29947	2.7597e-08	-1.88013	-1.35411	1.8995e-07	-1.97783	-1.38603
25113092	chr1:25113092:C:T	2.37981e-14	-2.77212e-10	-0.378354	4.04035e-07	-2.77212e-10	-0.550445	3.17773e-06	-2.77212e-10	-0.546698
25113342	chr1:25113342:T:C	2.45792e-14	0.368941	-0.714998	1.8176e-07	-0.413092	-0.936168	6.70487e-07	-0.999856	-1.10276
25113388	chr1:25113388:G:A	3.15463e-14	-0.0964999	-4.1799e-10	1.00808e-07	-1.93873	-4.1799e-10	7.3578e-07	-2.00969	-4.1799e-10
25113494	chr1:25113494:G:A	1.04053e-13	-2.77212e-10	1.09694	2.45247e-06	-2.77212e-10	1.2529	1.97634e-05	-2.77212e-10	1.28097
25113532	chr1:25113532:C:T	2.18824e-14	-2.77212e-10	-0.462273	3.73801e-07	-2.77212e-10	-0.628224	2.92216e-06	-2.77212e-10	-0.630543
25114205	chr1:25114205:T:G	4.65696e-15	-2.00959	-4.1799e-10	1.49281e-07	-1.54612	-4.1799e-10	8.3363e-07	-1.88483	-4.1799e-10
25114210	chr1:25114210:C:T	1.96706e-14	-2.77212e-10	-0.568834	3.39461e-07	-2.77212e-10	-0.72459	2.656e-06	-2.77212e-10	-0.726043
25114225	chr1:25114225:A:C	5.01133e-14	-2.77212e-10	0.366328	1.16395e-06	-2.77212e-10	0.507626	8.9687e-06	-2.77212e-10	0.490875
25114323	chr1:25114323:T:C	1.98944e-14	-2.77212e-10	-0.55752	3.42946e-07	-2.77212e-10	-0.714374	2.68353e-06	-2.77212e-10	-0.715731
25114525	chr1:25114525:C:G	1.20579e-15	-1.95134	-1.40949	2.33531e-08	-2.00161	-1.39961	1.89009e-07	-2.00733	-1.3615
25114757	chr1:25114757:C:T	1.96706e-14	-2.77212e-10	-0.568834	3.39461e-07	-2.77212e-10	-0.72459	2.656e-06	-2.77212e-10	-0.726043
25114816	chr1:25114816:G:A	1.18784e-15	-1.94715	-1.42868	2.28511e-08	-1.99995	-1.423	1.82267e-07	-2.0082	-1.39695
25114882	chr1:25114882:C:T	1.025e-14	-2.77212e-10	-1.22068	1.99148e-07	-2.77212e-10	-1.2579	1.54768e-06	-2.77212e-10	-1.26611
25114895	chr1:25114895:C:T	2.00817e-14	-2.77212e-10	-0.548149	3.4587e-07	-2.77212e-10	-0.705884	2.70612e-06	-2.77212e-10	-0.70735
25115041	chr1:25115041:C:T	1.96139e-14	-2.77212e-10	-0.571717	3.38576e-07	-2.77212e-10	-0.727198	2.64914e-06	-2.77212e-10	-0.72863
25115071	chr1:25115071:G:A	1.97114e-14	-2.77212e-10	-0.566761	3.40062e-07	-2.77212e-10	-0.722821	2.66021e-06	-2.77212e-10	-0.724459
25115076	chr1:25115076:C:T	3.5868e-15	-0.846771	-1.42392	4.35817e-08	-1.34077	-1.43654	2.6109e-07	-1.61159	-1.43416
25115188	chr1:25115188:G:A	1.95253e-14	-2.77212e-10	-0.576246	3.37205e-07	-2.77212e-10	-0.731258	2.63812e-06	-2.77212e-10	-0.7328
25115260	chr1:25115260:G:A	1.20207e-15	-1.93462	-1.4293	2.29582e-08	-1.99442	-1.42386	1.81691e-07	-2.00992	-1.39839
25115263	chr1:25115263:A:G	2.36092e-15	-1.55606	-1.13285	3.48574e-08	-1.78657	-1.21411	2.23921e-07	-1.92424	-1.27509
25115336	chr1:25115336:T:C	1.18908e-15	-1.94421	-1.43057	2.28227e-08	-1.99864	-1.42555	1.81369e-07	-2.00875	-1.40133
25115519	chr1:25115519:A:T	1.64723e-14	0.361546	-1.10782	1.40079e-06	1.7855	-1.09266	6.26511e-06	1.17736	-1.04523
25115558	chr1:25115558:C:T	1.2045e-15	-1.93362	-1.42828	2.29943e-08	-1.99418	-1.42252	1.82099e-07	-2.00996	-1.39611
25116217	chr1:25116217:G:A	3.74263e-14	-2.77212e-10	0.0744155	8.59108e-07	-2.77212e-10	0.203947	6.63124e-06	-2.77212e-10	0.188927
25116385	chr1:25116385:G:A	1.97889e-14	-0.562837	-4.1799e-10	8.60623e-07	0.205709	-4.1799e-10	5.49868e-06	0.00164251	-4.1799e-10
25116545	chr1:25116545:C:T	1.17771e-15	-1.95116	-1.43322	2.26737e-08	-2.00143	-1.42932	1.80337e-07	-2.00744	-1.40836
25116558	chr1:25116558:T:C	1.56895e-15	-1.69973	-1.39782	2.82328e-08	-1.83828	-1.37319	2.05166e-07	-1.94802	-1.33878
25116561	chr1:25116561:G:A	1.18764e-15	-1.94215	-1.43384	2.27291e-08	-1.9981	-1.4302	1.79724e-07	-2.00897	-1.41023
25116622	chr1:25116622:G:A	1.19038e-15	-1.94274	-1.43095	2.28285e-08	-1.99788	-1.42605	1.81143e-07	-2.009	-1.40234
25116745	chr1:25116745:G:C	9.41479e-15	-2.77212e-10	-1.30568	1.82372e-07	-2.77212e-10	-1.3459	1.50926e-06	-2.77212e-10	-1.29124
25116870	chr1:25116870:G:C	1.21445e-15	-1.99375	-1.35992	2.45168e-08	-2.00986	-1.34272	2.11513e-07	-1.97671	-1.27962
25117106	chr1:25117106:C:T	2.44643e-15	-1.97486	-0.678471	3.92104e-08	-2.0076	-0.8754	2.80676e-07	-2.00671	-0.966708
25117116	chr1:25117116:T:A	1.86847e-14	-2.77212e-10	-0.620251	3.21101e-07	-2.77212e-10	-0.780193	2.52615e-06	-2.77212e-10	-0.776167
25117551	chr1:25117551:T:C	8.13928e-15	-0.230941	-1.22032	8.79945e-08	-0.774317	-1.30036	4.12087e-07	-1.22341	-1.36598
25117788	chr1:25117788:T:C	8.77167e-15	-2.77212e-10	-1.37643	1.81885e-07	-2.77212e-10	-1.34857	1.33991e-06	-2.77212e-10	-1.41027
25118323	chr1:25118323:C:T	8.75368e-15	-0.17705	-1.20143	9.35949e-08	-0.725586	-1.28739	4.35019e-07	-1.17976	-1.35547
25118369	chr1:25118369:T:C	1.82922e-14	-0.621418	-0.0200658	1.13053e-06	0.801629	-0.323131	5.18268e-06	0.509857	-0.5674
25118736	chr1:25118736:T:C	1.23116e-15	-1.99613	-1.34387	2.49784e-08	-2.0093	-1.32463	2.17183e-07	-1.97324	-1.25664
25119000	chr1:25119000:CT:C	1.1501e-14	-2.77212e-10	-1.10552	2.29054e-07	-2.77212e-10	-1.11799	2.04641e-06	-2.77212e-10	-0.986777
25119019	chr1:25119019:T:C	2.10898e-15	-1.59048	-1.21127	3.18841e-08	-1.81001	-1.27983	2.089e-07	-1.93854	-1.33022
25119347	chr1:25119347:G:A	1.16005e-15	-1.96311	-1.43638	2.24499e-08	-2.00545	-1.43521	1.78138e-07	-2.0061	-1.42196
25119709	chr1:25119709:C:T	9.26532e-15	-1.32168	-4.1799e-10	1.38219e-07	-1.62311	-4.1799e-10	9.34417e-07	-1.7707	-4.1799e-10
25119766	chr1:25119766:C:T	8.65624e-15	-2.77212e-10	-1.38968	1.73909e-07	-2.77212e-10	-1.39342	1.32709e-06	-2.77212e-10	-1.41988
25119845	chr1:25119845:A:G	3.39716e-14	-2.77212e-10	-0.0224316	7.77037e-07	-2.77212e-10	0.103541	5.98444e-06	-2.77212e-10	0.0862987
25119871	chr1:25119871:G:A	1.84149e-14	-2.77212e-10	-0.634798	3.99548e-07	-2.77212e-10	-0.561613	3.44428e-06	-2.77212e-10	-0.46615
25120131	chr1:25120131:A:ATC	1.20424e-15	-1.94226	-1.41984	2.31504e-08	-1.99799	-1.41195	1.85395e-07	-2.009	-1.37913
25120397	chr1:25120397:G:A	9.13562e-15	-2.77212e-10	-1.33578	1.77806e-07	-2.77212e-10	-1.37126	1.4605e-06	-2.77212e-10	-1.32409
25120634	chr1:25120634:G:A	1.22985e-14	-2.77212e-10	-1.03848	2.2424e-07	-2.77212e-10	-1.13923	1.70011e-06	-2.77212e-10	-1.17217
25120898	chr1:25120898:A:G	3.71708e-14	1.4926	-1.42504	1.22636e-07	-0.399671	-1.34306	8.31836e-07	-0.647854	-1.23913
25120931	chr1:25120931:T:C	1.16479e-15	-1.98014	-1.41528	2.30375e-08	-2.01021	-1.40462	1.91497e-07	-1.98906	-1.36669
25121334	chr1:25121334:C:A	1.20798e-15	-1.93713	-1.42188	2.31415e-08	-1.99572	-1.4146	1.84465e-07	-2.00961	-1.38355
25121516	chr1:25121516:C:T	9.13363e-15	-2.77212e-10	-1.33599	1.90568e-07	-2.77212e-10	-1.30194	1.37926e-06	-2.77212e-10	-1.38132
25121883	chr1:25121883:T:C	1.79466e-15	-1.63384	-1.3293	2.8114e-08	-1.84073	-1.37495	1.90477e-07	-1.95689	-1.4042
25121993	chr1:25121993:G:A	5.72861e-15	-1.80248	-4.1799e-10	1.39517e-07	-1.61376	-4.1799e-10	1.17515e-06	-1.54147	-4.1799e-10
25122533	chr1:25122533:G:A	1.21789e-15	-1.92734	-1.4235	2.31877e-08	-1.99177	-1.41656	1.83733e-07	-2.01032	-1.38682
25122620	chr1:25122620:AAC:A	5.54994e-14	1.90154	-1.43313	1.69674e-07	0.0144524	-1.43252	9.0872e-07	-0.367291	-1.43129
25122792	chr1:25122792:A:C	1.20568e-15	-1.92958	-1.43134	2.29518e-08	-1.9922	-1.42635	1.80722e-07	-2.01025	-1.40341
25122919	chr1:25122919:G:A	2.31495e-14	0.785634	-1.19162	1.05675e-07	-0.731524	-1.16006	7.58216e-07	-0.845718	-1.13393
25123290	chr1:25123290:C:T	8.28478e-15	-2.77212e-10	-1.43354	1.66562e-07	-2.77212e-10	-1.43658	1.30685e-06	-2.77212e-10	-1.43525
25124133	chr1:25124133:GGTC:CGTC	8.91954e-15	-2.77212e-10	-1.35971	1.85346e-07	-2.77212e-10	-1.32972	1.35526e-06	-2.77212e-10	-1.39887
25124136	chr1:25124136:C:G	2.5841e-15	-1.77671	-0.821865	8.2496e-08	-1.29673	-0.842466	4.36684e-07	-1.58571	-0.945697
25124437	chr1:25124437:C:T	1.1487e-14	-2.77212e-10	-1.10674	2.11542e-07	-2.77212e-10	-1.19753	1.60187e-06	-2.77212e-10	-1.2317
25124577	chr1:25124577:A:G	8.58716e-15	-2.77212e-10	-1.39769	1.69997e-07	-2.77212e-10	-1.41617	1.33202e-06	-2.77212e-10	-1.41617
25124619	chr1:25124619:A:G	1.39879e-14	-2.77212e-10	-0.909762	2.48566e-07	-2.77212e-10	-1.03624	1.9548e-06	-2.77212e-10	-1.03258
25124759	chr1:25124759:G:A	7.95884e-14	0.82891	-4.1799e-10	6.53168e-07	-0.0701138	-4.1799e-10	8.80777e-06	0.472769	-4.1799e-10
25125133	chr1:25125133:C:T	1.4006e-14	-2.77212e-10	-0.908474	2.4893e-07	-2.77212e-10	-1.03478	1.95669e-06	-2.77212e-10	-1.03161
25125876	chr1:25125876:A:G	1.10838e-15	-2.01044	-1.43462	2.28598e-08	-1.99055	-1.43202	1.92618e-07	-1.9347	-1.41521
25125946	chr1:25125946:C:T	1.11119e-14	-2.77212e-10	-1.13994	2.0499e-07	-2.77212e-10	-1.22898	1.56149e-06	-2.77212e-10	-1.25723
25126180	chr1:25126180:G:A	7.45077e-15	-0.130679	-1.40896	4.84608e-08	-1.2637	-1.4075	3.6222e-07	-1.29963	-1.41874
25126439	chr1:25126439:T:C	1.38667e-14	-2.77212e-10	-0.918468	2.4896e-07	-2.77212e-10	-1.03466	1.9485e-06	-2.77212e-10	-1.03581
25126522	chr1:25126522:C:T	8.41511e-15	-2.77212e-10	-1.41793	1.67198e-07	-2.77212e-10	-1.43277	1.31967e-06	-2.77212e-10	-1.42548
25126674	chr1:25126674:T:G	4.75955e-15	-1.9878	-4.1799e-10	9.4867e-08	-1.99947	-4.1799e-10	7.77992e-07	-1.9539	-4.1799e-10
25126718	chr1:25126718:T:C	4.80627e-14	-2.77212e-10	0.324549	1.1164e-06	-2.77212e-10	0.465913	8.58704e-06	-2.77212e-10	0.447389
25126721	chr1:25126721:A:C	1.41953e-14	-2.77212e-10	-0.895047	2.51853e-07	-2.77212e-10	-1.0231	1.98084e-06	-2.77212e-10	-1.01935
25126962	chr1:25126962:C:T	3.33875e-14	1.3814	-1.42117	1.14521e-07	-0.478172	-1.33302	7.75952e-07	-0.724326	-1.2322
25127012	chr1:25127012:C:T	2.14349e-14	-2.77212e-10	-0.482936	4.41176e-07	-2.77212e-10	-0.462504	3.66583e-06	-2.77212e-10	-0.40381
25127372	chr1:25127372:C:T	3.99413e-14	1.54564	-1.40619	1.32392e-07	-0.370039	-1.29614	9.1075e-07	-0.622293	-1.17406
25127487	chr1:25127487:G:A	3.37853e-14	-2.77212e-10	-0.0279308	6.87661e-07	-2.77212e-10	-0.0186513	5.76805e-06	-2.77212e-10	0.0494697
25127517	chr1:25127517:A:ATTAAT	2.40502e-14	-2.77212e-10	-0.367813	4.95471e-07	-2.77212e-10	-0.346439	4.13103e-06	-2.77212e-10	-0.284339
25127580	chr1:25127580:T:C	1.44481e-14	-2.77212e-10	-0.877396	2.55737e-07	-2.77212e-10	-1.0078	2.01157e-06	-2.77212e-10	-1.00395
25128455	chr1:25128455:G:T	1.15713e-15	-2.00729	-1.39473	2.32768e-08	-2.00719	-1.3973	1.84323e-07	-1.98325	-1.41068
25128560	chr1:25128560:GGCGGGT:G	1.08832e-14	-2.77212e-10	-1.16074	2.00805e-07	-2.77212e-10	-1.24961	1.52958e-06	-2.77212e-10	-1.27787
25128619	chr1:25128619:C:T	1.13231e-14	-2.77212e-10	-1.12111	2.07532e-07	-2.77212e-10	-1.21666	1.62428e-06	-2.77212e-10	-1.2178
25128742	chr1:25128742:C:T	4.41442e-15	-1.37431	-0.688767	6.05042e-08	-1.60889	-0.840345	3.98097e-07	-1.77275	-0.851178
25129034	chr1:25129034:A:G	5.35777e-15	-1.02556	-0.843846	2.97383e-07	0.244446	-1.10137	1.53416e-06	0.00402717	-1.27891
25129044	chr1:25129044:G:A	2.01037e-15	-1.78517	-1.06447	3.53252e-08	-1.87755	-1.1098	2.54855e-07	-1.95082	-1.1191
25129055	chr1:25129055:G:A	1.66354e-14	-2.77212e-10	-0.736422	3.57518e-07	-2.77212e-10	-0.672762	3.05119e-06	-2.77212e-10	-0.587332
25129222	chr1:25129222:G:T	8.33089e-15	-2.77212e-10	-1.42799	1.67698e-07	-2.77212e-10	-1.42979	1.30516e-06	-2.77212e-10	-1.43654
25129538	chr1:25129538:G:A	9.52924e-15	-2.77212e-10	-1.29359	2.15916e-07	-2.77212e-10	-1.17706	1.55851e-06	-2.77212e-10	-1.25913
25129543	chr1:25129543:T:C	1.36632e-14	-2.77212e-10	-0.933252	2.44755e-07	-2.77212e-10	-1.05169	1.90027e-06	-2.77212e-10	-1.06087
25129620	chr1:25129620:T:C	4.72679e-15	-0.993961	-1.00075	2.82326e-07	0.297091	-1.20598	1.52422e-06	0.0532811	-1.33466
25129910	chr1:25129910:G:A	1.12391e-14	-2.77212e-10	-1.12856	2.01272e-07	-2.77212e-10	-1.24729	1.58552e-06	-2.77212e-10	-1.24195
25130182	chr1:25130182:A:G	1.12185e-14	-2.77212e-10	-1.13039	2.00926e-07	-2.77212e-10	-1.24901	1.58877e-06	-2.77212e-10	-1.2399
25130547	chr1:25130547:A:G	6.45672e-15	-0.261052	-1.42178	4.52877e-08	-1.31816	-1.42075	3.51544e-07	-1.3439	-1.40439
25130553	chr1:25130553:CT:C	8.96956e-15	-2.77212e-10	-1.35412	1.86552e-07	-2.77212e-10	-1.32324	1.3596e-06	-2.77212e-10	-1.39567
25130566	chr1:25130566:C:T	9.07131e-15	-2.77212e-10	-1.34284	1.89031e-07	-2.77212e-10	-1.31003	1.37063e-06	-2.77212e-10	-1.3876
25130655	chr1:25130655:C:T	6.1263e-15	-1.73537	-4.1799e-10	1.11194e-07	-1.84067	-4.1799e-10	9.59167e-07	-1.74455	-4.1799e-10
25130790	chr1:25130790:T:C	1.36611e-14	-2.77212e-10	-0.933407	2.42678e-07	-2.77212e-10	-1.06021	1.89174e-06	-2.77212e-10	-1.06537
25130907	chr1:25130907:C:T	2.22272e-14	-2.77212e-10	-0.446643	4.03386e-07	-2.77212e-10	-0.552055	3.74001e-06	-2.77212e-10	-0.383777
25130982	chr1:25130982:T:A	8.27709e-15	-2.77212e-10	-1.43447	1.66632e-07	-2.77212e-10	-1.43616	1.3051e-06	-2.77212e-10	-1.43659
25131028	chr1:25131028:C:T	4.2998e-14	-2.77212e-10	0.213196	9.92165e-07	-2.77212e-10	0.347942	7.63768e-06	-2.77212e-10	0.330229
25131289	chr1:25131289:GGGTGTCAGGCAGTCCT:G	9.06421e-15	-2.77212e-10	-1.34362	1.88846e-07	-2.77212e-10	-1.31102	1.36984e-06	-2.77212e-10	-1.38817
25131924	chr1:25131924:G:A	9.71077e-15	-2.77212e-10	-1.27472	1.83517e-07	-2.77212e-10	-1.33964	1.4105e-06	-2.77212e-10	-1.35892
25132179	chr1:25132179:G:A	5.94749e-15	-0.411302	-1.35369	4.38956e-08	-1.41687	-1.35326	3.47e-07	-1.43999	-1.3213
25132381	chr1:25132381:T:A	2.22946e-14	-2.77212e-10	-0.443615	4.04519e-07	-2.77212e-10	-0.54925	3.75152e-06	-2.77212e-10	-0.380704
25132460	chr1:25132460:A:G	6.25849e-15	-0.34228	-1.37174	4.50675e-08	-1.37217	-1.37162	3.54814e-07	-1.39656	-1.34247
25132894	chr1:25132894:A:G	1.30155e-14	-0.981817	-4.1799e-10	4.37585e-07	-0.470676	-4.1799e-10	2.9819e-06	-0.610303	-4.1799e-10
25132941	chr1:25132941:T:C	1.45604e-14	0.0251928	-0.894847	8.73091e-08	-1.14764	-0.934851	7.5206e-07	-1.18665	-0.80115
25132994	chr1:25132994:T:G	1.19937e-15	-1.98759	-1.37857	2.3465e-08	-2.01037	-1.38607	1.8121e-07	-1.99441	-1.41655
25133052	chr1:25133052:C:G	3.78249e-14	-2.77212e-10	0.0850112	8.52635e-07	-2.77212e-10	0.196384	6.20195e-06	-2.77212e-10	0.121999
25133253	chr1:25133253:C:T	5.90273e-14	0.655596	-0.125553	2.15266e-07	-0.873405	-0.306669	1.47657e-06	-1.01384	-0.299301
25133480	chr1:25133480:G:A	2.25577e-14	-2.77212e-10	-0.43188	4.30011e-07	-2.77212e-10	-0.488137	3.48362e-06	-2.77212e-10	-0.454792
25134389	chr1:25134389:T:C	2.44046e-15	-1.27772	-1.37805	3.33584e-08	-1.63107	-1.41357	2.08672e-07	-1.83696	-1.4329
25134510	chr1:25134510:A:C	2.27381e-14	-2.77212e-10	-0.423916	4.12168e-07	-2.77212e-10	-0.530516	3.82859e-06	-2.77212e-10	-0.360369
25134587	chr1:25134587:T:C	2.73084e-14	1.13441	-1.37517	8.60185e-08	-0.663916	-1.43347	5.36577e-07	-0.895614	-1.4298
25135432	chr1:25135432:T:C	9.20086e-15	-0.127335	-1.20133	5.96721e-08	-1.25165	-1.21143	4.85035e-07	-1.27827	-1.14813
25135588	chr1:25135588:A:G	9.86157e-15	-0.0828464	-1.17647	6.24077e-08	-1.22193	-1.19633	5.17611e-07	-1.25788	-1.10352
25135678	chr1:25135678:T:C	4.34157e-15	-0.736364	-1.34336	5.0973e-08	-1.24585	-1.3748	2.65565e-07	-1.60067	-1.42809
25136397	chr1:25136397:C:A	2.92824e-14	-2.77212e-10	-0.170971	6.67894e-07	-2.77212e-10	-0.0478187	5.14221e-06	-2.77212e-10	-0.065382
25136511	chr1:25136511:G:A	5.6809e-15	-1.81085	-4.1799e-10	1.04971e-07	-1.89827	-4.1799e-10	9.20961e-07	-1.7852	-4.1799e-10
25136611	chr1:25136611:A:T	1.02658e-14	-2.77212e-10	-1.21914	2.15293e-07	-2.77212e-10	-1.17995	1.75037e-06	-2.77212e-10	-1.14304
25136651	chr1:25136651:T:A	1.1647e-14	-0.000630609	-1.09228	8.29455e-08	-1.03521	-1.09855	6.37014e-07	-1.12552	-1.02831
25136718	chr1:25136718:T:C	1.0413e-14	-2.77212e-10	-1.20491	2.18861e-07	-2.77212e-10	-1.16351	1.77833e-06	-2.77212e-10	-1.12719
25137010	chr1:25137010:C:A	8.75907e-13	1.61344	1.61386	2.17734e-06	-0.102481	1.23639	9.31415e-06	-0.436708	0.965378
25137145	chr1:25137145:G:C	9.03589e-13	1.70855	1.54987	2.19937e-06	-0.0325536	1.17653	9.37917e-06	-0.373461	0.909088
25137355	chr1:25137355:A:G	4.16355e-14	-2.77212e-10	0.180996	9.60966e-07	-2.77212e-10	0.315991	7.39009e-06	-2.77212e-10	0.297274
25137509	chr1:25137509:C:T	1.19212e-14	-2.77212e-10	-1.06964	2.48743e-07	-2.77212e-10	-1.03553	2.01485e-06	-2.77212e-10	-1.00232
25137642	chr1:25137642:T:A	4.66007e-15	-2.00893	-4.1799e-10	9.87085e-08	-1.95978	-4.1799e-10	7.83708e-07	-1.94658	-4.1799e-10
25137907	chr1:25137907:T:G	4.21403e-14	-2.77212e-10	0.193047	9.74805e-07	-2.77212e-10	0.33029	7.39027e-06	-2.77212e-10	0.297299
25137935	chr1:25137935:C:T	3.65175e-15	-0.975636	-1.27711	4.73937e-08	-1.38126	-1.31219	2.54311e-07	-1.6796	-1.39246
25138117	chr1:25138117:T:C	1.00476e-14	-2.77212e-10	-1.24062	2.10341e-07	-2.77212e-10	-1.20322	1.70684e-06	-2.77212e-10	-1.16822
25138218	chr1:25138218:CATT:C	1.16096e-14	-2.77212e-10	-1.09612	2.46419e-07	-2.77212e-10	-1.04492	2.0121e-06	-2.77212e-10	-1.00368
25138329	chr1:25138329:T:C	1.0663e-14	-2.77212e-10	-1.18118	1.97638e-07	-2.77212e-10	-1.26551	1.50662e-06	-2.77212e-10	-1.293
25138340	chr1:25138340:C:T	1.08425e-14	-2.77212e-10	-1.16449	2.00317e-07	-2.77212e-10	-1.25205	1.56729e-06	-2.77212e-10	-1.25352
25138435	chr1:25138435:C:T	5.81215e-15	-1.78801	-4.1799e-10	1.88221e-07	-1.31433	-4.1799e-10	1.18634e-06	-1.53199	-4.1799e-10
25138484	chr1:25138484:G:C	2.55374e-14	-2.77212e-10	-0.307814	4.27387e-07	-2.77212e-10	-0.494257	4.05751e-06	-2.77212e-10	-0.302295
25139149	chr1:25139149:G:A	9.78871e-15	-2.77212e-10	-1.26673	2.04385e-07	-2.77212e-10	-1.23194	1.65614e-06	-2.77212e-10	-1.19838
25139162	chr1:25139162:C:A	4.96186e-14	-2.77212e-10	0.356409	9.98569e-07	-2.77212e-10	0.354376	9.26915e-06	-2.77212e-10	0.523827
25139375	chr1:25139375:T:C	2.10726e-14	-2.77212e-10	-0.499984	3.84185e-07	-2.77212e-10	-0.600824	3.54099e-06	-2.77212e-10	-0.438457
25139468	chr1:25139468:G:A	1.67516e-14	-2.77212e-10	-0.729466	2.98266e-07	-2.77212e-10	-0.853963	2.71813e-06	-2.77212e-10	-0.702921
25139603	chr1:25139603:T:C	4.848e-15	-1.96939	-4.1799e-10	1.12338e-07	-1.83043	-4.1799e-10	7.4035e-07	-2.0035	-4.1799e-10
25139715	chr1:25139715:TTG:T	9.96741e-15	-2.77212e-10	-1.24864	2.0836e-07	-2.77212e-10	-1.21268	1.69213e-06	-2.77212e-10	-1.17687
25140092	chr1:25140092:T:G	4.48388e-15	-0.715834	-1.33163	5.2245e-08	-1.22974	-1.36626	2.70137e-07	-1.58796	-1.42373
25140202	chr1:25140202:A:G	9.89346e-15	-0.109533	-1.14655	7.34035e-08	-1.10364	-1.15233	5.6058e-07	-1.18824	-1.09341
25140485	chr1:25140485:G:A	1.0025e-14	-2.77212e-10	-1.24288	2.09658e-07	-2.77212e-10	-1.20647	1.70173e-06	-2.77212e-10	-1.17122
25140670	chr1:25140670:G:A	3.63327e-15	-0.968033	-1.28979	4.72021e-08	-1.37711	-1.3204	2.52804e-07	-1.67959	-1.39842
25140681	chr1:25140681:T:G	5.17376e-15	-1.90436	-4.1799e-10	1.3241e-07	-1.66604	-4.1799e-10	8.6795e-07	-1.84449	-4.1799e-10
25140856	chr1:25140856:G:A	8.84024e-15	-2.77212e-10	-1.36864	1.82653e-07	-2.77212e-10	-1.34436	1.46137e-06	-2.77212e-10	-1.32349
25141383	chr1:25141383:A:G	4.80197e-15	-0.632925	-1.34601	6.15329e-08	-1.05177	-1.38061	3.21343e-07	-1.4207	-1.41741
25141590	chr1:25141590:A:G	8.27869e-15	-2.77212e-10	-1.43427	1.6967e-07	-2.77212e-10	-1.41809	1.38726e-06	-2.77212e-10	-1.37553
25141703	chr1:25141703:T:C	1.75131e-14	-2.77212e-10	-0.685007	3.14751e-07	-2.77212e-10	-0.800167	2.60217e-06	-2.77212e-10	-0.746518
25141755	chr1:25141755:C:G	3.1912e-14	-0.15685	0.0718742	2.38178e-07	-1.04822	-0.0307037	1.78141e-06	-1.221	0.0955448
25141804	chr1:25141804:G:A	1.27506e-14	-2.77212e-10	-1.00238	2.32254e-07	-2.77212e-10	-1.10412	2.01835e-06	-2.77212e-10	-1.00058
25141907	chr1:25141907:C:T	2.07883e-15	-1.5856	-1.23055	2.99564e-07	0.469442	-1.31906	1.48543e-06	0.0748317	-1.38199
25141948	chr1:25141948:G:C	3.00264e-14	0.287192	-0.433071	1.86665e-07	-0.787703	-0.534928	1.04863e-06	-1.03232	-0.62306
25142235	chr1:25142235:T:C	8.3322e-15	-2.77212e-10	-1.42783	1.66561e-07	-2.77212e-10	-1.43659	1.30655e-06	-2.77212e-10	-1.43547
25142354	chr1:25142354:C:A	8.35922e-15	-2.77212e-10	-1.42459	1.6948e-07	-2.77212e-10	-1.41921	1.34193e-06	-2.77212e-10	-1.40876
25142611	chr1:25142611:C:T	1.89168e-14	-2.77212e-10	-0.607907	3.38689e-07	-2.77212e-10	-0.726865	2.34029e-06	-2.77212e-10	-0.852589
25142933	chr1:25142933:G:A	9.3144e-15	-2.77212e-10	-1.3164	1.85906e-07	-2.77212e-10	-1.3267	1.67038e-06	-2.77212e-10	-1.18981
25143064	chr1:25143064:G:A	8.26776e-15	-2.77212e-10	-1.43559	1.69375e-07	-2.77212e-10	-1.41983	1.32192e-06	-2.77212e-10	-1.42378
25143294	chr1:25143294:T:C	1.65512e-14	-2.77212e-10	-0.741502	3.31247e-07	-2.77212e-10	-0.749083	2.82807e-06	-2.77212e-10	-0.663271
25143422	chr1:25143422:G:A	3.304e-15	-1.66171	-0.691112	5.84484e-08	-1.62361	-0.860197	3.34789e-07	-1.74528	-1.05184
25143751	chr1:25143751:G:A	4.67125e-15	-2.00653	-4.1799e-10	9.49378e-08	-1.99873	-4.1799e-10	8.63286e-07	-1.84987	-4.1799e-10
25143910	chr1:25143910:G:A	4.77629e-15	-0.776991	-1.2073	4.81988e-08	-1.46951	-1.20711	3.0458e-07	-1.6192	-1.27248
25144112	chr1:25144112:C:T	9.72227e-15	-2.77212e-10	-1.27354	2.00844e-07	-2.77212e-10	-1.24942	1.60399e-06	-2.77212e-10	-1.23037
25144417	chr1:25144417:A:G	1.88858e-14	-2.77212e-10	-0.609546	3.29781e-07	-2.77212e-10	-0.75352	2.98507e-06	-2.77212e-10	-0.609241
25145026	chr1:25145026:G:A	1.6373e-15	-1.99082	-1.06409	3.67009e-08	-1.9952	-0.953949	2.74633e-07	-2.00029	-0.994892
25145212	chr1:25145212:G:A	1.62198e-15	-1.76967	-1.29464	4.00599e-08	-1.50416	-1.35741	2.54283e-07	-1.69885	-1.37333
25145298	chr1:25145298:A:C	4.93342e-15	-0.685524	-1.2664	2.90148e-08	-1.80214	-1.38201	1.92394e-07	-1.93077	-1.42031
25145300	chr1:25145300:A:C	1.38307e-15	-1.8925	-1.33115	2.45128e-08	-2.01037	-1.34238	1.88074e-07	-1.99476	-1.37902
25145324	chr1:25145324:A:C	1.48318e-15	-1.71911	-1.43465	2.81165e-08	-1.86135	-1.35425	2.59664e-07	-1.78271	-1.26852
25145480	chr1:25145480:G:A	1.15842e-15	-2.00704	-1.39386	2.41286e-08	-2.00981	-1.35874	1.82016e-07	-2.00007	-1.40645
25146047	chr1:25146047:G:A	1.85186e-15	-1.52626	-1.40551	2.2878e-08	-1.99338	-1.42839	1.74883e-07	-2.01048	-1.43602
25146457	chr1:25146457:G:A	8.26783e-15	-2.77212e-10	-1.43559	1.73724e-07	-2.77212e-10	-1.39448	1.32803e-06	-2.77212e-10	-1.41916
25146544	chr1:25146544:G:A	8.34655e-15	-2.77212e-10	-1.42611	1.79892e-07	-2.77212e-10	-1.35959	1.36094e-06	-2.77212e-10	-1.39469
25147049	chr1:25147049:G:GC	1.4935e-15	-1.84582	-1.30101	3.08039e-08	-1.84136	-1.28294	2.11259e-07	-1.92298	-1.33455
25147051	chr1:25147051:AGG:A	1.47606e-15	-1.84733	-1.31125	3.05182e-08	-1.83977	-1.29386	2.09616e-07	-1.92194	-1.34341
25147099	chr1:25147099:T:C	8.26144e-15	-2.77212e-10	-1.43636	1.6664e-07	-2.77212e-10	-1.43611	1.30896e-06	-2.77212e-10	-1.43363
25147547	chr1:25147547:G:T	8.69312e-15	-2.77212e-10	-1.38543	1.76395e-07	-2.77212e-10	-1.37922	1.40337e-06	-2.77212e-10	-1.36399
25148105	chr1:25148105:G:A	4.28253e-14	1.49039	-1.28122	6.22191e-08	-1.02694	-1.39435	4.14936e-07	-1.15546	-1.42704
25148128	chr1:25148128:A:G	8.87254e-15	-2.77212e-10	-1.365	1.75356e-07	-2.77212e-10	-1.38513	1.36157e-06	-2.77212e-10	-1.39423
25148535	chr1:25148535:T:G	1.30354e-15	-1.93096	-1.35192	3.89667e-08	-1.54757	-1.34167	2.38575e-07	-1.76787	-1.36806
25148704	chr1:25148704:A:G	1.29773e-15	-2.0085	-1.27885	7.67369e-08	-0.898143	-1.31342	3.97874e-07	-1.28417	-1.34031
25148796	chr1:25148796:G:A	3.75744e-14	-2.77212e-10	0.0783663	7.53235e-07	-2.77212e-10	0.0724297	5.36492e-06	-2.77212e-10	-0.0229839
25148854	chr1:25148854:A:G	1.16782e-15	-1.96619	-1.42663	3.90941e-08	-1.4622	-1.42378	2.34966e-07	-1.72814	-1.42304
25148927	chr1:25148927:T:C	1.46435e-15	-1.93462	-1.23193	4.10889e-08	-1.43925	-1.39696	2.52929e-07	-1.64378	-1.43373
25148951	chr1:25148951:C:T	1.03168e-14	-2.77212e-10	-1.21418	2.18179e-07	-2.77212e-10	-1.16663	1.59709e-06	-2.77212e-10	-1.23468
25149102	chr1:25149102:A:G	3.75538e-14	-2.77212e-10	0.0778173	7.52828e-07	-2.77212e-10	0.0718887	5.36216e-06	-2.77212e-10	-0.0234983
25149695	chr1:25149695:C:T	2.49954e-14	-2.77212e-10	-0.329264	5.04282e-07	-2.77212e-10	-0.328811	3.62534e-06	-2.77212e-10	-0.414918
25149743	chr1:25149743:G:A	7.68477e-14	-2.77212e-10	0.793868	1.5265e-06	-2.77212e-10	0.778787	1.07118e-05	-2.77212e-10	0.668482
25149828	chr1:25149828:ATTCACTC:A	1.10056e-14	-2.77212e-10	-1.14955	2.50844e-07	-2.77212e-10	-1.02712	1.806e-06	-2.77212e-10	-1.11175
25150294	chr1:25150294:T:C	5.37655e-15	-1.86591	-4.1799e-10	1.96768e-07	-1.26992	-4.1799e-10	9.99052e-07	-1.70381	-4.1799e-10
25150465	chr1:25150465:G:A	3.69054e-14	-2.77212e-10	0.0604011	7.39956e-07	-2.77212e-10	0.0546435	5.27393e-06	-2.77212e-10	-0.0400891
25150595	chr1:25150595:C:T	5.18191e-15	-1.90278	-4.1799e-10	1.09659e-07	-1.85457	-4.1799e-10	7.84372e-07	-1.94574	-4.1799e-10
25150639	chr1:25150639:A:C	1.28722e-13	1.3097	-4.1799e-10	4.09908e-07	-0.536015	-4.1799e-10	3.7303e-06	-0.386375	-4.1799e-10
25150657	chr1:25150657:T:C	9.10468e-15	-2.77212e-10	-1.33917	1.78632e-07	-2.77212e-10	-1.36662	1.38864e-06	-2.77212e-10	-1.37454
25150900	chr1:25150900:G:T	3.34671e-14	-2.77212e-10	-0.0373956	6.356e-07	-2.77212e-10	-0.0973777	4.67409e-06	-2.77212e-10	-0.16083
25151111	chr1:25151111:A:G	1.39241e-15	-1.97728	-1.23964	4.86409e-08	-1.43026	-1.23722	2.78077e-07	-1.73174	-1.25098
25151241	chr1:25151241:A:T	3.74071e-14	-2.77212e-10	0.0739027	7.49421e-07	-2.77212e-10	0.0673536	5.32887e-06	-2.77212e-10	-0.0297256
25151242	chr1:25151242:C:CTT	3.73247e-14	-2.77212e-10	0.0716966	7.47739e-07	-2.77212e-10	0.0651065	5.31747e-06	-2.77212e-10	-0.0318674
25151244	chr1:25151244:G:T	3.72115e-14	-2.77212e-10	0.0686595	7.45459e-07	-2.77212e-10	0.0620525	5.302e-06	-2.77212e-10	-0.0347803
25151263	chr1:25151263:A:G	1.36791e-15	-1.98302	-1.25166	4.92936e-08	-1.40483	-1.24933	2.79788e-07	-1.71403	-1.26256
25151513	chr1:25151513:A:G	3.34067e-14	-2.77212e-10	-0.0392027	6.344e-07	-2.77212e-10	-0.0992677	4.66609e-06	-2.77212e-10	-0.162544
25151536	chr1:25151536:A:G	1.17436e-15	-1.96596	-1.42127	3.93698e-08	-1.46023	-1.41872	2.35425e-07	-1.72826	-1.42097
25151759	chr1:25151759:T:C	3.27424e-15	-0.975795	-1.38608	3.60843e-08	-1.53146	-1.43463	2.80203e-07	-1.54838	-1.42672
25152153	chr1:25152153:C:T	1.27106e-15	-1.9416	-1.36651	3.90162e-08	-1.54268	-1.34529	2.36945e-07	-1.76659	-1.3762
25152321	chr1:25152321:A:T	8.32882e-15	-2.77212e-10	-1.42824	1.66723e-07	-2.77212e-10	-1.43561	1.31066e-06	-2.77212e-10	-1.43233
25152375	chr1:25152375:C:T	3.78116e-14	-2.77212e-10	0.0846587	7.58025e-07	-2.77212e-10	0.0787692	5.39732e-06	-2.77212e-10	-0.0169627
25152772	chr1:25152772:A:G	4.09487e-15	-1.875	-0.263221	1.05045e-07	-1.82066	-0.0768922	5.95968e-07	-1.94019	-0.28024
25153183	chr1:25153183:G:C	9.88806e-15	-2.77212e-10	-1.25663	2.19751e-07	-2.77212e-10	-1.15945	1.60813e-06	-2.77212e-10	-1.22779
25153789	chr1:25153789:G:C	1.19884e-15	-1.93287	-1.43374	3.54725e-08	-1.55097	-1.43222	2.19643e-07	-1.78971	-1.42891
25154096	chr1:25154096:T:C	1.17321e-15	-1.95426	-1.43395	3.76157e-08	-1.49199	-1.43254	2.28787e-07	-1.74853	-1.4293
25154347	chr1:25154347:A:C	1.17366e-14	-2.77212e-10	-1.08525	2.1615e-07	-2.77212e-10	-1.17597	1.77636e-06	-2.77212e-10	-1.1283
25154550	chr1:25154550:G:A	1.17924e-15	-1.94873	-1.43436	3.69743e-08	-1.50863	-1.43309	2.25956e-07	-1.76029	-1.42999
25154873	chr1:25154873:A:G	1.4167e-15	-1.99041	-1.20922	5.3527e-08	-1.36507	-1.20669	3.00297e-07	-1.68532	-1.22053
25155309	chr1:25155309:C:T	1.50909e-15	-1.79426	-1.34219	2.58065e-08	-2.01002	-1.29129	2.45869e-07	-1.965	-1.14082
25155518	chr1:25155518:G:A	8.62914e-15	-2.77212e-10	-1.39281	1.76578e-07	-2.77212e-10	-1.37819	1.42482e-06	-2.77212e-10	-1.34882
25155655	chr1:25155655:C:T	1.76397e-15	-1.81566	-1.16473	3.16257e-08	-2.01046	-1.08751	3.31909e-07	-1.9533	-0.852461
25155705	chr1:25155705:G:A	2.96995e-15	-1.05009	-1.40932	6.96552e-08	-0.906395	-1.402	3.64567e-07	-1.32971	-1.3822
25155758	chr1:25155758:T:C	1.17926e-15	-1.94794	-1.43514	3.68564e-08	-1.51089	-1.43403	2.25364e-07	-1.76151	-1.43139
25155941	chr1:25155941:C:T	8.92295e-15	-2.77212e-10	-1.35933	1.85878e-07	-2.77212e-10	-1.32685	1.4911e-06	-2.77212e-10	-1.30335
25156298	chr1:25156298:A:G	8.63302e-15	-2.77212e-10	-1.39236	1.72445e-07	-2.77212e-10	-1.40187	1.3215e-06	-2.77212e-10	-1.4241
25156421	chr1:25156421:AG:A	8.2624e-15	-2.77212e-10	-1.43624	1.66624e-07	-2.77212e-10	-1.43621	1.31306e-06	-2.77212e-10	-1.4305
25156437	chr1:25156437:A:G	8.26176e-15	-2.77212e-10	-1.43632	1.6661e-07	-2.77212e-10	-1.43629	1.31353e-06	-2.77212e-10	-1.43015
25156645	chr1:25156645:C:G	1.18312e-15	-1.94394	-1.43587	3.64615e-08	-1.52075	-1.43494	2.23133e-07	-1.77007	-1.43279
25156749	chr1:25156749:G:A	1.28725e-14	-2.77212e-10	-0.992862	2.41388e-07	-2.77212e-10	-1.06554	1.92042e-06	-2.77212e-10	-1.05032
25156898	chr1:25156898:C:T	8.26127e-15	-2.77212e-10	-1.43638	1.666e-07	-2.77212e-10	-1.43635	1.31396e-06	-2.77212e-10	-1.42982
25156899	chr1:25156899:A:G	1.21764e-15	-1.9405	-1.41054	3.70725e-08	-1.54275	-1.39632	2.27789e-07	-1.76605	-1.41615
25156915	chr1:25156915:G:A	2.3071e-14	-2.77212e-10	-0.40938	4.16794e-07	-2.77212e-10	-0.519355	3.32824e-06	-2.77212e-10	-0.500421
25156950	chr1:25156950:T:C	8.26583e-15	-2.77212e-10	-1.43583	1.66695e-07	-2.77212e-10	-1.43578	1.31148e-06	-2.77212e-10	-1.43171
25157001	chr1:25157001:T:C	9.41168e-15	-2.77212e-10	-1.30601	1.83861e-07	-2.77212e-10	-1.33777	1.42642e-06	-2.77212e-10	-1.3477
25157060	chr1:25157060:G:A	1.61526e-14	-2.77212e-10	-0.765877	3.40613e-07	-2.77212e-10	-0.721201	2.57388e-06	-2.77212e-10	-0.75745
25157103	chr1:25157103:G:A	1.0126e-14	-2.77212e-10	-1.23285	1.99078e-07	-2.77212e-10	-1.25825	1.54144e-06	-2.77212e-10	-1.27015
25157524	chr1:25157524:A:G	9.48457e-15	-2.77212e-10	-1.29829	1.85099e-07	-2.77212e-10	-1.33106	1.4358e-06	-2.77212e-10	-1.34115
25157774	chr1:25157774:T:C	1.67144e-14	-2.77212e-10	-0.731689	3.67879e-07	-2.77212e-10	-0.644193	3.25489e-06	-2.77212e-10	-0.522708
25157977	chr1:25157977:A:G	8.63835e-15	-2.77212e-10	-1.39175	1.72537e-07	-2.77212e-10	-1.40134	1.32193e-06	-2.77212e-10	-1.42378
25158511	chr1:25158511:A:G	8.26112e-15	-2.77212e-10	-1.4364	1.66986e-07	-2.77212e-10	-1.43404	1.31206e-06	-2.77212e-10	-1.43127
25158872	chr1:25158872:C:A	3.77049e-14	-2.77212e-10	0.0818313	7.55817e-07	-2.77212e-10	0.0758519	5.38262e-06	-2.77212e-10	-0.0196891
25159019	chr1:25159019:T:C	8.82772e-15	-2.77212e-10	-1.37006	1.7196e-07	-2.77212e-10	-1.40469	1.3992e-06	-2.77212e-10	-1.36696
25159473	chr1:25159473:G:A	8.26254e-15	-2.77212e-10	-1.43623	1.66627e-07	-2.77212e-10	-1.43619	1.313e-06	-2.77212e-10	-1.43055
25159712	chr1:25159712:G:A	1.16072e-15	-1.96247	-1.43645	3.96305e-08	-1.43782	-1.43453	2.37489e-07	-1.70699	-1.43351
25159808	chr1:25159808:A:G	1.15082e-15	-1.97516	-1.43233	4.1603e-08	-1.3956	-1.42818	2.45119e-07	-1.67888	-1.42999
25160356	chr1:25160356:G:A	1.04863e-14	-2.77212e-10	-1.19789	2.00579e-07	-2.77212e-10	-1.25074	1.66772e-06	-2.77212e-10	-1.19141
25160551	chr1:25160551:A:G	1.17889e-15	-1.95094	-1.43245	3.74617e-08	-1.49789	-1.43074	2.28174e-07	-1.75356	-1.42695
25160688	chr1:25160688:G:A	1.16568e-15	-1.96248	-1.43217	3.88657e-08	-1.46144	-1.43039	2.34295e-07	-1.72756	-1.42648
25160757	chr1:25160757:G:A	7.66208e-14	-2.77212e-10	0.79091	1.52209e-06	-2.77212e-10	0.775891	1.06816e-05	-2.77212e-10	0.665662
25161178	chr1:25161178:C:T	8.64376e-15	-2.77212e-10	-1.39112	1.72628e-07	-2.77212e-10	-1.40081	1.32237e-06	-2.77212e-10	-1.42344
25161223	chr1:25161223:C:T	3.76374e-14	-2.77212e-10	0.0800407	7.54554e-07	-2.77212e-10	0.0741795	5.37355e-06	-2.77212e-10	-0.0213756
25161350	chr1:25161350:G:A	1.15872e-15	-1.96594	-1.43471	4.02636e-08	-1.42586	-1.43064	2.40692e-07	-1.69822	-1.42888
25161373	chr1:25161373:A:T	1.2673e-15	-1.97411	-1.33696	4.67062e-08	-1.39876	-1.30931	2.74299e-07	-1.67975	-1.31665
25161377	chr1:25161377:C:T	1.2659e-15	-1.96175	-1.35042	4.44485e-08	-1.43824	-1.31938	2.68672e-07	-1.70567	-1.31146
25161398	chr1:25161398:G:A	4.50219e-15	-1.9776	-0.0657947	6.97563e-08	-1.99298	-0.313959	4.32638e-07	-1.98617	-0.55455
25161922	chr1:25161922:A:T	1.16604e-15	-1.95811	-1.43623	3.91283e-08	-1.45129	-1.43381	2.35368e-07	-1.71691	-1.43257
25161934	chr1:25161934:ACATT:A	1.15391e-15	-1.96902	-1.43578	4.06935e-08	-1.41315	-1.43273	2.42363e-07	-1.68891	-1.43127
25162300	chr1:25162300:G:A	1.1572e-15	-1.96608	-1.43588	4.0236e-08	-1.42424	-1.43294	2.40345e-07	-1.69697	-1.43157
25162373	chr1:25162373:A:G	1.39497e-15	-1.99816	-1.21692	5.88059e-08	-1.28252	-1.19518	3.19753e-07	-1.62352	-1.21955
25162382	chr1:25162382:C:T	9.76852e-15	-2.77212e-10	-1.26879	1.98212e-07	-2.77212e-10	-1.26261	1.59847e-06	-2.77212e-10	-1.23382
25162411	chr1:25162411:G:A	5.57374e-15	-1.82989	-4.1799e-10	1.54939e-07	-1.50892	-4.1799e-10	1.09113e-06	-1.61565	-4.1799e-10
25162441	chr1:25162441:A:G	5.89168e-15	-1.77442	-4.1799e-10	1.1204e-07	-1.83309	-4.1799e-10	7.38708e-07	-2.00572	-4.1799e-10
25162547	chr1:25162547:A:G	1.83517e-15	-1.86875	-1.07207	3.54449e-08	-2.00714	-0.976822	3.94569e-07	-1.91935	-0.713473
25162779	chr1:25162779:C:T	9.11018e-15	-2.77212e-10	-1.33857	1.79355e-07	-2.77212e-10	-1.36258	1.37949e-06	-2.77212e-10	-1.38115
25162990	chr1:25162990:C:T	1.38575e-15	-2.00601	-1.2157	5.85944e-08	-1.08984	-1.39147	3.33327e-07	-1.36956	-1.43194
25163444	chr1:25163444:G:A	7.22516e-15	-0.278113	-1.29227	5.54639e-08	-1.14394	-1.39227	3.55151e-07	-1.3212	-1.41688
25163709	chr1:25163709:G:A	1.1331e-15	-1.99825	-1.42475	6.98623e-08	-0.907114	-1.39831	3.68403e-07	-1.2918	-1.40965
25163944	chr1:25163944:T:G	9.98269e-15	-2.77212e-10	-1.2471	2.20442e-07	-2.77212e-10	-1.15631	1.60593e-06	-2.77212e-10	-1.22916
25164162	chr1:25164162:A:G	9.61757e-15	-2.77212e-10	-1.28437	1.82091e-07	-2.77212e-10	-1.34744	1.46147e-06	-2.77212e-10	-1.32342
25164195	chr1:25164195:C:T	8.69862e-15	-2.77212e-10	-1.38479	1.70258e-07	-2.77212e-10	-1.41464	1.3796e-06	-2.77212e-10	-1.38107
25165080	chr1:25165080:C:A	1.23474e-15	-1.99229	-1.3448	7.1367e-08	-0.892889	-1.39122	3.79501e-07	-1.29806	-1.37371
25165179	chr1:25165179:G:A	1.27183e-15	-1.9743	-1.3332	8.1344e-08	-0.770252	-1.38301	4.22469e-07	-1.20061	-1.3639
25165215	chr1:25165215:T:C	9.94845e-15	-2.77212e-10	-1.25054	2.19536e-07	-2.77212e-10	-1.16043	1.60077e-06	-2.77212e-10	-1.23238
25165219	chr1:25165219:T:C	2.15803e-15	-1.42699	-1.35177	2.58117e-08	-1.87754	-1.42358	1.77355e-07	-1.996	-1.43647
25165829	chr1:25165829:T:C	1.46583e-14	-0.862953	-4.1799e-10	1.04376e-07	-1.90395	-4.1799e-10	7.38167e-07	-2.00645	-4.1799e-10
25166021	chr1:25166021:C:T	1.21e-15	-1.99325	-1.36409	7.07836e-08	-0.887644	-1.40468	3.73255e-07	-1.29809	-1.39027
25166190	chr1:25166190:A:C	4.75485e-15	-1.98879	-4.1799e-10	9.83237e-08	-1.96368	-4.1799e-10	7.48983e-07	-1.9919	-4.1799e-10
25166408	chr1:25166408:T:A	1.46278e-15	-1.78797	-1.37965	2.28829e-08	-1.99602	-1.42554	1.76187e-07	-2.00273	-1.43634
25166425	chr1:25166425:T:A	1.47945e-15	-1.7942	-1.36209	2.30395e-08	-1.99752	-1.41722	1.76417e-07	-2.00152	-1.43625
25166526	chr1:25166526:A:G	1.59689e-15	-2.00909	-1.07081	6.78663e-08	-1.1981	-1.13631	3.84994e-07	-1.51968	-1.13771
25166600	chr1:25166600:A:C	1.7653e-15	-1.89763	-1.08201	1.04476e-07	-0.918879	-0.984115	5.73057e-07	-1.43274	-0.826898
25167099	chr1:25167099:G:A	1.23334e-14	-2.77212e-10	-1.03565	2.40835e-07	-2.77212e-10	-1.06783	1.85273e-06	-2.77212e-10	-1.0862
25167485	chr1:25167485:T:A	2.45816e-15	-1.37378	-1.27477	2.90328e-08	-1.82764	-1.35588	1.81023e-07	-1.98822	-1.42377
25167956	chr1:25167956:G:A	1.11413e-14	-2.77212e-10	-1.1373	2.53759e-07	-2.77212e-10	-1.01556	2.04836e-06	-2.77212e-10	-0.985826
25168013	chr1:25168013:G:C	1.49011e-15	-1.84634	-1.30277	1.5367e-07	-0.315202	-1.20194	6.06253e-07	-1.17499	-1.02834
25168567	chr1:25168567:T:C	1.29135e-15	-2.00962	-1.28264	1.01474e-07	-0.596252	-1.3359	4.58701e-07	-1.17475	-1.30747
25168789	chr1:25168789:T:C	2.11962e-15	-1.98033	-0.816388	1.06208e-07	-1.00953	-0.877016	5.07255e-07	-1.46244	-0.919169
25169730	chr1:25169730:G:A	7.01766e-14	-2.77212e-10	0.703057	1.87906e-06	-2.77212e-10	0.98658	1.21964e-05	-2.77212e-10	0.798279
25171301	chr1:25171301:T:A	1.2601e-15	-1.88276	-1.43401	1.19787e-07	-0.329652	-1.43658	4.32082e-07	-1.12832	-1.41368
25171392	chr1:25171392:C:T	1.877e-14	-0.615699	-4.1799e-10	6.85482e-07	-0.0218253	-4.1799e-10	4.53299e-06	-0.191483	-4.1799e-10
25171451	chr1:25171451:C:T	1.94378e-14	-2.77212e-10	-0.580737	3.03682e-07	-2.77212e-10	-0.835967	2.54188e-06	-2.77212e-10	-0.769959
25171495	chr1:25171495:A:G	9.85028e-15	-2.77212e-10	-1.26046	1.85544e-07	-2.77212e-10	-1.32866	1.49184e-06	-2.77212e-10	-1.30286
25171583	chr1:25171583:C:T	2.37362e-14	-2.77212e-10	-0.380955	4.9792e-07	-2.77212e-10	-0.341508	4.07789e-06	-2.77212e-10	-0.297284
25172019	chr1:25172019:G:A	9.37681e-15	-2.77212e-10	-1.30972	1.77223e-07	-2.77212e-10	-1.37454	1.4633e-06	-2.77212e-10	-1.32217
25172069	chr1:25172069:G:A	9.72431e-15	-2.77212e-10	-1.27333	2.13862e-07	-2.77212e-10	-1.18662	1.55991e-06	-2.77212e-10	-1.25824
25172159	chr1:25172159:G:A	1.22646e-14	0.244039	-1.28528	8.81915e-08	-0.704472	-1.36796	5.18981e-07	-0.95604	-1.40271
25172435	chr1:25172435:A:G	4.58512e-14	-2.77212e-10	0.277445	7.89079e-07	-2.77212e-10	0.118919	6.45409e-06	-2.77212e-10	0.161849
25172539	chr1:25172539:G:A	1.3316e-14	0.293459	-1.25245	9.08349e-08	-0.678357	-1.36455	5.30708e-07	-0.939363	-1.39705
25172845	chr1:25172845:G:T	9.75117e-15	-2.77212e-10	-1.27057	2.14582e-07	-2.77212e-10	-1.18326	1.56375e-06	-2.77212e-10	-1.25578
25172865	chr1:25172865:A:G	9.35825e-15	-2.77212e-10	-1.3117	1.83418e-07	-2.77212e-10	-1.34018	1.40489e-06	-2.77212e-10	-1.36291
25172912	chr1:25172912:C:T	9.75105e-15	-2.77212e-10	-1.27058	2.14574e-07	-2.77212e-10	-1.18329	1.56371e-06	-2.77212e-10	-1.2558
25173273	chr1:25173273:G:A	9.44555e-15	-2.77212e-10	-1.30241	1.98323e-07	-2.77212e-10	-1.26205	1.78264e-06	-2.77212e-10	-1.12477
25173711	chr1:25173711:A:T	1.35492e-15	-1.8897	-1.35452	1.27999e-07	-0.379554	-1.32037	5.21826e-07	-1.16844	-1.18485
25173813	chr1:25173813:G:A	8.86188e-15	-0.102421	-1.26378	9.95426e-08	-0.640967	-1.31039	6.3632e-07	-0.812154	-1.34276
25174127	chr1:25174127:G:T	8.84094e-15	-1.36856	-4.1799e-10	1.31098e-07	-1.676	-4.1799e-10	9.58149e-07	-1.74562	-4.1799e-10
25174549	chr1:25174549:G:A	8.26127e-15	-2.77212e-10	-1.43638	1.78829e-07	-2.77212e-10	-1.36552	1.37268e-06	-2.77212e-10	-1.3861
25174993	chr1:25174993:C:T	1.59061e-14	-0.781257	-4.1799e-10	8.9471e-07	0.244553	-4.1799e-10	5.16594e-06	-0.0607773	-4.1799e-10
25176408	chr1:25176408:C:T	1.77254e-15	-1.96617	-1.00937	1.42356e-07	-0.353942	-1.23967	6.1148e-07	-0.882332	-1.31241
25176409	chr1:25176409:G:A	9.14387e-15	-2.77212e-10	-1.33487	1.9771e-07	-2.77212e-10	-1.26514	1.463e-06	-2.77212e-10	-1.32238
25176831	chr1:25176831:C:T	2.5799e-15	-1.16526	-1.43495	2.23801e-08	-2.00754	-1.43623	1.91042e-07	-1.96896	-1.38917
25177716	chr1:25177716:T:C	5.65574e-15	-1.81529	-4.1799e-10	1.44661e-07	-1.57756	-4.1799e-10	1.16372e-06	-1.55124	-4.1799e-10
25177816	chr1:25177816:T:A	8.2911e-15	-2.77212e-10	-1.43277	1.67476e-07	-2.77212e-10	-1.43111	1.3242e-06	-2.77212e-10	-1.42206
25177977	chr1:25177977:T:C	1.17276e-15	-1.99908	-1.38952	1.08309e-07	-0.434279	-1.43268	5.21644e-07	-0.958799	-1.39484
25177987	chr1:25177987:G:A	1.66414e-15	-1.79375	-1.2449	2.40501e-07	0.199739	-1.26896	9.32475e-07	-0.497565	-1.27521
25178027	chr1:25178027:G:A	8.77141e-15	-2.77212e-10	-1.37646	1.75237e-07	-2.77212e-10	-1.38581	1.32658e-06	-2.77212e-10	-1.42026
25178082	chr1:25178082:CCTCGT:C	1.65062e-15	-1.80203	-1.24478	2.39693e-07	0.196392	-1.26898	9.19412e-07	-0.510244	-1.27664
25178384	chr1:25178384:G:A	1.04866e-14	-2.77212e-10	-1.19786	2.16964e-07	-2.77212e-10	-1.17222	1.87105e-06	-2.77212e-10	-1.07637
25178581	chr1:25178581:A:G	3.61018e-13	3.07877	-0.7378	1.75882e-07	-0.422889	-0.959243	2.98207e-06	0.320664	-0.930911
25179065	chr1:25179065:G:A	4.8638e-15	-1.96614	-4.1799e-10	1.80777e-07	-1.35468	-4.1799e-10	1.01534e-06	-1.68764	-4.1799e-10
25180958	chr1:25180958:C:T	7.13249e-15	-1.5833	-4.1799e-10	1.0147e-07	-1.93219	-4.1799e-10	7.35249e-07	-2.01041	-4.1799e-10
25181099	chr1:25181099:G:A	9.56557e-15	-2.77212e-10	-1.28979	1.93355e-07	-2.77212e-10	-1.28742	1.51401e-06	-2.77212e-10	-1.2881
25181222	chr1:25181222:A:G	9.5159e-15	-2.77212e-10	-1.29499	1.88936e-07	-2.77212e-10	-1.31054	1.45843e-06	-2.77212e-10	-1.32551
25181500	chr1:25181500:C:T	1.83935e-15	-1.72811	-1.21044	2.78979e-08	-1.98904	-1.23435	2.4127e-07	-1.99994	-1.12476
25181570	chr1:25181570:C:T	1.20584e-15	-1.92574	-1.43504	5.00484e-08	-1.27686	-1.3621	3.77705e-07	-1.42072	-1.25579
25181625	chr1:25181625:C:T	1.02723e-14	-2.77212e-10	-1.21851	2.07732e-07	-2.77212e-10	-1.2157	1.62841e-06	-2.77212e-10	-1.21526
25181700	chr1:25181700:C:T	2.16565e-15	-1.44373	-1.33151	7.47212e-08	-1.04559	-1.19259	3.04503e-07	-1.62784	-1.2641
25181780	chr1:25181780:C:T	1.48046e-15	-1.80538	-1.35022	2.65291e-08	-1.96388	-1.30982	1.83353e-07	-2.00711	-1.39209
25182895	chr1:25182895:G:A	8.73407e-15	-1.38073	-4.1799e-10	4.05364e-07	-0.547162	-4.1799e-10	2.47501e-06	-0.796621	-4.1799e-10
25183297	chr1:25183297:C:T	4.48329e-14	-2.77212e-10	0.254985	8.45831e-07	-2.77212e-10	0.188372	5.81955e-06	-2.77212e-10	0.0583582
25183331	chr1:25183331:G:A	2.40097e-13	-2.77212e-10	1.93309	3.70354e-06	-2.77212e-10	1.6651	3.68819e-05	-2.77212e-10	1.90485
25183539	chr1:25183539:C:A	2.35257e-14	-2.77212e-10	-0.389863	5.25492e-07	-2.77212e-10	-0.287612	3.6462e-06	-2.77212e-10	-0.409179
25183620	chr1:25183620:G:T	1.45114e-14	-1.76969	0.896667	2.65508e-07	-2.00758	1.03728	2.39076e-06	-2.00468	1.17343
25183742	chr1:25183742:G:A	9.23507e-15	-2.77212e-10	-1.32495	1.81047e-07	-2.77212e-10	-1.35319	1.38409e-06	-2.77212e-10	-1.37782
25184072	chr1:25184072:T:C	2.64433e-13	-2.77212e-10	2.02963	6.83244e-06	-2.77212e-10	2.27749	7.11909e-05	-2.77212e-10	2.5625
25184236	chr1:25184236:C:T	8.47539e-15	-2.77212e-10	-1.41079	1.68905e-07	-2.77212e-10	-1.42261	1.32357e-06	-2.77212e-10	-1.42254
25184592	chr1:25184592:A:G	1.50633e-15	-1.81857	-1.31971	3.32832e-08	-1.61832	-1.42858	2.3631e-07	-1.71738	-1.4281
25184867	chr1:25184867:A:G	1.5624e-14	-1.81827	1.01912	2.52217e-07	-1.7596	0.737937	2.07119e-06	-1.88471	0.909966
25185016	chr1:25185016:G:A	3.85042e-15	-1.28461	-0.915165	4.74706e-08	-1.57219	-1.11965	3.27279e-07	-1.9245	-0.895308
25185146	chr1:25185146:G:A	6.66508e-14	-2.77212e-10	0.651509	1.04252e-06	-2.77212e-10	0.397446	6.63634e-06	-2.77212e-10	0.189696
25185153	chr1:25185153:T:C	5.87953e-15	-1.77648	-4.1799e-10	1.49611e-07	-1.54391	-4.1799e-10	1.41137e-06	-1.3583	-4.1799e-10
25185272	chr1:25185272:G:A	3.14724e-15	-1.12338	-1.27806	3.27154e-08	-1.67125	-1.39285	2.02782e-07	-1.9542	-1.34429
25186555	chr1:25186555:C:T	1.01167e-14	-2.77212e-10	-1.23377	1.92337e-07	-2.77212e-10	-1.2927	1.46566e-06	-2.77212e-10	-1.32056
25187229	chr1:25187229:T:C	7.40731e-15	-1.54549	-4.1799e-10	1.02315e-07	-1.9239	-4.1799e-10	7.67919e-07	-1.96694	-4.1799e-10
25187417	chr1:25187417:C:T	1.26587e-14	-2.77212e-10	-1.00961	2.79237e-07	-2.77212e-10	-0.919888	2.59447e-06	-2.77212e-10	-0.749482
25187584	chr1:25187584:G:A	9.23517e-15	-2.77212e-10	-1.32494	1.804e-07	-2.77212e-10	-1.35677	1.47075e-06	-2.77212e-10	-1.31709
25187948	chr1:25187948:G:A	3.45602e-14	-0.00525556	-4.1799e-10	9.63642e-08	-1.98381	-4.1799e-10	8.31432e-07	-1.88747	-4.1799e-10
25187964	chr1:25187964:A:G	9.06408e-15	-2.77212e-10	-1.34364	1.87146e-07	-2.77212e-10	-1.32006	1.54918e-06	-2.77212e-10	-1.26514
25188535	chr1:25188535:G:A	8.57731e-15	-2.77212e-10	-1.39884	1.75067e-07	-2.77212e-10	-1.38678	1.40248e-06	-2.77212e-10	-1.36462
25188824	chr1:25188824:T:C	5.7085e-15	-1.806	-4.1799e-10	1.31479e-06	0.629486	-4.1799e-10	3.66362e-06	-0.404412	-4.1799e-10
25188917	chr1:25188917:A:G	9.64393e-15	-1.28163	-4.1799e-10	2.00555e-07	-1.25086	-4.1799e-10	1.00263e-06	-1.70024	-4.1799e-10
25189307	chr1:25189307:G:A	8.42617e-15	-2.77212e-10	-1.41661	1.68566e-07	-2.77212e-10	-1.42462	1.31229e-06	-2.77212e-10	-1.43109
25189619	chr1:25189619:A:G	2.69629e-14	-2.77212e-10	-0.253496	4.59548e-07	-2.77212e-10	-0.421704	3.72932e-06	-2.77212e-10	-0.38664
25189690	chr1:25189690:C:T	8.58094e-15	-2.77212e-10	-1.39841	1.80471e-07	-2.77212e-10	-1.35638	1.46761e-06	-2.77212e-10	-1.31923
25190011	chr1:25190011:G:C	7.07274e-15	-1.59171	-4.1799e-10	4.92783e-07	-0.351879	-4.1799e-10	1.82581e-06	-1.10084	-4.1799e-10
25190087	chr1:25190087:G:A	1.24942e-14	-2.77212e-10	-1.02269	2.83429e-07	-2.77212e-10	-0.904986	2.54795e-06	-2.77212e-10	-0.767577
25191134	chr1:25191134:T:A	1.16001e-14	-2.77212e-10	-1.09694	2.37591e-07	-2.77212e-10	-1.0814	2.10005e-06	-2.77212e-10	-0.960903
25191423	chr1:25191423:G:A	9.10557e-15	-2.77212e-10	-1.33907	1.83798e-07	-2.77212e-10	-1.33811	1.38747e-06	-2.77212e-10	-1.37538
25191626	chr1:25191626:A:AC	7.8611e-15	-1.48603	-4.1799e-10	1.22943e-07	-1.74023	-4.1799e-10	1.02814e-06	-1.67511	-4.1799e-10
25191747	chr1:25191747:T:C	1.07414e-14	-2.77212e-10	-1.17385	2.1078e-07	-2.77212e-10	-1.20113	1.59981e-06	-2.77212e-10	-1.23298
25192154	chr1:25192154:G:T	9.04601e-14	-2.77212e-10	0.956951	2.04777e-06	-2.77212e-10	1.07256	1.94292e-05	-2.77212e-10	1.26391
25192172	chr1:25192172:G:A	7.38901e-14	-2.77212e-10	0.754621	1.66516e-06	-2.77212e-10	0.865731	1.56243e-05	-2.77212e-10	1.04596
25192778	chr1:25192778:C:G	8.31167e-15	-2.77212e-10	-1.4303	1.6852e-07	-2.77212e-10	-1.42489	1.35072e-06	-2.77212e-10	-1.40223
25192803	chr1:25192803:G:C	1.63114e-14	-2.77212e-10	-0.756094	3.21952e-07	-2.77212e-10	-0.777544	2.78623e-06	-2.77212e-10	-0.678175
25192946	chr1:25192946:G:A	1.27539e-14	-2.77212e-10	-1.00212	2.53291e-07	-2.77212e-10	-1.01741	2.13863e-06	-2.77212e-10	-0.942699
25192951	chr1:25192951:G:A	2.0994e-14	-2.77212e-10	-0.503722	3.75403e-07	-2.77212e-10	-0.623949	3.76683e-06	-2.77212e-10	-0.376632
25193112	chr1:25193112:C:T	1.09068e-14	-2.77212e-10	-1.15857	2.47861e-07	-2.77212e-10	-1.03908	2.1159e-06	-2.77212e-10	-0.953387
25193121	chr1:25193121:C:A	4.71274e-15	-1.99769	-4.1799e-10	1.07718e-07	-1.87243	-4.1799e-10	9.67594e-07	-1.73581	-4.1799e-10
25193132	chr1:25193132:T:C	1.27403e-14	-0.500675	-0.502514	1.63907e-07	-1.64894	0.196292	1.12478e-06	-1.91975	0.33447
25193340	chr1:25193340:T:C	1.09121e-13	1.1445	-4.1799e-10	2.6228e-07	-0.982534	-4.1799e-10	5.04774e-06	-0.0839241	-4.1799e-10
25193341	chr1:25193341:G:A	9.96001e-15	-2.77212e-10	-1.24938	1.92156e-07	-2.77212e-10	-1.29364	1.52869e-06	-2.77212e-10	-1.27845
25193529	chr1:25193529:TCA:T	1.04053e-13	-2.77212e-10	1.09694	1.9425e-06	-2.77212e-10	1.01978	9.90469e-06	-2.77212e-10	0.590144
25193649	chr1:25193649:G:A	8.3032e-15	-2.77212e-10	-1.43132	1.68636e-07	-2.77212e-10	-1.4242	1.40655e-06	-2.77212e-10	-1.36172
25193792	chr1:25193792:T:C	1.02419e-14	0.17445	-1.39592	3.44129e-08	-1.87294	-1.14058	2.84909e-07	-2.00019	-0.958265
25193959	chr1:25193959:G:A	4.70782e-15	-1.99873	-4.1799e-10	1.14552e-07	-1.81091	-4.1799e-10	8.16897e-07	-1.90511	-4.1799e-10
25194135	chr1:25194135:TATTC:T	8.7601e-14	-2.77212e-10	0.924834	2.28212e-06	-2.77212e-10	1.18091	1.83818e-05	-2.77212e-10	1.2085
25194237	chr1:25194237:A:T	8.38474e-15	-2.77212e-10	-1.42154	1.67862e-07	-2.77212e-10	-1.4288	1.31203e-06	-2.77212e-10	-1.43129
25194278	chr1:25194278:C:T	1.57075e-14	-2.77212e-10	-0.79382	2.86571e-07	-2.77212e-10	-0.893961	2.27633e-06	-2.77212e-10	-0.880299
25194366	chr1:25194366:C:T	1.71848e-14	-2.77212e-10	-0.703933	2.97129e-07	-2.77212e-10	-0.857782	2.41488e-06	-2.77212e-10	-0.821217
25194404	chr1:25194404:A:ACG	1.75386e-14	-2.77212e-10	-0.683552	3.47687e-07	-2.77212e-10	-0.700644	2.95849e-06	-2.77212e-10	-0.618187
25194609	chr1:25194609:G:A	8.31089e-15	-2.77212e-10	-1.43039	1.66599e-07	-2.77212e-10	-1.43636	1.3179e-06	-2.77212e-10	-1.42683
25194983	chr1:25194983:T:C	2.13201e-14	-2.77212e-10	-0.488306	3.57697e-07	-2.77212e-10	-0.672262	2.92866e-06	-2.77212e-10	-0.62832
25195430	chr1:25195430:T:C	6.52112e-15	-1.67291	-4.1799e-10	2.85871e-07	-0.896406	-4.1799e-10	1.01772e-06	-1.6853	-4.1799e-10
25196519	chr1:25196519:C:G	1.78743e-13	-2.77212e-10	1.63799	3.49414e-06	-2.77212e-10	1.60689	1.60507e-05	-2.77212e-10	1.07289
25196645	chr1:25196645:G:A	1.97358e-14	-2.77212e-10	-0.565523	3.28965e-07	-2.77212e-10	-0.755997	2.68319e-06	-2.77212e-10	-0.715858
25196797	chr1:25196797:G:A	4.8303e-13	-2.77212e-10	2.63212	1.07423e-05	-2.77212e-10	2.73	0.000173528	-2.77212e-10	3.45347
25196966	chr1:25196966:T:C	1.86567e-14	-2.77212e-10	-0.621751	3.93936e-07	-2.77212e-10	-0.575758	3.29532e-06	-2.77212e-10	-0.510363
25197054	chr1:25197054:G:A	8.58756e-15	-2.77212e-10	-1.39764	1.68645e-07	-2.77212e-10	-1.42415	1.32528e-06	-2.77212e-10	-1.42124
25197381	chr1:25197381:C:T	1.13033e-14	-2.77212e-10	-1.12286	2.15968e-07	-2.77212e-10	-1.17682	1.81995e-06	-2.77212e-10	-1.10405
25197697	chr1:25197697:G:A	9.80652e-14	-2.77212e-10	1.03767	1.87482e-06	-2.77212e-10	0.984321	9.4067e-06	-2.77212e-10	0.538557
25198599	chr1:25198599:A:G	9.03724e-15	-2.77212e-10	-1.3466	1.93128e-07	-2.77212e-10	-1.2886	1.52374e-06	-2.77212e-10	-1.2817
25199083	chr1:25199083:G:A	2.1931e-14	-2.77212e-10	-0.460058	4.30395e-07	-2.77212e-10	-0.487243	3.73519e-06	-2.77212e-10	-0.385066
25199220	chr1:25199220:C:T	1.63859e-15	-1.64432	-1.4098	1.28854e-07	-0.275812	-1.41746	3.22611e-07	-1.43692	-1.39726
25199390	chr1:25199390:G:A	1.16967e-15	-2.01002	-1.38121	4.15016e-07	0.85939	-1.38302	9.33103e-07	-0.405864	-1.36624
25199416	chr1:25199416:C:T	1.27508e-12	1.70991	1.89289	4.0897e-07	-1.69285	1.15455	2.70203e-06	-1.94171	1.23284
25199424	chr1:25199424:A:G	1.83026e-15	-1.53063	-1.41286	9.97833e-08	-0.528857	-1.42009	2.80411e-07	-1.57249	-1.40187
25199604	chr1:25199604:G:A	8.39235e-15	-2.77212e-10	-1.42064	1.70176e-07	-2.77212e-10	-1.41511	1.3845e-06	-2.77212e-10	-1.37752
25200705	chr1:25200705:T:C	1.82133e-14	-2.77212e-10	-0.645804	2.71419e-07	-2.77212e-10	-0.948284	2.32637e-06	-2.77212e-10	-0.858557
25200764	chr1:25200764:G:T	6.3483e-15	-0.917234	-0.782537	5.87899e-08	-1.45174	-1.02623	2.99638e-07	-1.75823	-1.14981
25200838	chr1:25200838:C:G	8.35823e-15	-2.77212e-10	-1.42471	1.67024e-07	-2.77212e-10	-1.43381	1.3051e-06	-2.77212e-10	-1.43658
25200986	chr1:25200986:C:T	8.25976e-15	-2.77212e-10	-1.43656	1.66574e-07	-2.77212e-10	-1.43651	1.30666e-06	-2.77212e-10	-1.43539
25201096	chr1:25201096:G:T	1.59004e-14	-0.499146	-0.282471	7.90815e-08	-1.49278	-0.688693	1.58451e-06	-0.754956	-0.487636
25201290	chr1:25201290:G:A	4.61813e-15	-1.91235	-0.105616	7.27768e-06	2.76716	-0.426542	7.47752e-06	0.543198	-0.234161
25201453	chr1:25201453:C:T	2.62122e-15	-1.85818	-0.726134	2.96374e-07	0.338697	-1.19902	7.07193e-07	-0.853566	-1.19575
25201490	chr1:25201490:G:A	9.32225e-15	-2.77212e-10	-1.31555	1.80186e-07	-2.77212e-10	-1.35796	1.38943e-06	-2.77212e-10	-1.37397
25201744	chr1:25201744:C:T	1.36374e-14	-2.77212e-10	-0.935141	3.30513e-07	-2.77212e-10	-0.751301	2.73499e-06	-2.77212e-10	-0.696738
25201995	chr1:25201995:G:T	1.84112e-14	-2.77212e-10	-0.635	3.71988e-07	-2.77212e-10	-0.633086	3.05937e-06	-2.77212e-10	-0.584655
25202547	chr1:25202547:A:G	8.99509e-12	6.47363	-0.91715	3.75105e-07	0.465882	-1.09062	3.52514e-06	0.546727	-0.98967
25202871	chr1:25202871:C:T	1.5318e-15	-1.87514	-1.24637	2.38449e-08	-2.00986	-1.37052	1.86952e-07	-1.95667	-1.42309
25202991	chr1:25202991:G:A	8.31488e-15	-1.42991	-4.1799e-10	2.44783e-07	-1.05157	-4.1799e-10	2.70006e-06	-0.709593	-4.1799e-10
25203069	chr1:25203069:T:G	2.58494e-14	-2.77212e-10	-0.295671	4.25881e-07	-2.77212e-10	-0.497788	3.54155e-06	-2.77212e-10	-0.4383
25203160	chr1:25203160:C:G	9.40039e-15	-2.77212e-10	-1.30721	1.75174e-07	-2.77212e-10	-1.38617	1.34051e-06	-2.77212e-10	-1.40981
25203444	chr1:25203444:G:A	1.72458e-14	-2.77212e-10	-0.700387	4.35753e-07	-2.77212e-10	-0.474873	3.75756e-06	-2.77212e-10	-0.379095
25203559	chr1:25203559:G:A	1.76333e-13	-2.77212e-10	1.62442	3.67541e-06	-2.77212e-10	1.65747	1.76896e-05	-2.77212e-10	1.17011
25203828	chr1:25203828:T:G	8.42932e-15	-2.77212e-10	-1.41624	1.75702e-07	-2.77212e-10	-1.38316	1.56149e-06	-2.77212e-10	-1.25723
25204035	chr1:25204035:A:G	1.46132e-15	-1.93279	-1.23582	3.37692e-08	-2.00354	-1.02886	3.81681e-07	-1.87476	-0.791281
25204223	chr1:25204223:C:G	8.26807e-15	-2.77212e-10	-1.43556	1.67041e-07	-2.77212e-10	-1.43371	1.32956e-06	-2.77212e-10	-1.41802
25204524	chr1:25204524:C:G	8.59791e-15	-2.77212e-10	-1.39644	1.68403e-07	-2.77212e-10	-1.42559	1.32009e-06	-2.77212e-10	-1.42517
25204692	chr1:25204692:A:T	1.10184e-14	-2.77212e-10	-1.14839	2.64232e-07	-2.77212e-10	-0.97512	2.29036e-06	-2.77212e-10	-0.874158
25204760	chr1:25204760:G:A	1.56176e-13	-2.77212e-10	1.50303	2.40192e-06	-2.77212e-10	1.23208	2.15244e-05	-2.77212e-10	1.36632
25206718	chr1:25206718:C:A	1.13599e-14	-2.77212e-10	-1.11787	2.15041e-07	-2.77212e-10	-1.18112	1.77041e-06	-2.77212e-10	-1.13166
25206782	chr1:25206782:G:A	8.51545e-15	-2.77212e-10	-1.40608	1.73614e-07	-2.77212e-10	-1.39511	1.3806e-06	-2.77212e-10	-1.38035
25206832	chr1:25206832:C:T	8.39953e-15	-2.77212e-10	-1.41978	1.70435e-07	-2.77212e-10	-1.4136	1.3789e-06	-2.77212e-10	-1.38158
25206837	chr1:25206837:C:T	4.2398e-14	-2.77212e-10	0.199143	9.51158e-07	-2.77212e-10	0.305732	8.39304e-06	-2.77212e-10	0.424538
25207038	chr1:25207038:A:G	9.93054e-15	-2.77212e-10	-1.25234	1.91587e-07	-2.77212e-10	-1.29661	1.48735e-06	-2.77212e-10	-1.30587
25207103	chr1:25207103:A:G	4.66054e-15	-2.00883	-4.1799e-10	1.79926e-07	-1.3594	-4.1799e-10	8.68603e-07	-1.84373	-4.1799e-10
25207415	chr1:25207415:C:T	1.39474e-13	-2.77212e-10	1.38992	3.23715e-06	-2.77212e-10	1.5305	3.05364e-05	-2.77212e-10	1.71605
25207783	chr1:25207783:G:A	5.26598e-15	-1.88669	-4.1799e-10	1.21164e-07	-1.7548	-4.1799e-10	1.26598e-06	-1.46702	-4.1799e-10
25208209	chr1:25208209:A:G	1.66543e-15	-1.78829	-1.24958	3.26744e-08	-1.99545	-1.06991	3.10643e-07	-1.98889	-0.883082
25208317	chr1:25208317:G:T	2.67009e-14	-2.77212e-10	-0.263261	3.10656e-07	-2.77212e-10	-0.813262	2.65658e-06	-2.77212e-10	-0.725827
25208609	chr1:25208609:A:G	9.56382e-15	-2.77212e-10	-1.28997	1.74847e-07	-2.77212e-10	-1.38804	1.31815e-06	-2.77212e-10	-1.42664
25209010	chr1:25209010:A:AATATAGCTTGTT	1.07704e-14	-2.77212e-10	-1.17116	2.59881e-07	-2.77212e-10	-0.991725	2.25956e-06	-2.77212e-10	-0.887693
25209328	chr1:25209328:A:G	9.98153e-15	-2.77212e-10	-1.24722	1.96196e-07	-2.77212e-10	-1.27283	1.50185e-06	-2.77212e-10	-1.29617
25209607	chr1:25209607:G:A	8.99487e-15	-2.77212e-10	-1.3513	1.73097e-07	-2.77212e-10	-1.3981	1.35712e-06	-2.77212e-10	-1.3975
25210127	chr1:25210127:T:A	1.23088e-13	-2.77212e-10	1.26494	2.56871e-06	-2.77212e-10	1.29921	1.26735e-05	-2.77212e-10	0.836647
25210645	chr1:25210645:G:A	3.86393e-14	-2.77212e-10	0.106311	8.61153e-07	-2.77212e-10	0.206324	7.59325e-06	-2.77212e-10	0.324395
25210747	chr1:25210747:G:A	8.96748e-15	-2.77212e-10	-1.35435	1.71622e-07	-2.77212e-10	-1.40665	1.39592e-06	-2.77212e-10	-1.36931
25211153	chr1:25211153:A:T	8.94447e-15	-2.77212e-10	-1.35692	1.72283e-07	-2.77212e-10	-1.40281	1.32284e-06	-2.77212e-10	-1.42308
25211459	chr1:25211459:A:T	1.34333e-14	-2.77212e-10	-0.950219	2.52973e-07	-2.77212e-10	-1.01867	1.79402e-06	-2.77212e-10	-1.11841
25211623	chr1:25211623:A:G	1.35079e-14	-2.77212e-10	-0.944684	2.61054e-07	-2.77212e-10	-0.98722	1.92496e-06	-2.77212e-10	-1.04796
25211913	chr1:25211913:G:A	8.13814e-13	-2.77212e-10	3.15377	1.92844e-05	-2.77212e-10	3.31511	0.000186753	-2.77212e-10	3.52692
25212064	chr1:25212064:G:A	8.38243e-15	-2.77212e-10	-1.42182	1.6994e-07	-2.77212e-10	-1.4165	1.37294e-06	-2.77212e-10	-1.38591
25212202	chr1:25212202:C:G	8.38297e-15	-2.77212e-10	-1.42176	1.69964e-07	-2.77212e-10	-1.41636	1.37347e-06	-2.77212e-10	-1.38552
25212209	chr1:25212209:C:T	2.29435e-14	-2.77212e-10	-0.414923	4.8342e-07	-2.77212e-10	-0.371061	4.05466e-06	-2.77212e-10	-0.302999
25212536	chr1:25212536:A:T	8.37744e-15	-2.77212e-10	-1.42241	1.69831e-07	-2.77212e-10	-1.41714	1.37141e-06	-2.77212e-10	-1.38702
25212628	chr1:25212628:T:C	2.26472e-14	-2.77212e-10	-0.427922	4.77545e-07	-2.77212e-10	-0.383289	4.02634e-06	-2.77212e-10	-0.310008
25212935	chr1:25212935:G:A	8.52772e-15	-2.77212e-10	-1.40464	1.69515e-07	-2.77212e-10	-1.41901	1.30939e-06	-2.77212e-10	-1.43331
25213084	chr1:25213084:T:G	5.59472e-15	-1.06315	-0.762986	8.90153e-08	-1.57473	-0.48841	7.49724e-07	-1.87468	-0.116239
25213101	chr1:25213101:C:T	9.20462e-13	-2.77212e-10	3.27692	2.41243e-05	-2.77212e-10	3.53903	0.000210983	-2.77212e-10	3.64891
25213525	chr1:25213525:C:T	1.6563e-14	-2.77212e-10	-0.740789	3.35179e-07	-2.77212e-10	-0.737283	2.80589e-06	-2.77212e-10	-0.671143
25213942	chr1:25213942:C:T	1.20363e-13	-2.77212e-10	1.24256	2.51135e-06	-2.77212e-10	1.27663	1.24364e-05	-2.77212e-10	0.81776
25214085	chr1:25214085:T:A	9.14249e-13	-2.77212e-10	3.27014	2.39899e-05	-2.77212e-10	3.53344	0.000209498	-2.77212e-10	3.64185
25214488	chr1:25214488:A:G	3.17627e-15	-1.38377	-1.00848	5.37916e-08	-1.77938	-0.787448	4.718e-07	-1.97481	-0.479258
25214517	chr1:25214517:C:A	4.65289e-15	-2.01047	-4.1799e-10	1.16332e-07	-1.7955	-4.1799e-10	8.42343e-07	-1.87443	-4.1799e-10
25214532	chr1:25214532:C:A	1.3534e-14	-2.77212e-10	-0.942754	3.26097e-07	-2.77212e-10	-0.764754	2.90549e-06	-2.77212e-10	-0.636262
25214699	chr1:25214699:A:T	3.96547e-14	0.63632	-0.504069	2.0011e-07	-0.375244	-0.877837	8.57072e-07	-0.936869	-0.920229
25215012	chr1:25215012:G:A	4.74013e-14	-2.77212e-10	0.310692	9.51556e-07	-2.77212e-10	0.306151	4.90324e-06	-2.77212e-10	-0.112968
25215120	chr1:25215120:G:A	1.06706e-13	-2.77212e-10	1.12212	2.20512e-06	-2.77212e-10	1.14659	1.09928e-05	-2.77212e-10	0.694375
25215369	chr1:25215369:C:A	1.42297e-14	-2.77212e-10	-0.892628	3.45981e-07	-2.77212e-10	-0.705564	3.10029e-06	-2.77212e-10	-0.571369
25215440	chr1:25215440:T:C	5.28492e-10	11.0037	-1.37391	3.83115e-07	0.82501	-1.42862	5.27481e-06	1.34361	-1.38353
25215583	chr1:25215583:C:T	1.31922e-14	-2.77212e-10	-0.968332	3.16499e-07	-2.77212e-10	-0.794628	2.81246e-06	-2.77212e-10	-0.668804
25215692	chr1:25215692:ACCC:A	1.97555e-13	-2.77212e-10	1.73806	3.1259e-06	-2.77212e-10	1.49553	2.40943e-05	-2.77212e-10	1.47911
25215827	chr1:25215827:G:C	8.42678e-15	-2.77212e-10	-1.41654	1.73763e-07	-2.77212e-10	-1.39426	1.40141e-06	-2.77212e-10	-1.36539
25216328	chr1:25216328:C:T	8.43196e-15	-2.77212e-10	-1.41593	1.66934e-07	-2.77212e-10	-1.43435	1.30824e-06	-2.77212e-10	-1.43418
25216476	chr1:25216476:T:C	9.57405e-15	-2.77212e-10	-1.2889	1.8594e-07	-2.77212e-10	-1.32652	1.44754e-06	-2.77212e-10	-1.333
25216548	chr1:25216548:T:C	9.42418e-15	-2.77212e-10	-1.30468	1.78553e-07	-2.77212e-10	-1.36706	1.35564e-06	-2.77212e-10	-1.39859
25216993	chr1:25216993:A:C	8.98588e-10	10.5539	-0.393282	5.78452e-07	0.567984	-0.759577	8.31738e-06	1.02425	-0.608767
25217188	chr1:25217188:AC:A	8.9596e-15	-2.77212e-10	-1.35523	1.72448e-07	-2.77212e-10	-1.40185	1.32364e-06	-2.77212e-10	-1.42248
25217366	chr1:25217366:G:A	9.21525e-13	-2.77212e-10	3.27807	2.41557e-05	-2.77212e-10	3.54033	0.000211248	-2.77212e-10	3.65017
25217644	chr1:25217644:C:T	8.9637e-15	-2.77212e-10	-1.35477	1.72499e-07	-2.77212e-10	-1.40156	1.32391e-06	-2.77212e-10	-1.42228
25217686	chr1:25217686:T:C	3.56792e-15	-1.20064	-1.07533	5.57702e-08	-1.66313	-0.867579	4.49879e-07	-1.92254	-0.579103
25218041	chr1:25218041:G:A	8.29183e-15	-2.77212e-10	-1.43269	1.68568e-07	-2.77212e-10	-1.42461	1.34731e-06	-2.77212e-10	-1.40476
25218062	chr1:25218062:C:T	2.31475e-14	-2.77212e-10	-0.406069	3.23309e-07	-2.77212e-10	-0.773339	3.37986e-06	-2.77212e-10	-0.48503
25218111	chr1:25218111:G:C	1.42035e-13	-2.77212e-10	1.40811	3.30662e-06	-2.77212e-10	1.55173	3.10695e-05	-2.77212e-10	1.73336
25218212	chr1:25218212:T:C	1.24119e-14	-2.77212e-10	-1.0293	3.13787e-07	-2.77212e-10	-0.803233	2.7565e-06	-2.77212e-10	-0.688902
25218219	chr1:25218219:G:A	8.31111e-15	-2.77212e-10	-1.43036	1.68214e-07	-2.77212e-10	-1.42671	1.3493e-06	-2.77212e-10	-1.40328
25218418	chr1:25218418:G:T	9.02503e-15	-2.77212e-10	-1.34796	1.8618e-07	-2.77212e-10	-1.32523	1.50843e-06	-2.77212e-10	-1.29179
25218608	chr1:25218608:T:C	8.85325e-15	-2.77212e-10	-1.36717	1.69047e-07	-2.77212e-10	-1.42177	1.30968e-06	-2.77212e-10	-1.43308
25219138	chr1:25219138:C:T	1.25912e-13	-2.77212e-10	1.28763	2.93261e-06	-2.77212e-10	1.4317	2.73958e-05	-2.77212e-10	1.60753
25219626	chr1:25219626:C:T	9.35371e-13	-2.77212e-10	3.29299	2.15651e-05	-2.77212e-10	3.42688	0.000216536	-2.77212e-10	3.67489
25219651	chr1:25219651:T:C	1.17649e-12	-2.77212e-10	3.52233	2.86911e-05	-2.77212e-10	3.71239	0.000263067	-2.77212e-10	3.86954
25220678	chr1:25220678:T:C	1.13124e-13	-2.77212e-10	1.18052	2.36071e-06	-2.77212e-10	1.21477	1.17634e-05	-2.77212e-10	0.762129
25220914	chr1:25220914:G:A	1.01827e-13	-2.77212e-10	1.07532	2.12311e-06	-2.77212e-10	1.10869	1.06955e-05	-2.77212e-10	0.666961
25221841	chr1:25221841:A:G	3.08347e-15	-1.2514	-1.1705	4.76724e-08	-1.69554	-0.992054	3.82603e-07	-1.93822	-0.725399
25221966	chr1:25221966:A:G	1.1412e-14	-0.17139	-0.941901	7.93293e-08	-0.97557	-1.20277	3.81669e-07	-1.42035	-1.24572
25221984	chr1:25221984:G:A	4.65554e-15	-2.0099	-4.1799e-10	5.53703e-07	-0.235319	-4.1799e-10	2.04221e-06	-0.988831	-4.1799e-10
25222854	chr1:25222854:G:C	7.09071e-13	-2.77212e-10	3.016	1.79076e-05	-2.77212e-10	3.24104	0.000161274	-2.77212e-10	3.38024
25223246	chr1:25223246:A:G	1.6092e-14	-0.0331654	-0.736472	1.0163e-07	-0.873436	-1.05717	4.75016e-07	-1.33809	-1.10919
25223556	chr1:25223556:G:A	5.93245e-13	-2.77212e-10	2.83765	1.34896e-05	-2.77212e-10	2.95773	0.000136303	-2.77212e-10	3.21201
25223572	chr1:25223572:G:A	8.29374e-15	-2.77212e-10	-1.43246	1.66881e-07	-2.77212e-10	-1.43467	1.3074e-06	-2.77212e-10	-1.43482
25223859	chr1:25223859:A:T	1.81346e-15	-1.94755	-1.00517	5.78765e-08	-1.69142	-0.802212	4.71761e-07	-1.96114	-0.493005
25223939	chr1:25223939:AC:A	7.76019e-13	-2.77212e-10	3.10622	1.97474e-05	-2.77212e-10	3.33883	0.000178151	-2.77212e-10	3.47976
25224125	chr1:25224125:T:C	5.08107e-15	-1.05227	-0.87017	7.88062e-08	-1.56587	-0.619081	6.45942e-07	-1.87019	-0.269721
25224705	chr1:25224705:CAG:C	1.08466e-13	-2.77212e-10	1.13848	2.26101e-06	-2.77212e-10	1.17162	1.13262e-05	-2.77212e-10	0.72425
25225303	chr1:25225303:G:A	1.19905e-14	-2.77212e-10	-1.06384	2.42468e-07	-2.77212e-10	-1.06108	2.00546e-06	-2.77212e-10	-1.00699
25225452	chr1:25225452:C:T	8.3469e-15	-2.77212e-10	-1.42607	1.66565e-07	-2.77212e-10	-1.43656	1.30514e-06	-2.77212e-10	-1.43655
25225483	chr1:25225483:G:A	1.1562e-14	-2.77212e-10	-1.10023	2.18141e-07	-2.77212e-10	-1.16681	1.79969e-06	-2.77212e-10	-1.11525
25225501	chr1:25225501:T:C	3.38197e-14	-2.77212e-10	-0.0269132	8.79105e-07	-2.77212e-10	0.226957	7.75486e-06	-2.77212e-10	0.345455
25225539	chr1:25225539:T:A	9.43981e-15	-1.30302	-4.1799e-10	1.48377e-07	-1.55219	-4.1799e-10	7.91172e-07	-1.93711	-4.1799e-10
25226035	chr1:25226035:G:A	1.14149e-13	-2.77212e-10	1.18955	2.39009e-06	-2.77212e-10	1.22714	1.18547e-05	-2.77212e-10	0.769857
25226101	chr1:25226101:T:C	6.12577e-15	-1.73545	-4.1799e-10	1.12457e-07	-1.82938	-4.1799e-10	7.53821e-07	-1.98547	-4.1799e-10
25226476	chr1:25226476:C:T	3.34599e-14	-2.77212e-10	-0.0376092	7.41447e-07	-2.77212e-10	0.0566557	6.51132e-06	-2.77212e-10	0.170677
25226782	chr1:25226782:T:C	5.86845e-13	-2.77212e-10	2.8268	1.33404e-05	-2.77212e-10	2.94661	0.000134768	-2.77212e-10	3.20069
25226834	chr1:25226834:A:G	1.56377e-14	-2.77212e-10	-0.79827	2.53427e-07	-2.77212e-10	-1.01687	2.49959e-06	-2.77212e-10	-0.786737
25226863	chr1:25226863:C:G	3.34747e-14	-2.77212e-10	-0.037168	7.42161e-07	-2.77212e-10	0.0576183	6.51125e-06	-2.77212e-10	0.170667
25227215	chr1:25227215:G:A	8.29034e-15	-2.77212e-10	-1.43287	1.66835e-07	-2.77212e-10	-1.43494	1.30778e-06	-2.77212e-10	-1.43454
25227541	chr1:25227541:A:G	6.98356e-13	-2.77212e-10	3.00077	1.7715e-05	-2.77212e-10	3.23022	0.000159434	-2.77212e-10	3.36876
25227588	chr1:25227588:AT:A	2.41686e-14	-0.362902	-4.1799e-10	9.97675e-08	-1.94911	-4.1799e-10	1.04192e-06	-1.6618	-4.1799e-10
25227739	chr1:25227739:C:T	8.91831e-15	-2.77212e-10	-1.35985	1.71871e-07	-2.77212e-10	-1.4052	1.32049e-06	-2.77212e-10	-1.42487
25227911	chr1:25227911:C:T	8.26621e-15	-2.77212e-10	-1.43578	1.66645e-07	-2.77212e-10	-1.43608	1.30556e-06	-2.77212e-10	-1.43623
25228172	chr1:25228172:C:T	6.08907e-14	-2.77212e-10	0.561123	7.77883e-07	-2.77212e-10	0.104629	7.49028e-06	-2.77212e-10	0.310741
25228228	chr1:25228228:G:A	4.82707e-15	-1.97372	-4.1799e-10	1.56839e-07	-1.49673	-4.1799e-10	1.28971e-06	-1.44844	-4.1799e-10
25228488	chr1:25228488:C:G	9.0071e-15	-2.77212e-10	-1.34994	1.72989e-07	-2.77212e-10	-1.39872	1.32589e-06	-2.77212e-10	-1.42078
25228507	chr1:25228507:G:A	1.04706e-14	-1.19938	-4.1799e-10	1.05829e-07	-1.89012	-4.1799e-10	8.29976e-07	-1.88922	-4.1799e-10
25228550	chr1:25228550:G:A	1.73268e-14	-2.77212e-10	-0.695704	3.50202e-07	-2.77212e-10	-0.693436	2.92612e-06	-2.77212e-10	-0.629188
25228792	chr1:25228792:C:T	3.09279e-14	-2.77212e-10	-0.1163	6.84529e-07	-2.77212e-10	-0.0232167	5.99008e-06	-2.77212e-10	0.0872405
25228919	chr1:25228919:A:AT	8.94774e-15	-2.77212e-10	-1.35656	1.69931e-07	-2.77212e-10	-1.41656	1.31262e-06	-2.77212e-10	-1.43084
25229181	chr1:25229181:C:T	8.7188e-15	-2.77212e-10	-1.38248	2.26282e-07	-2.77212e-10	-1.13016	2.28123e-06	-2.77212e-10	-0.878151
25229322	chr1:25229322:A:G	8.59618e-15	-2.77212e-10	-1.39664	1.67122e-07	-2.77212e-10	-1.43322	1.30514e-06	-2.77212e-10	-1.43656
25230229	chr1:25230229:T:C	8.26194e-15	-2.77212e-10	-1.4363	1.66563e-07	-2.77212e-10	-1.43658	1.31553e-06	-2.77212e-10	-1.42862
25230613	chr1:25230613:C:T	5.00025e-15	-1.93847	-4.1799e-10	2.37374e-07	-1.08231	-4.1799e-10	9.13761e-07	-1.79305	-4.1799e-10
25231190	chr1:25231190:T:C	3.88696e-15	-1.06377	-1.12656	5.68663e-08	-1.57568	-0.935564	4.36714e-07	-1.87636	-0.654981
25231211	chr1:25231211:T:C	1.58459e-14	-2.77212e-10	-0.785045	3.20583e-07	-2.77212e-10	-0.781806	2.67743e-06	-2.77212e-10	-0.718009
25231341	chr1:25231341:T:C	1.40676e-14	-2.77212e-10	-0.904084	2.488e-07	-2.77212e-10	-1.0353	1.81592e-06	-2.77212e-10	-1.10627
25231661	chr1:25231661:C:T	8.75497e-15	-2.77212e-10	-1.37834	2.35157e-07	-2.77212e-10	-1.09169	2.50765e-06	-2.77212e-10	-0.783517
25231918	chr1:25231918:T:A	1.8358e-14	-2.77212e-10	-0.637892	3.84909e-07	-2.77212e-10	-0.598941	3.57317e-06	-2.77212e-10	-0.42941
25232260	chr1:25232260:A:G	4.20934e-14	-2.77212e-10	0.191932	1.10919e-06	-2.77212e-10	0.459439	9.84179e-06	-2.77212e-10	0.583772
25232612	chr1:25232612:T:G	1.7263e-14	-2.77212e-10	-0.699395	3.50008e-07	-2.77212e-10	-0.693992	2.92112e-06	-2.77212e-10	-0.630899
25232739	chr1:25232739:C:T	9.77738e-15	-2.77212e-10	-1.26789	1.83558e-07	-2.77212e-10	-1.33942	1.38275e-06	-2.77212e-10	-1.37879
25232805	chr1:25232805:G:T	6.90096e-13	-2.77212e-10	2.98887	1.75046e-05	-2.77212e-10	3.21827	0.00015727	-2.77212e-10	3.3551
25232900	chr1:25232900:A:C	1.1604e-14	-1.09661	-4.1799e-10	1.69327e-07	-1.42012	-4.1799e-10	8.80083e-07	-1.8306	-4.1799e-10
25233317	chr1:25233317:T:C	5.60817e-14	-2.77212e-10	0.478851	1.82514e-06	-2.77212e-10	0.957467	1.9349e-05	-2.77212e-10	1.25978
25233694	chr1:25233694:A:G	4.65389e-15	-1.0582	-0.952054	7.1061e-08	-1.57025	-0.718154	5.72389e-07	-1.87331	-0.387492
25234505	chr1:25234505:G:C	1.05243e-13	-2.77212e-10	1.10831	2.19344e-06	-2.77212e-10	1.14128	1.10176e-05	-2.77212e-10	0.696627
25235176	chr1:25235176:G:A	0.590128	29.5174	0.945986	2.90711e-08	-1.90078	-1.28142	1.96849e-07	-2.00986	-1.31832
25235546	chr1:25235546:G:A	9.33733e-15	-2.77212e-10	-1.31394	1.81765e-07	-2.77212e-10	-1.34923	1.41641e-06	-2.77212e-10	-1.35474
25235596	chr1:25235596:G:A	9.03103e-15	-2.77212e-10	-1.34729	1.73254e-07	-2.77212e-10	-1.39719	1.32685e-06	-2.77212e-10	-1.42006
25235600	chr1:25235600:G:A	9.3767e-15	-2.77212e-10	-1.30973	1.8337e-07	-2.77212e-10	-1.34044	1.39761e-06	-2.77212e-10	-1.3681
25235912	chr1:25235912:A:G	4.12367e-14	-2.77212e-10	0.171372	1.08504e-06	-2.77212e-10	0.437422	9.61819e-06	-2.77212e-10	0.560791
25236023	chr1:25236023:A:T	8.33313e-15	-2.77212e-10	-1.42772	1.66865e-07	-2.77212e-10	-1.43477	1.306e-06	-2.77212e-10	-1.4359
25236170	chr1:25236170:G:A	8.85874e-15	-1.36655	-4.1799e-10	1.541e-07	-1.51435	-4.1799e-10	8.33634e-07	-1.88483	-4.1799e-10
25236800	chr1:25236800:G:A	1.67181e-14	-2.77212e-10	-0.731467	2.9641e-07	-2.77212e-10	-0.860205	2.00037e-06	-2.77212e-10	-1.00953
25237064	chr1:25237064:G:A	3.38579e-14	-2.77212e-10	-0.0257845	7.52858e-07	-2.77212e-10	0.0719296	6.5995e-06	-2.77212e-10	0.184128
25237400	chr1:25237400:A:G	8.3429e-15	-2.77212e-10	-1.42655	1.66957e-07	-2.77212e-10	-1.43421	1.30562e-06	-2.77212e-10	-1.43619
25237813	chr1:25237813:G:C	4.38572e-14	0.232982	-4.1799e-10	1.13199e-07	-1.8228	-4.1799e-10	7.52769e-07	-1.98686	-4.1799e-10
25237885	chr1:25237885:T:C	2.73107e-14	-2.77212e-10	-0.24068	5.7886e-07	-2.77212e-10	-0.190887	4.90969e-06	-2.77212e-10	-0.111654
25238062	chr1:25238062:C:T	2.15698e-14	-2.77212e-10	-0.476663	3.90475e-07	-2.77212e-10	-0.584585	3.00858e-06	-2.77212e-10	-0.601396
25238254	chr1:25238254:T:TTAC	1.19322e-12	-2.77212e-10	3.53645	2.90211e-05	-2.77212e-10	3.72383	0.000267623	-2.77212e-10	3.88671
25238905	chr1:25238905:A:G	9.69148e-13	-2.77212e-10	3.32846	2.52241e-05	-2.77212e-10	3.58361	0.000229092	-2.77212e-10	3.73126
25239227	chr1:25239227:C:T	8.29396e-15	-2.77212e-10	-1.43243	1.66883e-07	-2.77212e-10	-1.43465	1.30738e-06	-2.77212e-10	-1.43484
25239393	chr1:25239393:G:A	4.02249e-14	0.146528	-4.1799e-10	7.25238e-07	0.0345516	-4.1799e-10	2.26393e-06	-0.885764	-4.1799e-10
25239415	chr1:25239415:G:A	5.45203e-15	-1.85197	-4.1799e-10	2.75294e-07	-0.934107	-4.1799e-10	1.34019e-06	-1.41006	-4.1799e-10
25239469	chr1:25239469:T:C	1.08071e-13	-2.77212e-10	1.13483	2.25299e-06	-2.77212e-10	1.16806	1.12914e-05	-2.77212e-10	0.721176
25239714	chr1:25239714:T:G	5.34475e-15	-1.87184	-4.1799e-10	1.08524e-07	-1.86497	-4.1799e-10	8.31373e-07	-1.88754	-4.1799e-10
25239806	chr1:25239806:G:A	4.86476e-15	-1.96594	-4.1799e-10	3.1274e-07	-0.806576	-4.1799e-10	1.61926e-06	-1.22089	-4.1799e-10
25239818	chr1:25239818:G:A	7.9826e-14	-2.77212e-10	0.831891	1.61104e-06	-2.77212e-10	0.832686	7.94085e-06	-2.77212e-10	0.369156
25240072	chr1:25240072:G:A	7.64038e-13	-2.77212e-10	3.09066	1.93792e-05	-2.77212e-10	3.32001	0.000175146	-2.77212e-10	3.46276
25240148	chr1:25240148:T:A	8.88466e-15	-2.77212e-10	-1.36363	1.69199e-07	-2.77212e-10	-1.42087	1.30989e-06	-2.77212e-10	-1.43292
25240326	chr1:25240326:G:C	6.08022e-15	-1.74292	-4.1799e-10	1.11585e-07	-1.83716	-4.1799e-10	7.52723e-07	-1.98692	-4.1799e-10
25240428	chr1:25240428:T:C	2.61318e-15	-1.43772	-1.14967	4.34427e-08	-1.81548	-0.965027	3.76585e-07	-1.98926	-0.690214
25240874	chr1:25240874:A:C	1.86867e-14	-2.77212e-10	-0.620144	3.93602e-07	-2.77212e-10	-0.576606	3.39196e-06	-2.77212e-10	-0.481458
25240967	chr1:25240967:T:C	1.06031e-12	-2.77212e-10	3.41836	2.58053e-05	-2.77212e-10	3.60639	0.000236744	-2.77212e-10	3.76412
25241857	chr1:25241857:G:A	8.61001e-15	-2.77212e-10	-1.39503	1.67198e-07	-2.77212e-10	-1.43277	1.3051e-06	-2.77212e-10	-1.43658
25241869	chr1:25241869:T:G	9.46816e-14	1.00256	-4.1799e-10	1.05108e-07	-1.89696	-4.1799e-10	1.14038e-06	-1.5715	-4.1799e-10
25241895	chr1:25241895:G:C	9.22369e-15	-2.77212e-10	-1.32618	1.72738e-07	-2.77212e-10	-1.40017	1.32561e-06	-2.77212e-10	-1.421
25242879	chr1:25242879:G:A	8.38103e-15	-2.77212e-10	-1.42199	1.6823e-07	-2.77212e-10	-1.42661	1.30535e-06	-2.77212e-10	-1.43639
25243197	chr1:25243197:G:A	4.52062e-14	-2.77212e-10	0.263276	1.01341e-06	-2.77212e-10	0.369128	8.98673e-06	-2.77212e-10	0.492884
25243590	chr1:25243590:T:C	1.92515e-15	-1.54802	-1.34494	9.9285e-07	1.77926	-1.43063	1.06805e-06	-0.292341	-1.34469
25244031	chr1:25244031:C:T	1.75342e-14	-2.77212e-10	-0.683807	2.97571e-07	-2.77212e-10	-0.856296	2.01456e-06	-2.77212e-10	-1.00246
25244150	chr1:25244150:G:A	1.20129e-13	-2.77212e-10	1.24061	2.50718e-06	-2.77212e-10	1.27497	1.24469e-05	-2.77212e-10	0.81861
25244587	chr1:25244587:A:C	1.57212e-13	-2.77212e-10	1.50964	3.32991e-06	-2.77212e-10	1.55875	1.67213e-05	-2.77212e-10	1.11382
25244715	chr1:25244715:C:T	4.86116e-15	-1.96668	-4.1799e-10	1.8432e-07	-1.33527	-4.1799e-10	1.49812e-06	-1.29865	-4.1799e-10
25244763	chr1:25244763:C:A	1.36956e-12	-2.77212e-10	3.67428	3.33941e-05	-2.77212e-10	3.86419	0.000308678	-2.77212e-10	4.02943
25244769	chr1:25244769:T:C	1.24165e-14	-2.77212e-10	-1.02893	2.40458e-07	-2.77212e-10	-1.0694	1.82063e-06	-2.77212e-10	-1.10368
25244973	chr1:25244973:T:G	7.59156e-13	-2.77212e-10	3.08425	1.92557e-05	-2.77212e-10	3.31362	0.000173974	-2.77212e-10	3.45604
25245560	chr1:25245560:C:T	3.76336e-14	0.0799402	-4.1799e-10	1.25757e-07	-1.71759	-4.1799e-10	2.05214e-06	-0.983981	-4.1799e-10
25245824	chr1:25245824:T:G	2.91635e-15	-1.31348	-1.16414	4.6123e-08	-1.73681	-0.98383	3.79458e-07	-1.95745	-0.714429
25246146	chr1:25246146:G:A	9.05112e-15	-2.77212e-10	-1.34507	1.69233e-07	-2.77212e-10	-1.42067	1.37128e-06	-2.77212e-10	-1.38712
25246493	chr1:25246493:T:G	5.17738e-15	-1.90366	-4.1799e-10	2.09167e-07	-1.20882	-4.1799e-10	8.62217e-07	-1.85111	-4.1799e-10
25246925	chr1:25246925:C:A	9.17756e-15	-2.77212e-10	-1.3312	1.75194e-07	-2.77212e-10	-1.38605	1.33729e-06	-2.77212e-10	-1.41222
25247170	chr1:25247170:C:T	1.81477e-14	-2.77212e-10	-0.649412	3.81835e-07	-2.77212e-10	-0.606959	3.28403e-06	-2.77212e-10	-0.513793
25248050	chr1:25248050:T:G	8.42557e-15	-2.77212e-10	-1.41669	2.0983e-07	-2.77212e-10	-1.20565	2.13393e-06	-2.77212e-10	-0.944899
25248517	chr1:25248517:C:T	1.57861e-14	-2.77212e-10	-0.78883	3.19433e-07	-2.77212e-10	-0.785401	2.66813e-06	-2.77212e-10	-0.721486
25248865	chr1:25248865:G:A	1.17244e-12	-2.77212e-10	3.51889	2.85045e-05	-2.77212e-10	3.70587	0.000262846	-2.77212e-10	3.8687
25249110	chr1:25249110:C:T	1.07915e-14	-2.77212e-10	-1.1692	2.61482e-07	-2.77212e-10	-0.985581	2.28515e-06	-2.77212e-10	-0.876434
25249218	chr1:25249218:C:CTAAAGT	1.18753e-14	-2.77212e-10	-1.0735	2.93899e-07	-2.77212e-10	-0.868711	2.60977e-06	-2.77212e-10	-0.743604
25249341	chr1:25249341:C:T	1.16487e-13	-2.77212e-10	1.20982	2.42445e-06	-2.77212e-10	1.24141	1.20549e-05	-2.77212e-10	0.786607
25249487	chr1:25249487:C:T	1.12094e-13	-2.77212e-10	1.17138	2.33829e-06	-2.77212e-10	1.20523	1.16815e-05	-2.77212e-10	0.755139
25250006	chr1:25250006:G:A	1.17558e-13	-2.77212e-10	1.21897	2.45071e-06	-2.77212e-10	1.25219	1.21967e-05	-2.77212e-10	0.798301
25250136	chr1:25250136:A:T	1.20466e-14	-2.77212e-10	-1.05918	2.46307e-07	-2.77212e-10	-1.04537	2.01851e-06	-2.77212e-10	-1.0005
25250636	chr1:25250636:G:A	6.62597e-14	-2.77212e-10	0.645624	1.32901e-06	-2.77212e-10	0.640239	6.56252e-06	-2.77212e-10	0.17851
25250760	chr1:25250760:C:T	4.99663e-15	-1.93919	-4.1799e-10	2.25207e-07	-1.13493	-4.1799e-10	8.83503e-07	-1.82673	-4.1799e-10
25250762	chr1:25250762:G:A	9.15913e-15	-2.77212e-10	-1.33321	1.74946e-07	-2.77212e-10	-1.38747	1.33588e-06	-2.77212e-10	-1.41328
25251005	chr1:25251005:A:T	5.16447e-13	4.06657	-1.36755	8.12136e-08	-0.733742	-1.42112	7.78114e-07	-0.582676	-1.37107
25251162	chr1:25251162:C:T	9.29918e-15	-2.77212e-10	-1.31803	1.83926e-07	-2.77212e-10	-1.33741	1.40278e-06	-2.77212e-10	-1.36441
25251574	chr1:25251574:G:A	8.96972e-15	-2.77212e-10	-1.3541	1.70102e-07	-2.77212e-10	-1.41555	1.31382e-06	-2.77212e-10	-1.42993
25252047	chr1:25252047:C:T	7.31244e-13	-2.77212e-10	3.04679	1.83313e-05	-2.77212e-10	3.26442	0.000165375	-2.77212e-10	3.40535
25252390	chr1:25252390:A:G	8.88242e-15	-2.77212e-10	-1.36388	1.69297e-07	-2.77212e-10	-1.42029	1.3105e-06	-2.77212e-10	-1.43246
25252453	chr1:25252453:A:G	5.3006e-13	4.09361	-1.36858	8.23891e-08	-0.718889	-1.42161	7.88522e-07	-0.568391	-1.37207
25252458	chr1:25252458:C:T	8.90257e-15	-2.77212e-10	-1.36162	1.69466e-07	-2.77212e-10	-1.41929	1.31117e-06	-2.77212e-10	-1.43195
25252680	chr1:25252680:C:G	8.29172e-15	-2.77212e-10	-1.4327	1.66842e-07	-2.77212e-10	-1.4349	1.30753e-06	-2.77212e-10	-1.43472
25252810	chr1:25252810:C:T	1.81456e-14	-2.77212e-10	-0.649528	3.81803e-07	-2.77212e-10	-0.607043	3.28386e-06	-2.77212e-10	-0.513846
25253004	chr1:25253004:A:G	8.31953e-15	-2.77212e-10	-1.42935	1.67241e-07	-2.77212e-10	-1.43251	1.30565e-06	-2.77212e-10	-1.43617
25253287	chr1:25253287:A:G	8.53062e-15	-2.77212e-10	-1.4043	1.67696e-07	-2.77212e-10	-1.42979	1.31436e-06	-2.77212e-10	-1.42952
25253292	chr1:25253292:T:C	2.52678e-14	-0.318425	-4.1799e-10	1.99639e-07	-1.25544	-4.1799e-10	1.65207e-06	-1.20084	-4.1799e-10
25253388	chr1:25253388:T:C	8.78193e-15	-2.77212e-10	-1.37526	1.6843e-07	-2.77212e-10	-1.42543	1.30743e-06	-2.77212e-10	-1.4348
25253511	chr1:25253511:G:A	6.88673e-13	-2.77212e-10	2.98681	1.56802e-05	-2.77212e-10	3.10821	0.000160267	-2.77212e-10	3.37397
25253604	chr1:25253604:G:A	1.66324e-13	2.60783	-1.04185	1.17168e-06	1.86087	-1.34662	3.39801e-06	0.722763	-1.20244
25253852	chr1:25253852:C:A	1.20652e-13	-2.77212e-10	1.24495	2.51804e-06	-2.77212e-10	1.27929	1.24965e-05	-2.77212e-10	0.822582
25254891	chr1:25254891:C:T	8.80554e-15	-2.77212e-10	-1.37258	1.68611e-07	-2.77212e-10	-1.42436	1.30801e-06	-2.77212e-10	-1.43436
25255018	chr1:25255018:G:A	1.14379e-14	-2.77212e-10	-1.11103	2.0804e-07	-2.77212e-10	-1.21421	1.69534e-06	-2.77212e-10	-1.17498
25255074	chr1:25255074:A:G	8.38314e-15	-2.77212e-10	-1.42173	2.01581e-07	-2.77212e-10	-1.24576	1.93952e-06	-2.77212e-10	-1.04042
25255157	chr1:25255157:G:A	6.72946e-13	-2.77212e-10	2.96371	1.70309e-05	-2.77212e-10	3.19084	0.000153797	-2.77212e-10	3.33277
25255409	chr1:25255409:A:T	6.06293e-13	-2.77212e-10	2.85941	1.52967e-05	-2.77212e-10	3.08344	0.000137786	-2.77212e-10	3.22284
25256096	chr1:25256096:C:T	9.06266e-15	-2.77212e-10	-1.34379	1.73917e-07	-2.77212e-10	-1.39337	1.36178e-06	-2.77212e-10	-1.39407
25256737	chr1:25256737:T:A	8.38502e-13	-2.77212e-10	3.18366	1.9259e-05	-2.77212e-10	3.31379	0.000193024	-2.77212e-10	3.55995
25256941	chr1:25256941:G:A	1.17209e-14	-2.77212e-10	-1.08659	2.06859e-07	-2.77212e-10	-1.21991	1.67696e-06	-2.77212e-10	-1.18588
25257119	chr1:25257119:C:G	0.407984	30.4739	-0.379597	2.37069e-08	-1.95612	-1.43006	1.7617e-07	-2.00636	-1.43281
25257514	chr1:25257514:A:T	1.45654e-13	-2.77212e-10	1.43328	3.38749e-06	-2.77212e-10	1.5759	3.1902e-05	-2.77212e-10	1.7598
25257879	chr1:25257879:G:C	1.54612e-14	-2.77212e-10	-0.809625	3.12777e-07	-2.77212e-10	-0.806458	2.60923e-06	-2.77212e-10	-0.743809
25257955	chr1:25257955:A:G	1.53037e-14	-2.77212e-10	-0.819863	3.0958e-07	-2.77212e-10	-0.816732	2.58123e-06	-2.77212e-10	-0.754598
25258459	chr1:25258459:T:C	1.31556e-10	8.23923	-4.1799e-10	2.51385e-07	-1.02496	-4.1799e-10	2.89381e-06	-0.64029	-4.1799e-10
25258485	chr1:25258485:G:A	8.17728e-11	9.17129	-1.40755	3.5286e-07	0.750432	-1.43631	4.25894e-06	1.15693	-1.41078
25258506	chr1:25258506:G:C	8.30653e-15	-2.77212e-10	-1.43092	1.69827e-07	-2.77212e-10	-1.41717	1.35977e-06	-2.77212e-10	-1.39555
25258795	chr1:25258795:A:T	6.96635e-13	-2.77212e-10	2.9983	1.60309e-05	-2.77212e-10	3.13033	0.000163844	-2.77212e-10	3.39605
25258812	chr1:25258812:G:A	2.73107e-14	-2.77212e-10	-0.24068	5.7886e-07	-2.77212e-10	-0.190887	4.90969e-06	-2.77212e-10	-0.111654
25258821	chr1:25258821:T:C	6.23458e-13	-2.77212e-10	2.88732	1.41771e-05	-2.77212e-10	3.00744	0.000141412	-2.77212e-10	3.24881
25258894	chr1:25258894:C:T	8.36305e-15	-2.77212e-10	-1.42413	1.7102e-07	-2.77212e-10	-1.41017	1.37325e-06	-2.77212e-10	-1.38568
25258924	chr1:25258924:T:A	1.38706e-13	-2.77212e-10	1.3844	3.2226e-06	-2.77212e-10	1.526	3.02909e-05	-2.77212e-10	1.70798
25259180	chr1:25259180:G:A	1.79096e-14	-2.77212e-10	-0.662621	3.62099e-07	-2.77212e-10	-0.660029	3.03169e-06	-2.77212e-10	-0.593745
25259628	chr1:25259628:G:A	8.47787e-15	-2.77212e-10	-1.4105	1.69588e-07	-2.77212e-10	-1.41857	1.31489e-06	-2.77212e-10	-1.42911
25259832	chr1:25259832:C:T	8.79616e-15	-2.77212e-10	-1.37364	1.88373e-07	-2.77212e-10	-1.31352	1.56374e-06	-2.77212e-10	-1.25578
25260007	chr1:25260007:C:A	2.59727e-14	-2.77212e-10	-0.29091	4.94837e-07	-2.77212e-10	-0.347719	3.47416e-06	-2.77212e-10	-0.457511
25260031	chr1:25260031:T:C	8.26382e-15	-2.77212e-10	-1.43607	1.66845e-07	-2.77212e-10	-1.43488	1.31936e-06	-2.77212e-10	-1.42571
25260107	chr1:25260107:A:G	9.36102e-15	-2.77212e-10	-1.3114	1.74193e-07	-2.77212e-10	-1.39178	1.33349e-06	-2.77212e-10	-1.41507
25260161	chr1:25260161:T:C	6.09715e-14	-2.77212e-10	0.562449	1.22116e-06	-2.77212e-10	0.555605	6.10151e-06	-2.77212e-10	0.105671
25260696	chr1:25260696:C:T	2.84885e-14	-2.77212e-10	-0.198457	5.02949e-07	-2.77212e-10	-0.331458	3.87644e-06	-2.77212e-10	-0.347947
25261022	chr1:25261022:C:G	7.18658e-14	-2.77212e-10	0.726843	1.53701e-06	-2.77212e-10	0.785644	1.37246e-05	-2.77212e-10	0.916323
25261028	chr1:25261028:C:A	2.67056e-14	-2.77212e-10	-0.263085	5.64151e-07	-2.77212e-10	-0.216626	4.74279e-06	-2.77212e-10	-0.14624
25261104	chr1:25261104:T:C	3.26786e-15	-1.12156	-1.24227	4.71243e-08	-1.61472	-1.08444	3.4988e-07	-1.89857	-0.854463
25261234	chr1:25261234:T:G	8.41923e-15	-2.77212e-10	-1.41744	1.66572e-07	-2.77212e-10	-1.43652	1.31001e-06	-2.77212e-10	-1.43283
25261384	chr1:25261384:C:G	1.33649e-13	-2.77212e-10	1.34726	3.10392e-06	-2.77212e-10	1.48847	2.91594e-05	-2.77212e-10	1.66991
25261407	chr1:25261407:T:C	1.52272e-13	-2.77212e-10	1.47771	3.56113e-06	-2.77212e-10	1.62589	3.39222e-05	-2.77212e-10	1.82121
25261414	chr1:25261414:T:C	1.32597e-13	-2.77212e-10	1.33935	3.07785e-06	-2.77212e-10	1.48004	2.88778e-05	-2.77212e-10	1.66021
25261451	chr1:25261451:CT:C	6.93524e-15	-1.61134	-4.1799e-10	9.54627e-08	-1.99321	-4.1799e-10	7.67082e-07	-1.96803	-4.1799e-10
25261491	chr1:25261491:G:A	8.26702e-15	-2.77212e-10	-1.43568	1.68147e-07	-2.77212e-10	-1.42711	1.31827e-06	-2.77212e-10	-1.42655
25261597	chr1:25261597:G:C	6.36256e-14	-2.77212e-10	0.605057	1.27628e-06	-2.77212e-10	0.599754	6.32936e-06	-2.77212e-10	0.142334
25261620	chr1:25261620:G:A	1.53218e-14	-2.77212e-10	-0.818678	3.20137e-07	-2.77212e-10	-0.783199	2.91278e-06	-2.77212e-10	-0.633757
25261752	chr1:25261752:C:T	1.6482e-13	-2.77212e-10	1.5569	4.23977e-06	-2.77212e-10	1.80032	3.58667e-05	-2.77212e-10	1.87694
25261837	chr1:25261837:G:A	8.26398e-15	-2.77212e-10	-1.43605	1.66888e-07	-2.77212e-10	-1.43462	1.32768e-06	-2.77212e-10	-1.41943
25262554	chr1:25262554:C:A	3.73661e-14	-2.77212e-10	0.0728051	8.30969e-07	-2.77212e-10	0.170644	7.31381e-06	-2.77212e-10	0.286899
25262590	chr1:25262590:G:C	1.6897e-13	-2.77212e-10	1.58176	4.27691e-06	-2.77212e-10	1.80904	3.60376e-05	-2.77212e-10	1.8817
25262692	chr1:25262692:G:A	8.43536e-15	-2.77212e-10	-1.41553	1.66931e-07	-2.77212e-10	-1.43437	1.30817e-06	-2.77212e-10	-1.43423
25262844	chr1:25262844:A:G	8.27915e-15	-2.77212e-10	-1.43422	1.93972e-07	-2.77212e-10	-1.28424	1.88544e-06	-2.77212e-10	-1.0687
25262938	chr1:25262938:C:T	2.08184e-14	-2.77212e-10	-0.512121	5.20949e-07	-2.77212e-10	-0.296295	5.79956e-06	-2.77212e-10	0.0549167
25263124	chr1:25263124:G:A	2.07026e-13	-2.77212e-10	1.78489	5.08887e-06	-2.77212e-10	1.98286	4.29423e-05	-2.77212e-10	2.05699
25263174	chr1:25263174:G:C	1.52355e-15	-1.92443	-1.20249	1.37617e-06	1.99924	-1.32413	1.57706e-06	0.0048721	-1.25217
25263242	chr1:25263242:TGAG:T	8.32099e-15	-2.77212e-10	-1.42918	1.66577e-07	-2.77212e-10	-1.43649	1.30628e-06	-2.77212e-10	-1.43568
25263582	chr1:25263582:C:T	5.68243e-15	-1.81058	-4.1799e-10	9.81648e-08	-1.9653	-4.1799e-10	7.7183e-07	-1.96186	-4.1799e-10
25264032	chr1:25264032:G:A	1.41868e-15	-2.00038	-1.19784	7.68266e-08	-0.916019	-1.29438	4.58069e-07	-1.28873	-1.19487
25264052	chr1:25264052:C:T	1.81647e-14	-2.77212e-10	-0.648476	3.11658e-07	-2.77212e-10	-0.81004	2.23493e-06	-2.77212e-10	-0.898656
25264311	chr1:25264311:T:G	4.74565e-15	-1.99073	-4.1799e-10	3.48761e-07	-0.697561	-4.1799e-10	1.47507e-06	-1.31416	-4.1799e-10
25264315	chr1:25264315:A:C	8.9799e-15	-2.77212e-10	-1.35297	2.00725e-07	-2.77212e-10	-1.25001	1.69384e-06	-2.77212e-10	-1.17586
25264397	chr1:25264397:G:A	1.61224e-14	-2.77212e-10	-0.767747	2.42701e-07	-2.77212e-10	-1.06012	2.40211e-06	-2.77212e-10	-0.826519
25266200	chr1:25266200:A:G	8.63714e-15	-2.77212e-10	-1.39189	1.72721e-07	-2.77212e-10	-1.40027	1.38136e-06	-2.77212e-10	-1.3798
25274963	chr1:25274963:A:G	1.17636e-14	-2.77212e-10	-1.08295	2.40721e-07	-2.77212e-10	-1.06831	1.79479e-06	-2.77212e-10	-1.11798
25277514	chr1:25277514:GA:G	8.98894e-14	-2.77212e-10	0.950622	1.74065e-06	-2.77212e-10	0.910069	1.31509e-05	-2.77212e-10	0.873625
25278566	chr1:25278566:G:A	1.25841e-14	-2.77212e-10	-1.01553	2.5536e-07	-2.77212e-10	-1.00927	1.92536e-06	-2.77212e-10	-1.04775
25282958	chr1:25282958:C:T	8.39407e-15	-2.77212e-10	-1.42043	1.69157e-07	-2.77212e-10	-1.42112	1.33565e-06	-2.77212e-10	-1.41345
25283250	chr1:25283250:G:T	2.4296e-14	-2.77212e-10	-0.357646	4.71572e-07	-2.77212e-10	-0.395877	3.94044e-06	-2.77212e-10	-0.331573
25284795	chr1:25284795:A:G	1.33252e-14	-2.77212e-10	-0.958303	2.72993e-07	-2.77212e-10	-0.942502	2.03711e-06	-2.77212e-10	-0.991332
25287125	chr1:25287125:T:C	8.91068e-15	-2.77212e-10	-1.36071	1.78239e-07	-2.77212e-10	-1.36882	1.39578e-06	-2.77212e-10	-1.36941
25287627	chr1:25287627:G:A	8.73188e-15	-2.77212e-10	-1.38098	1.68496e-07	-2.77212e-10	-1.42503	1.35895e-06	-2.77212e-10	-1.39616
25287950	chr1:25287950:C:T	9.90314e-15	-2.77212e-10	-1.25511	2.04581e-07	-2.77212e-10	-1.23098	1.51462e-06	-2.77212e-10	-1.2877
25288032	chr1:25288032:T:G	3.36436e-13	-2.77212e-10	2.27045	5.70877e-06	-2.77212e-10	2.09781	6.16532e-05	-2.77212e-10	2.41866
25292660	chr1:25292660:G:T	1.60374e-13	-2.77212e-10	1.52955	2.99775e-06	-2.77212e-10	1.45367	2.99604e-05	-2.77212e-10	1.69701
25296332	chr1:25296332:C:T	1.11168e-14	-2.77212e-10	-1.1395	1.87392e-07	-2.77212e-10	-1.31875	1.79271e-06	-2.77212e-10	-1.11914
25299439	chr1:25299439:A:G	8.04117e-14	-2.77212e-10	0.839202	1.43009e-06	-2.77212e-10	0.713542	1.40308e-05	-2.77212e-10	0.938389
25303275	chr1:25303275:TTCTC:T	9.82937e-15	-2.77212e-10	-1.26258	1.89036e-07	-2.77212e-10	-1.31001	1.62734e-06	-2.77212e-10	-1.21592
25307747	chr1:25307747:C:T	1.21621e-14	-2.77212e-10	-1.04963	2.47499e-07	-2.77212e-10	-1.04054	1.85779e-06	-2.77212e-10	-1.08348
25308487	chr1:25308487:T:G	2.59469e-14	-2.77212e-10	-0.291907	5.08784e-07	-2.77212e-10	-0.319925	3.91034e-06	-2.77212e-10	-0.339241
25311388	chr1:25311388:G:A	1.18499e-13	-2.77212e-10	1.22695	2.06228e-06	-2.77212e-10	1.07962	1.88716e-05	-2.77212e-10	1.23479
25316143	chr1:25316143:C:G	1.64259e-13	-2.77212e-10	1.55348	2.84997e-06	-2.77212e-10	1.40311	2.84844e-05	-2.77212e-10	1.64649
25318977	chr1:25318977:T:C	8.52643e-15	-2.77212e-10	-1.40479	1.70347e-07	-2.77212e-10	-1.41411	1.31395e-06	-2.77212e-10	-1.42983
25320198	chr1:25320198:G:A	3.54007e-14	-2.77212e-10	0.0187748	6.6775e-07	-2.77212e-10	-0.0480343	5.39719e-06	-2.77212e-10	-0.0169868
25329649	chr1:25329649:C:T	2.59864e-13	-2.77212e-10	2.0122	4.33516e-06	-2.77212e-10	1.82257	4.09556e-05	-2.77212e-10	2.00962
25330346	chr1:25330346:A:G	1.3576e-14	-2.77212e-10	-0.939655	2.73264e-07	-2.77212e-10	-0.941509	2.21871e-06	-2.77212e-10	-0.905937
25332834	chr1:25332834:T:C	9.68441e-14	-2.77212e-10	1.02514	1.7399e-06	-2.77212e-10	0.909635	1.73406e-05	-2.77212e-10	1.15019
25337098	chr1:25337098:T:C	1.1483e-14	0.324044	-1.43113	1.15636e-07	-0.384858	-1.41664	5.15327e-07	-0.986396	-1.37942
25337140	chr1:25337140:G:T	1.1135e-14	-2.77212e-10	-1.13787	2.32103e-07	-2.77212e-10	-1.10477	1.85414e-06	-2.77212e-10	-1.08544
25338539	chr1:25338539:T:C	6.63895e-14	-2.77212e-10	0.647581	1.54287e-06	-2.77212e-10	0.789455	1.27319e-05	-2.77212e-10	0.841244
25338599	chr1:25338599:G:T	6.65772e-14	-2.77212e-10	0.650405	1.54729e-06	-2.77212e-10	0.792312	1.27686e-05	-2.77212e-10	0.844127
25338950	chr1:25338950:C:G	2.69389e-14	1.1635	-1.41789	2.30919e-07	0.321571	-1.43145	8.7434e-07	-0.401638	-1.43551
25339247	chr1:25339247:A:G	2.541e-14	1.10554	-1.41836	2.19886e-07	0.27286	-1.4317	8.39494e-07	-0.442405	-1.43542
25339480	chr1:25339480:C:T	8.44536e-15	-2.77212e-10	-1.41434	1.6836e-07	-2.77212e-10	-1.42584	1.30602e-06	-2.77212e-10	-1.43588
25339752	chr1:25339752:C:T	2.78386e-14	1.19517	-1.41671	2.36974e-07	0.346833	-1.43083	8.93793e-07	-0.379352	-1.43579
25339912	chr1:25339912:A:T	2.68222e-14	1.16089	-1.41962	2.30223e-07	0.319442	-1.43234	8.73157e-07	-0.403435	-1.43507
25340235	chr1:25340235:C:T	6.65772e-14	-2.77212e-10	0.650405	1.54729e-06	-2.77212e-10	0.792312	1.27686e-05	-2.77212e-10	0.844127
25340256	chr1:25340256:A:T	4.65577e-15	-2.00985	-4.1799e-10	1.74427e-07	-1.39044	-4.1799e-10	1.70409e-06	-1.16984	-4.1799e-10
25340997	chr1:25340997:A:G	4.67995e-15	-2.00467	-4.1799e-10	1.90426e-07	-1.30268	-4.1799e-10	1.88661e-06	-1.06808	-4.1799e-10
25341001	chr1:25341001:T:C	1.32283e-13	-2.77212e-10	1.33699	2.78516e-06	-2.77212e-10	1.38011	1.35435e-05	-2.77212e-10	0.903042
25341092	chr1:25341092:G:A	2.60964e-14	1.13324	-1.4194	2.24409e-07	0.293761	-1.43224	8.55898e-07	-0.42334	-1.43513
25341289	chr1:25341289:A:G	1.96486e-14	0.857909	-1.42786	1.70736e-07	-0.00787162	-1.40396	6.92086e-07	-0.729633	-1.34128
25341297	chr1:25341297:G:A	3.15638e-13	2.20664	-4.1799e-10	1.30523e-07	-1.6804	-4.1799e-10	1.69951e-06	-1.17252	-4.1799e-10
25341373	chr1:25341373:T:C	1.22565e-13	-2.77212e-10	1.26069	2.58051e-06	-2.77212e-10	1.3038	1.26195e-05	-2.77212e-10	0.832377
25341420	chr1:25341420:G:A	3.39627e-13	3.51933	-1.23944	7.84912e-07	1.53177	-1.41815	3.11232e-06	0.827002	-1.3945
25341492	chr1:25341492:T:C	1.17563e-14	-2.77212e-10	-1.08357	2.05291e-07	-2.77212e-10	-1.22752	1.49467e-06	-2.77212e-10	-1.30096
25341555	chr1:25341555:T:A	2.69792e-14	1.16965	-1.42255	2.31594e-07	0.326784	-1.43375	8.79504e-07	-0.397275	-1.43399
25341581	chr1:25341581:G:A	1.33082e-13	-2.77212e-10	1.34301	2.80323e-06	-2.77212e-10	1.38658	1.36199e-05	-2.77212e-10	0.908665
25341835	chr1:25341835:C:T	4.85981e-14	1.35052	-1.0149	4.50115e-06	3.21231	-1.35217	1.05764e-05	1.87748	-1.22172
25342566	chr1:25342566:A:C	1.21116e-10	9.55216	-1.39562	4.90271e-07	1.07681	-1.43379	6.14527e-06	1.51068	-1.39786
25342797	chr1:25342797:AAGGGTACCTAATCAGTT:A	1.33714e-13	-2.77212e-10	1.34775	2.81623e-06	-2.77212e-10	1.39121	1.36806e-05	-2.77212e-10	0.913113
25342867	chr1:25342867:G:A	8.26274e-15	-2.77212e-10	-1.4362	1.66881e-07	-2.77212e-10	-1.43467	1.31172e-06	-2.77212e-10	-1.43153
25343165	chr1:25343165:T:C	2.68736e-14	1.16118	-1.418	2.30454e-07	0.319624	-1.43152	8.72892e-07	-0.4033	-1.43551
25343290	chr1:25343290:A:G	1.21408e-14	-2.77212e-10	-1.05139	2.76091e-07	-2.77212e-10	-0.931218	2.16922e-06	-2.77212e-10	-0.9285
25343338	chr1:25343338:G:A	8.71476e-15	-2.77212e-10	-1.38294	1.75605e-07	-2.77212e-10	-1.38371	1.33427e-06	-2.77212e-10	-1.41448
25343429	chr1:25343429:GTAGT:G	2.10184e-14	-2.77212e-10	-0.502557	3.91832e-07	-2.77212e-10	-0.581115	3.08522e-06	-2.77212e-10	-0.576242
25343568	chr1:25343568:T:A	1.19504e-14	-2.77212e-10	-1.06719	2.08085e-07	-2.77212e-10	-1.214	1.51282e-06	-2.77212e-10	-1.28889
25343767	chr1:25343767:G:A	8.32744e-15	-2.77212e-10	-1.4284	1.669e-07	-2.77212e-10	-1.43455	1.30647e-06	-2.77212e-10	-1.43553
25343768	chr1:25343768:C:T	1.29595e-14	-2.77212e-10	-0.986129	2.72056e-07	-2.77212e-10	-0.945941	2.1818e-06	-2.77212e-10	-0.922716
25343916	chr1:25343916:G:A	1.18073e-14	-2.77212e-10	-1.07924	2.29104e-07	-2.77212e-10	-1.11777	1.73744e-06	-2.77212e-10	-1.15045
25343966	chr1:25343966:G:A	8.50528e-15	-2.77212e-10	-1.40727	1.72106e-07	-2.77212e-10	-1.40384	1.37187e-06	-2.77212e-10	-1.38669
25344444	chr1:25344444:A:T	1.30058e-14	-2.77212e-10	-0.98256	2.63678e-07	-2.77212e-10	-0.977219	1.94789e-06	-2.77212e-10	-1.03612
25345041	chr1:25345041:G:A	6.82777e-14	-2.77212e-10	0.675626	1.39217e-06	-2.77212e-10	0.686669	1.28346e-05	-2.77212e-10	0.849279
25345318	chr1:25345318:C:T	8.82776e-15	-2.77212e-10	-1.37006	1.759e-07	-2.77212e-10	-1.38203	1.32091e-06	-2.77212e-10	-1.42454
25345429	chr1:25345429:C:A	2.48088e-14	1.08207	-1.41883	2.1483e-07	0.249849	-1.43195	8.25204e-07	-0.459706	-1.43528
25346039	chr1:25346039:C:T	8.3238e-15	-2.77212e-10	-1.42884	1.66863e-07	-2.77212e-10	-1.43478	1.30669e-06	-2.77212e-10	-1.43537
25346293	chr1:25346293:T:C	1.29973e-14	0.423092	-1.4063	1.19487e-07	-0.340808	-1.42793	4.83614e-07	-0.994234	-1.4351
25346313	chr1:25346313:A:T	6.8807e-13	4.36172	-1.37579	7.14622e-08	-1.55006	-0.732718	5.75271e-07	-1.68402	-0.571754
25346917	chr1:25346917:G:A	1.60822e-14	-2.77212e-10	-0.770244	2.478e-07	-2.77212e-10	-1.03933	2.20601e-06	-2.77212e-10	-0.91168
25348294	chr1:25348294:C:T	3.21761e-13	3.49314	-1.26729	8.05449e-07	1.54895	-1.40949	3.1946e-06	0.840895	-1.3823
25348422	chr1:25348422:C:T	3.20022e-13	3.50658	-1.28615	8.01914e-07	1.53624	-1.40118	3.19869e-06	0.830593	-1.37072
25348472	chr1:25348472:G:A	2.50537e-14	-2.77212e-10	-0.326937	5.34614e-07	-2.77212e-10	-0.270402	4.81328e-06	-2.77212e-10	-0.131486
25349115	chr1:25349115:A:G	2.10409e-14	0.92273	-1.42422	1.82774e-07	0.0536085	-1.39731	7.33833e-07	-0.682963	-1.32938
25349688	chr1:25349688:T:C	2.68411e-14	1.15972	-1.41774	2.29981e-07	0.317444	-1.43139	8.73643e-07	-0.402381	-1.43557
25350036	chr1:25350036:G:A	8.29468e-15	-2.77212e-10	-1.43234	1.66626e-07	-2.77212e-10	-1.4362	1.30946e-06	-2.77212e-10	-1.43325
25350114	chr1:25350114:G:A	8.0407e-14	-2.77212e-10	0.839143	1.64209e-06	-2.77212e-10	0.85178	1.52143e-05	-2.77212e-10	1.01937
25350710	chr1:25350710:G:C	1.33806e-14	-2.77212e-10	-0.954155	2.27506e-07	-2.77212e-10	-1.12477	1.62702e-06	-2.77212e-10	-1.21612
25350759	chr1:25350759:C:G	8.45466e-15	-2.77212e-10	-1.41324	1.73782e-07	-2.77212e-10	-1.39415	1.34869e-06	-2.77212e-10	-1.40373
25351313	chr1:25351313:G:C	6.66064e-14	-2.77212e-10	0.650843	1.54801e-06	-2.77212e-10	0.792776	1.27758e-05	-2.77212e-10	0.844691
25351353	chr1:25351353:T:A	4.90666e-14	1.42815	-1.08293	3.72474e-06	3.03616	-1.36536	8.8178e-06	1.69419	-1.22028
25351551	chr1:25351551:G:C	8.44354e-15	-2.77212e-10	-1.41456	1.70825e-07	-2.77212e-10	-1.41131	1.35825e-06	-2.77212e-10	-1.39667
25351747	chr1:25351747:T:A	1.23865e-14	-2.77212e-10	-1.03135	2.13841e-07	-2.77212e-10	-1.18672	1.54482e-06	-2.77212e-10	-1.26796
25352453	chr1:25352453:G:A	8.26944e-15	-2.77212e-10	-1.43539	1.66582e-07	-2.77212e-10	-1.43646	1.31632e-06	-2.77212e-10	-1.42803
25353084	chr1:25353084:C:T	6.1552e-14	-2.77212e-10	0.571925	1.30932e-06	-2.77212e-10	0.625314	1.09906e-05	-2.77212e-10	0.694178
25353339	chr1:25353339:A:G	1.29008e-13	-2.77212e-10	1.31192	2.71655e-06	-2.77212e-10	1.35517	1.32272e-05	-2.77212e-10	0.879411
25353529	chr1:25353529:C:T	5.38724e-14	-2.77212e-10	0.438661	1.17076e-06	-2.77212e-10	0.513461	1.04775e-05	-2.77212e-10	0.646368
25353751	chr1:25353751:C:T	1.23264e-14	-2.77212e-10	-1.03622	2.13e-07	-2.77212e-10	-1.19066	1.54001e-06	-2.77212e-10	-1.27108
25354353	chr1:25354353:G:A	7.05033e-15	-1.59488	-4.1799e-10	4.8864e-07	-0.360321	-4.1799e-10	2.14147e-06	-0.941371	-4.1799e-10
25354504	chr1:25354504:C:T	9.35938e-15	-2.77212e-10	-1.31158	1.77725e-07	-2.77212e-10	-1.37171	1.41232e-06	-2.77212e-10	-1.35763
25354821	chr1:25354821:G:A	4.1794e-14	-2.77212e-10	0.184794	4.00864e-07	-2.77212e-10	-0.558325	3.37675e-06	-2.77212e-10	-0.485951
25355199	chr1:25355199:C:G	6.66006e-14	0.650755	-4.1799e-10	1.56461e-07	-1.49914	-4.1799e-10	2.98689e-06	-0.608633	-4.1799e-10
25355314	chr1:25355314:A:C	5.06079e-14	-2.77212e-10	0.376151	1.10061e-06	-2.77212e-10	0.451676	9.78583e-06	-2.77212e-10	0.578071
25355527	chr1:25355527:AG:A	3.26852e-14	-2.77212e-10	-0.0610355	5.27742e-07	-2.77212e-10	-0.283341	4.71079e-06	-2.77212e-10	-0.15301
25355799	chr1:25355799:G:GATAC	9.20797e-15	-2.77212e-10	-1.32789	1.75785e-07	-2.77212e-10	-1.38268	1.39483e-06	-2.77212e-10	-1.3701
25355894	chr1:25355894:A:G	1.5492e-14	-2.77212e-10	-0.807634	2.56514e-07	-2.77212e-10	-1.00477	1.81208e-06	-2.77212e-10	-1.10839
25356231	chr1:25356231:C:T	1.10509e-13	-2.77212e-10	1.15714	1.77555e-06	-2.77212e-10	0.929916	1.40456e-05	-2.77212e-10	0.939446
25356254	chr1:25356254:T:G	6.18973e-14	-2.77212e-10	0.577519	1.43486e-06	-2.77212e-10	0.716876	1.19322e-05	-2.77212e-10	0.776374
25356255	chr1:25356255:G:T	1.10958e-14	-2.77212e-10	-1.14139	2.13738e-07	-2.77212e-10	-1.1872	1.68081e-06	-2.77212e-10	-1.18359
25356601	chr1:25356601:G:A	5.68895e-14	1.58587	-1.09272	3.14187e-07	-0.670747	-0.131213	9.63884e-07	-1.61268	-0.126968
25356627	chr1:25356627:A:G	4.69329e-15	-2.00182	-4.1799e-10	4.04667e-07	-0.548884	-4.1799e-10	1.6109e-06	-1.22607	-4.1799e-10
25357443	chr1:25357443:A:G	3.37891e-14	-2.77212e-10	-0.0278187	3.66098e-07	-2.77212e-10	-0.649047	3.1129e-06	-2.77212e-10	-0.567309
25357521	chr1:25357521:C:T	2.88618e-13	3.1502	-1.03306	9.31287e-07	1.71713	-1.43251	3.50205e-06	0.987059	-1.43658
25358000	chr1:25358000:T:G	8.2873e-15	-2.77212e-10	-1.43323	1.66585e-07	-2.77212e-10	-1.43644	1.31084e-06	-2.77212e-10	-1.4322
25358003	chr1:25358003:AGTGGC:A	8.45755e-15	-2.77212e-10	-1.4129	1.73917e-07	-2.77212e-10	-1.39337	1.34929e-06	-2.77212e-10	-1.40329
25358042	chr1:25358042:G:C	1.10973e-13	-2.77212e-10	1.16133	2.33139e-06	-2.77212e-10	1.20227	1.16309e-05	-2.77212e-10	0.750803
25358149	chr1:25358149:A:G	8.28188e-15	-2.77212e-10	-1.43389	1.66567e-07	-2.77212e-10	-1.43655	1.31165e-06	-2.77212e-10	-1.43158
25358159	chr1:25358159:G:A	2.64666e-14	1.15056	-1.42264	2.27489e-07	0.308934	-1.43378	8.66459e-07	-0.412233	-1.43397
25358215	chr1:25358215:G:C	1.44973e-14	-2.77212e-10	-0.873993	2.6603e-07	-2.77212e-10	-0.968337	2.07422e-06	-2.77212e-10	-0.973282
25358957	chr1:25358957:G:T	2.58233e-14	-0.29668	-4.1799e-10	1.99027e-07	-1.25851	-4.1799e-10	1.85524e-06	-1.08485	-4.1799e-10
25358993	chr1:25358993:G:A	5.51214e-14	1.51556	-1.05398	3.34598e-06	2.9161	-1.35254	8.16182e-06	1.59459	-1.19798
25359392	chr1:25359392:G:A	1.63016e-14	0.664645	-1.42134	1.48075e-07	-0.161802	-1.39243	6.21986e-07	-0.856293	-1.32141
25359450	chr1:25359450:A:G	9.20906e-15	-2.77212e-10	-1.32777	1.758e-07	-2.77212e-10	-1.3826	1.39492e-06	-2.77212e-10	-1.37003
25359828	chr1:25359828:C:A	8.28937e-15	-2.77212e-10	-1.43298	1.66596e-07	-2.77212e-10	-1.43638	1.31031e-06	-2.77212e-10	-1.4326
25359913	chr1:25359913:CTTG:C	4.40607e-13	-2.77212e-10	2.5402	9.07103e-06	-2.77212e-10	2.56089	8.91636e-05	-2.77212e-10	2.78761
25360024	chr1:25360024:C:T	8.30933e-15	-2.77212e-10	-1.43058	1.66733e-07	-2.77212e-10	-1.43555	1.30779e-06	-2.77212e-10	-1.43453
25360935	chr1:25360935:A:G	4.27135e-14	0.206558	-4.1799e-10	2.70087e-07	-0.953205	-4.1799e-10	2.30029e-06	-0.86983	-4.1799e-10
25361410	chr1:25361410:T:C	5.41912e-14	1.49106	-1.04649	3.47946e-06	2.95163	-1.34895	8.43229e-06	1.62161	-1.19241
25361655	chr1:25361655:A:C	2.29469e-14	-0.414773	-4.1799e-10	9.98444e-08	-1.94833	-4.1799e-10	1.17276e-06	-1.54351	-4.1799e-10
25367970	chr1:25367970:G:A	1.82153e-13	-2.77212e-10	1.65689	3.772e-06	-2.77212e-10	1.68341	2.07149e-05	-2.77212e-10	1.32799
25368134	chr1:25368134:G:C	8.77339e-14	-2.77212e-10	0.92635	1.86123e-06	-2.77212e-10	0.977045	1.65197e-05	-2.77212e-10	1.10169
25369282	chr1:25369282:G:C	1.20667e-14	-2.77212e-10	-1.05751	2.18755e-07	-2.77212e-10	-1.164	1.89044e-06	-2.77212e-10	-1.06605
25369344	chr1:25369344:G:A	4.26712e-09	12.8938	-1.17532	8.4995e-07	1.50386	-1.31063	1.28038e-05	2.1411	-1.29423
25370035	chr1:25370035:A:G	2.28664e-14	0.761731	-1.18002	2.25409e-07	-0.0329601	-1.10107	1.06288e-06	-0.601089	-1.04079
25370263	chr1:25370263:T:C	2.58056e-14	0.87277	-1.17014	2.51168e-07	0.0640133	-1.08984	1.16875e-06	-0.517887	-1.02904
25370613	chr1:25370613:TTG:T	2.22707e-14	0.731904	-1.17659	2.20594e-07	-0.0582909	-1.09733	1.0445e-06	-0.622324	-1.037
25371215	chr1:25371215:C:T	3.29185e-14	-2.77212e-10	-0.053922	7.40565e-07	-2.77212e-10	0.0554655	6.09663e-06	-2.77212e-10	0.104871
25371863	chr1:25371863:T:C	7.53732e-14	1.66889	-0.894392	2.88212e-06	2.68953	-1.2752	7.8315e-06	1.43346	-1.07818
25371948	chr1:25371948:GTTA:G	2.21126e-14	0.720512	-1.17232	2.19484e-07	-0.067882	-1.09279	1.04188e-06	-0.630431	-1.03141
25372164	chr1:25372164:G:A	2.31529e-14	0.738505	-1.14434	2.30272e-07	-0.0519718	-1.06072	1.09192e-06	-0.617722	-0.997206
25372233	chr1:25372233:T:C	2.41852e-13	-2.77212e-10	1.94037	3.81909e-06	-2.77212e-10	1.69582	3.04891e-05	-2.77212e-10	1.7145
25372425	chr1:25372425:A:G	2.20854e-14	0.692023	-1.14506	2.21347e-07	-0.0908969	-1.06132	1.0579e-06	-0.650089	-0.996495
25372575	chr1:25372575:C:T	1.36732e-14	-2.77212e-10	-0.93252	2.85742e-07	-2.77212e-10	-0.896858	2.43619e-06	-2.77212e-10	-0.812432
25372611	chr1:25372611:C:T	2.9294e-14	-2.77212e-10	-0.170574	6.28021e-07	-2.77212e-10	-0.109374	5.29208e-06	-2.77212e-10	-0.0366545
25372929	chr1:25372929:G:A	1.30885e-14	-2.77212e-10	-0.97622	2.82052e-07	-2.77212e-10	-0.909856	2.2723e-06	-2.77212e-10	-0.882072
25373006	chr1:25373006:GGA:G	1.72923e-14	0.462235	-1.15993	1.80578e-07	-0.287183	-1.0686	8.73737e-07	-0.83312	-1.00472
25373045	chr1:25373045:C:A	1.57654e-13	-2.77212e-10	1.51244	3.23159e-06	-2.77212e-10	1.52878	3.06024e-05	-2.77212e-10	1.71821
25373116	chr1:25373116:C:T	1.38718e-14	-0.918099	-4.1799e-10	2.30402e-07	-1.11212	-4.1799e-10	9.72768e-07	-1.73047	-4.1799e-10
25373215	chr1:25373215:G:A	1.14217e-13	1.19014	-4.1799e-10	1.97159e-07	-1.26794	-4.1799e-10	4.15052e-06	-0.279631	-4.1799e-10
25373280	chr1:25373280:T:C	2.42619e-14	0.785094	-1.14414	2.4013e-07	-0.0181741	-1.05259	1.1185e-06	-0.606878	-0.983998
25373299	chr1:25373299:A:G	2.15544e-14	0.685542	-1.16292	2.16256e-07	-0.100828	-1.07466	1.01658e-06	-0.678034	-1.00838
25373583	chr1:25373583:C:G	3.57005e-14	-2.77212e-10	0.0272067	7.33465e-07	-2.77212e-10	0.0458329	6.9138e-06	-2.77212e-10	0.230655
25374198	chr1:25374198:C:A	1.02547e-14	-2.77212e-10	-1.22022	1.98874e-07	-2.77212e-10	-1.25927	1.46551e-06	-2.77212e-10	-1.32066
25374357	chr1:25374357:C:G	1.0088e-14	-2.77212e-10	-1.23662	2.51336e-07	-2.77212e-10	-1.02516	2.40495e-06	-2.77212e-10	-0.825334
25374358	chr1:25374358:A:G	1.17239e-14	-2.77212e-10	-1.08633	3.09603e-07	-2.77212e-10	-0.816658	3.11132e-06	-2.77212e-10	-0.567818
25374565	chr1:25374565:T:C	1.04682e-14	0.113489	-1.31311	1.1015e-07	-0.610406	-1.2397	5.40624e-07	-1.14647	-1.17143
25374568	chr1:25374568:T:C	1.01066e-14	0.0858966	-1.32067	1.0649e-07	-0.634401	-1.24949	5.23783e-07	-1.16578	-1.18376
25375998	chr1:25375998:C:T	1.36281e-13	-2.77212e-10	1.36676	2.79045e-06	-2.77212e-10	1.38201	2.62471e-05	-2.77212e-10	1.56469
25376665	chr1:25376665:C:T	5.24953e-09	13.2585	-1.33281	9.85343e-07	1.74982	-1.40878	1.65191e-05	2.44918	-1.34753
25376785	chr1:25376785:G:A	8.83093e-14	-2.77212e-10	0.932888	1.84285e-06	-2.77212e-10	0.967122	9.45638e-06	-2.77212e-10	0.543825
25377082	chr1:25377082:A:C	7.95701e-15	-0.453765	-1.02014	9.5944e-08	-1.09663	-0.891554	5.5583e-07	-1.50119	-0.788965
25377316	chr1:25377316:C:T	1.17706e-14	-0.0953004	-0.987049	1.37144e-07	-0.777298	-0.853618	7.25587e-07	-1.27749	-0.746154
25377421	chr1:25377421:C:T	1.18141e-14	-2.77212e-10	-1.07866	2.46171e-07	-2.77212e-10	-1.04592	1.96163e-06	-2.77212e-10	-1.02909
25378226	chr1:25378226:C:T	8.72744e-15	-2.77212e-10	-1.38149	1.76732e-07	-2.77212e-10	-1.37731	1.41661e-06	-2.77212e-10	-1.3546
25378381	chr1:25378381:C:T	9.12078e-15	-2.77212e-10	-1.3374	1.79119e-07	-2.77212e-10	-1.3639	1.3541e-06	-2.77212e-10	-1.39973
25378484	chr1:25378484:T:G	1.49441e-13	-2.77212e-10	1.45895	2.41106e-06	-2.77212e-10	1.23588	1.91785e-05	-2.77212e-10	1.25093
25378489	chr1:25378489:T:A	9.9447e-15	-1.25092	-4.1799e-10	1.02732e-07	-1.91982	-4.1799e-10	9.18086e-07	-1.78833	-4.1799e-10
25378515	chr1:25378515:C:T	7.80865e-15	-0.432598	-1.06013	9.62815e-08	-1.04594	-0.938729	5.40553e-07	-1.48023	-0.837797
25378632	chr1:25378632:C:T	2.24333e-14	-2.77212e-10	-0.43741	3.75208e-07	-2.77212e-10	-0.624466	3.14369e-06	-2.77212e-10	-0.557467
25378716	chr1:25378716:G:T	8.92088e-15	-2.77212e-10	-1.35956	1.75871e-07	-2.77212e-10	-1.3822	1.33284e-06	-2.77212e-10	-1.41555
25378933	chr1:25378933:C:T	4.77267e-15	-1.98505	-4.1799e-10	5.68182e-07	-0.209506	-4.1799e-10	1.81482e-06	-1.10688	-4.1799e-10
25379217	chr1:25379217:G:T	1.72004e-14	-0.703026	-4.1799e-10	2.42529e-07	-1.06083	-4.1799e-10	1.0698e-06	-1.6354	-4.1799e-10
25379763	chr1:25379763:C:T	9.24925e-15	-2.77212e-10	-1.32342	1.81287e-07	-2.77212e-10	-1.35187	1.36593e-06	-2.77212e-10	-1.39103
25379804	chr1:25379804:A:G	9.38939e-15	-2.77212e-10	-1.30838	1.83648e-07	-2.77212e-10	-1.33893	1.37963e-06	-2.77212e-10	-1.38105
25380648	chr1:25380648:C:T	1.11706e-14	-2.77212e-10	-1.13467	2.15492e-07	-2.77212e-10	-1.17902	1.68084e-06	-2.77212e-10	-1.18357
25380860	chr1:25380860:C:A	1.44152e-13	-2.77212e-10	1.42291	2.32864e-06	-2.77212e-10	1.20109	1.85185e-05	-2.77212e-10	1.2159
25380970	chr1:25380970:C:T	8.62679e-15	-2.77212e-10	-1.39308	1.78688e-07	-2.77212e-10	-1.36631	1.38034e-06	-2.77212e-10	-1.38053
25380971	chr1:25380971:G:A	1.12085e-14	-2.77212e-10	-1.13128	2.15868e-07	-2.77212e-10	-1.17728	1.68332e-06	-2.77212e-10	-1.1821
25381756	chr1:25381756:C:G	1.15072e-14	-2.77212e-10	-1.10498	2.57603e-07	-2.77212e-10	-1.00053	2.04414e-06	-2.77212e-10	-0.987886
25381918	chr1:25381918:T:C	1.49823e-14	-2.77212e-10	-0.84109	2.48047e-07	-2.77212e-10	-1.03833	1.77184e-06	-2.77212e-10	-1.13085
25382767	chr1:25382767:A:C	6.30188e-13	1.87552	1.02254	9.98022e-06	2.47455	0.181861	3.17705e-05	1.26598	0.489697
25383035	chr1:25383035:T:C	8.97078e-15	-2.77212e-10	-1.35399	1.7656e-07	-2.77212e-10	-1.37829	1.34122e-06	-2.77212e-10	-1.40929
25383142	chr1:25383142:T:C	9.27865e-15	-2.77212e-10	-1.32024	1.81723e-07	-2.77212e-10	-1.34946	1.3692e-06	-2.77212e-10	-1.38864
25383659	chr1:25383659:T:C	9.08518e-15	-2.77212e-10	-1.34131	1.84217e-07	-2.77212e-10	-1.33583	1.48598e-06	-2.77212e-10	-1.30679
25383901	chr1:25383901:A:G	1.18436e-13	-2.77212e-10	1.22641	2.42017e-06	-2.77212e-10	1.23964	2.27244e-05	-2.77212e-10	1.42057
25384477	chr1:25384477:G:A	8.87768e-15	-0.227717	-1.1367	1.03942e-07	-0.879537	-1.02858	5.54443e-07	-1.35861	-0.934048
25384577	chr1:25384577:G:A	1.65126e-14	-2.77212e-10	-0.743833	3.51527e-07	-2.77212e-10	-0.68966	3.06709e-06	-2.77212e-10	-0.582135
25384703	chr1:25384703:G:A	1.19602e-14	-2.77212e-10	-1.06637	2.29912e-07	-2.77212e-10	-1.11425	1.78932e-06	-2.77212e-10	-1.12103
25385311	chr1:25385311:AG:A	6.81354e-14	-2.77212e-10	0.67354	1.41808e-06	-2.77212e-10	0.705114	1.40923e-05	-2.77212e-10	0.942763
25385778	chr1:25385778:C:A	6.26455e-14	-2.77212e-10	0.589534	1.44453e-06	-2.77212e-10	0.723591	1.19099e-05	-2.77212e-10	0.774508
25385953	chr1:25385953:A:G	1.24926e-14	-2.77212e-10	-1.02282	2.40797e-07	-2.77212e-10	-1.06799	1.82808e-06	-2.77212e-10	-1.0996
25386142	chr1:25386142:C:T	8.75655e-15	-2.77212e-10	-1.37816	1.77345e-07	-2.77212e-10	-1.37385	1.42167e-06	-2.77212e-10	-1.35103
25386189	chr1:25386189:T:C	3.80264e-14	0.0903235	-4.1799e-10	1.1169e-07	-1.83622	-4.1799e-10	1.18719e-06	-1.53128	-4.1799e-10
25386734	chr1:25386734:A:G	1.16849e-14	-2.77212e-10	-1.08966	1.9077e-07	-2.77212e-10	-1.30088	1.82845e-06	-2.77212e-10	-1.0994
25386743	chr1:25386743:A:T	1.0305e-11	6.41105	-0.718622	2.81302e-07	0.454105	-1.36663	8.84513e-07	-0.443352	-1.38223
25387017	chr1:25387017:C:T	1.26819e-13	-2.77212e-10	1.2948	2.05707e-06	-2.77212e-10	1.07709	1.65829e-05	-2.77212e-10	1.10551
25387247	chr1:25387247:C:T	1.24336e-13	-2.77212e-10	1.27503	2.63162e-06	-2.77212e-10	1.32341	1.34699e-05	-2.77212e-10	0.89759
25387699	chr1:25387699:T:C	9.31774e-15	-2.77212e-10	-1.31604	1.82372e-07	-2.77212e-10	-1.3459	1.37298e-06	-2.77212e-10	-1.38588
25387717	chr1:25387717:T:C	1.23853e-13	-2.77212e-10	1.27114	2.53518e-06	-2.77212e-10	1.28607	2.3862e-05	-2.77212e-10	1.46942
25388313	chr1:25388313:G:A	4.33512e-14	-2.77212e-10	0.221376	8.98347e-07	-2.77212e-10	0.248609	4.86664e-06	-2.77212e-10	-0.120462
25388924	chr1:25388924:G:A	4.08949e-13	-2.77212e-10	2.46563	8.97938e-06	-2.77212e-10	2.55074	8.24828e-05	-2.77212e-10	2.70973
25389288	chr1:25389288:G:A	8.81028e-15	-2.77212e-10	-1.37204	1.74376e-07	-2.77212e-10	-1.39073	1.36044e-06	-2.77212e-10	-1.39506
25389394	chr1:25389394:C:A	2.30639e-12	4.44201	-0.246525	7.42794e-07	1.2161	-1.15763	2.54375e-06	0.438593	-1.20782
25389800	chr1:25389800:T:C	1.8871e-14	-2.77212e-10	-0.610333	3.00795e-07	-2.77212e-10	-0.845519	2.10504e-06	-2.77212e-10	-0.95853
25389824	chr1:25389824:A:G	1.23736e-14	-0.0376254	-0.99477	1.41292e-07	-0.736794	-0.864323	7.41966e-07	-1.24541	-0.755906
25390199	chr1:25390199:A:G	1.18896e-13	-2.77212e-10	1.23029	2.42948e-06	-2.77212e-10	1.24349	2.28165e-05	-2.77212e-10	1.42462
25390648	chr1:25390648:C:T	1.07344e-13	2.56316	-1.43508	1.35511e-06	2.0127	-1.35301	3.7973e-06	1.03114	-1.39972
25390728	chr1:25390728:C:G	8.45195e-15	-2.77212e-10	-1.41356	1.71477e-07	-2.77212e-10	-1.4075	1.3556e-06	-2.77212e-10	-1.39862
25390838	chr1:25390838:T:C	7.55129e-14	-2.77212e-10	0.776345	1.6795e-06	-2.77212e-10	0.874302	1.3239e-05	-2.77212e-10	0.8803
25390874	chr1:25390874:C:G	9.06269e-09	13.7522	-1.28046	1.94809e-06	2.39699	-1.37433	3.01531e-05	3.06614	-1.36272
25390883	chr1:25390883:C:A	9.74699e-15	-2.77212e-10	-1.271	1.97572e-07	-2.77212e-10	-1.26584	1.58405e-06	-2.77212e-10	-1.24288
25391247	chr1:25391247:C:T	8.59744e-15	-2.77212e-10	-1.39649	1.67836e-07	-2.77212e-10	-1.42896	1.3138e-06	-2.77212e-10	-1.42994
25391275	chr1:25391275:C:T	1.40723e-14	-2.77212e-10	-0.903753	3.14261e-07	-2.77212e-10	-0.801722	2.74109e-06	-2.77212e-10	-0.694509
25391485	chr1:25391485:C:A	1.40979e-14	-2.77212e-10	-0.901929	2.66399e-07	-2.77212e-10	-0.966953	2.07245e-06	-2.77212e-10	-0.974136
25391900	chr1:25391900:G:C	2.49232e-14	-2.77212e-10	-0.332159	5.27252e-07	-2.77212e-10	-0.284268	4.69918e-06	-2.77212e-10	-0.155477
25391965	chr1:25391965:T:G	1.47152e-14	-2.77212e-10	-0.859079	2.79479e-07	-2.77212e-10	-0.919019	2.15611e-06	-2.77212e-10	-0.934558
25392460	chr1:25392460:C:T	1.31324e-14	-2.77212e-10	-0.972875	3.00364e-07	-2.77212e-10	-0.846953	2.37952e-06	-2.77212e-10	-0.835965
25392744	chr1:25392744:A:C	2.17254e-14	0.911444	-1.38092	5.82933e-06	3.54884	-1.43013	1.11687e-05	2.13764	-1.42739
25393020	chr1:25393020:T:C	3.30027e-14	1.29074	-1.34211	5.12047e-06	3.41678	-1.42772	1.38013e-05	2.34159	-1.41969
25393103	chr1:25393103:A:G	9.08748e-14	-2.77212e-10	0.961525	1.88791e-06	-2.77212e-10	0.991277	9.45951e-06	-2.77212e-10	0.544155
25393108	chr1:25393108:T:A	1.79452e-14	0.711402	-1.37204	7.76017e-06	3.83752	-1.4327	1.44035e-05	2.38848	-1.42387
25393289	chr1:25393289:G:A	8.44866e-15	-2.77212e-10	-1.41395	1.67351e-07	-2.77212e-10	-1.43185	1.30927e-06	-2.77212e-10	-1.43339
25393559	chr1:25393559:T:C	9.9114e-15	-2.77212e-10	-1.25427	2.01851e-07	-2.77212e-10	-1.24442	1.67066e-06	-2.77212e-10	-1.18965
25393587	chr1:25393587:C:T	1.64688e-14	-2.77212e-10	-0.746488	3.4177e-07	-2.77212e-10	-0.717809	3.01424e-06	-2.77212e-10	-0.599519
25393597	chr1:25393597:G:A	1.48191e-14	0.427358	-1.2794	4.02119e-07	0.872893	-1.42809	1.15586e-06	-0.124579	-1.43344
25393608	chr1:25393608:G:GACACT	1.10108e-14	-2.77212e-10	-1.14908	2.40204e-07	-2.77212e-10	-1.07046	2.06593e-06	-2.77212e-10	-0.977283
25393610	chr1:25393610:G:C	1.39351e-14	0.383308	-1.29686	4.19667e-07	0.91927	-1.43176	1.19813e-06	-0.0866303	-1.43547
25393641	chr1:25393641:G:A	8.62729e-14	-2.77212e-10	0.909558	1.42374e-06	-2.77212e-10	0.709093	1.12612e-05	-2.77212e-10	0.718499
25393810	chr1:25393810:C:T	3.00195e-14	1.17969	-1.3258	5.79586e-06	3.54479	-1.43184	1.53433e-05	2.45345	-1.42564
25393879	chr1:25393879:A:G	1.97121e-14	0.750035	-1.31676	7.28443e-06	3.77754	-1.43599	1.40588e-05	2.33411	-1.39372
25394021	chr1:25394021:G:A	9.60586e-15	-2.77212e-10	-1.28558	1.77208e-07	-2.77212e-10	-1.37462	1.34834e-06	-2.77212e-10	-1.40399
25394143	chr1:25394143:T:C	1.24944e-14	-2.77212e-10	-1.02268	3.1281e-07	-2.77212e-10	-0.806351	2.93806e-06	-2.77212e-10	-0.625117
25394394	chr1:25394394:G:A	7.47642e-14	-2.77212e-10	0.766382	1.55852e-06	-2.77212e-10	0.799546	7.93967e-06	-2.77212e-10	0.369006
25394404	chr1:25394404:C:T	1.04579e-14	-2.77212e-10	-1.2006	1.97364e-07	-2.77212e-10	-1.2669	1.51426e-06	-2.77212e-10	-1.28794
25394476	chr1:25394476:C:T	1.89877e-14	-2.77212e-10	-0.604169	3.44441e-07	-2.77212e-10	-0.710026	2.69844e-06	-2.77212e-10	-0.710191
25394656	chr1:25394656:G:C	9.47838e-15	-2.77212e-10	-1.29894	1.78132e-07	-2.77212e-10	-1.36942	1.39397e-06	-2.77212e-10	-1.37071
25394663	chr1:25394663:A:G	7.28772e-13	3.57525	-0.53185	8.11506e-07	1.43105	-1.28411	2.88377e-06	0.67415	-1.31792
25395599	chr1:25395599:A:G	2.96582e-14	1.12245	-1.28067	5.10013e-06	3.41704	-1.43197	9.97597e-06	1.98811	-1.3908
25395715	chr1:25395715:T:C	2.89398e-14	1.18044	-1.36318	4.76862e-06	3.3513	-1.43344	9.10502e-06	1.9344	-1.42844
25395736	chr1:25395736:A:G	8.34515e-15	-2.77212e-10	-1.42628	1.77251e-07	-2.77212e-10	-1.37438	1.45956e-06	-2.77212e-10	-1.32473
25396494	chr1:25396494:G:A	9.20764e-15	-2.77212e-10	-1.32792	1.8685e-07	-2.77212e-10	-1.32164	1.5102e-06	-2.77212e-10	-1.29063
25396743	chr1:25396743:A:G	8.49527e-15	-2.77212e-10	-1.40845	1.76306e-07	-2.77212e-10	-1.37973	1.40332e-06	-2.77212e-10	-1.36403
25396992	chr1:25396992:ATC:A	1.00043e-14	-2.77212e-10	-1.24494	2.35972e-07	-2.77212e-10	-1.08824	2.0581e-06	-2.77212e-10	-0.981082
25397655	chr1:25397655:T:C	5.38712e-14	1.51502	-1.07638	2.74237e-06	2.72821	-1.36358	6.55459e-06	1.37055	-1.19325
25397815	chr1:25397815:C:A	9.12036e-15	-2.77212e-10	-1.33745	1.71523e-07	-2.77212e-10	-1.40723	1.3183e-06	-2.77212e-10	-1.42652
25397875	chr1:25397875:G:A	1.84218e-12	3.77945	0.191291	6.96545e-07	0.920576	-0.926391	2.70186e-06	0.276176	-0.9851
25399661	chr1:25399661:G:A	3.58099e-14	0.0302666	-4.1799e-10	1.23466e-07	-1.73598	-4.1799e-10	2.00695e-06	-1.00625	-4.1799e-10
25400731	chr1:25400731:G:A	1.06976e-14	-2.77212e-10	-1.17794	2.17737e-07	-2.77212e-10	-1.16866	1.77838e-06	-2.77212e-10	-1.12716
25400895	chr1:25400895:C:T	1.12387e-14	0.307779	-1.43637	1.58614e-05	4.45995	-1.34025	2.39876e-05	2.88481	-1.41014
25400995	chr1:25400995:T:C	2.98739e-14	0.765164	-0.916136	7.41329e-06	3.6387	-1.27962	1.58064e-05	2.11009	-1.05254
25401139	chr1:25401139:A:C	9.41494e-15	-2.77212e-10	-1.30566	1.90995e-07	-2.77212e-10	-1.2997	1.54242e-06	-2.77212e-10	-1.26951
25401279	chr1:25401279:A:G	8.55239e-15	-2.77212e-10	-1.40175	1.90279e-07	-2.77212e-10	-1.30346	1.39453e-06	-2.77212e-10	-1.37031
25401477	chr1:25401477:C:T	1.14091e-14	0.322625	-1.43618	1.53536e-05	4.43096	-1.3438	2.33186e-05	2.85917	-1.41278
25401725	chr1:25401725:C:T	1.55029e-14	-2.77212e-10	-0.80693	2.7189e-07	-2.77212e-10	-0.946548	2.24297e-06	-2.77212e-10	-0.895063
25401745	chr1:25401745:A:G	9.00758e-15	-2.77212e-10	-1.34989	1.88414e-07	-2.77212e-10	-1.31331	1.45035e-06	-2.77212e-10	-1.33106
25401885	chr1:25401885:T:C	1.37228e-14	-2.77212e-10	-0.928897	2.11924e-07	-2.77212e-10	-1.19572	2.13263e-06	-2.77212e-10	-0.945508
25402100	chr1:25402100:C:T	2.09707e-14	-2.77212e-10	-0.50483	4.43293e-07	-2.77212e-10	-0.457718	3.77538e-06	-2.77212e-10	-0.374363
25402439	chr1:25402439:G:T	2.67028e-14	0.674744	-0.937933	8.33209e-06	3.76723	-1.2913	1.72118e-05	2.21359	-1.07086
25402778	chr1:25402778:A:G	1.34633e-14	-2.77212e-10	-0.94799	2.78639e-07	-2.77212e-10	-0.92203	2.42089e-06	-2.77212e-10	-0.818731
25402837	chr1:25402837:T:C	1.34065e-14	-2.77212e-10	-0.952215	2.773e-07	-2.77212e-10	-0.926847	2.4061e-06	-2.77212e-10	-0.824859
25402964	chr1:25402964:G:A	1.21441e-14	-2.77212e-10	-1.05111	3.00433e-07	-2.77212e-10	-0.846723	2.79614e-06	-2.77212e-10	-0.674627
25403117	chr1:25403117:C:T	1.6285e-14	-2.77212e-10	-0.757711	3.0412e-07	-2.77212e-10	-0.834525	2.43838e-06	-2.77212e-10	-0.811532
25403664	chr1:25403664:A:G	3.13063e-14	-2.77212e-10	-0.10414	3.70581e-07	-2.77212e-10	-0.636874	3.19777e-06	-2.77212e-10	-0.540411
25403775	chr1:25403775:A:G	1.88202e-14	-2.77212e-10	-0.613029	3.95543e-07	-2.77212e-10	-0.571688	3.45971e-06	-2.77212e-10	-0.461679
25404134	chr1:25404134:C:T	8.99328e-15	-2.77212e-10	-1.35148	1.70177e-07	-2.77212e-10	-1.41511	1.31399e-06	-2.77212e-10	-1.42979
25404222	chr1:25404222:G:A	1.23166e-14	0.396215	-1.43322	1.31195e-05	4.22304	-1.29314	1.87966e-05	2.63345	-1.40263
25404252	chr1:25404252:G:A	9.4071e-15	-2.77212e-10	-1.30649	1.90763e-07	-2.77212e-10	-1.30092	1.54004e-06	-2.77212e-10	-1.27106
25404468	chr1:25404468:G:A	1.4433e-14	-2.77212e-10	-0.87844	2.52003e-07	-2.77212e-10	-1.02251	2.13068e-06	-2.77212e-10	-0.946424
25405118	chr1:25405118:G:A	2.11737e-14	-0.173129	-0.322071	2.90736e-07	-0.607014	-0.272517	1.22175e-06	-1.3611	-0.141481
25405308	chr1:25405308:T:C	4.83013e-14	-2.77212e-10	0.329501	9.98568e-07	-2.77212e-10	0.354374	9.73849e-06	-2.77212e-10	0.573221
25405530	chr1:25405530:G:A	1.60654e-14	-2.77212e-10	-0.771289	3.43429e-07	-2.77212e-10	-0.712969	3.36588e-06	-2.77212e-10	-0.489177
25406264	chr1:25406264:T:C	8.87852e-15	-2.77212e-10	-1.36432	1.87098e-07	-2.77212e-10	-1.32032	1.45389e-06	-2.77212e-10	-1.32863
25406401	chr1:25406401:C:G	9.91669e-15	-2.77212e-10	-1.25374	2.14595e-07	-2.77212e-10	-1.1832	1.61392e-06	-2.77212e-10	-1.2242
25406475	chr1:25406475:G:A	1.39921e-14	-2.77212e-10	-0.909463	2.12532e-07	-2.77212e-10	-1.19285	1.72607e-06	-2.77212e-10	-1.15702
25409852	chr1:25409852:G:T	4.62587e-14	-2.77212e-10	0.286291	9.40561e-07	-2.77212e-10	0.294529	9.12673e-06	-2.77212e-10	0.508342
25409866	chr1:25409866:T:C	9.99499e-15	-1.24587	-4.1799e-10	1.71637e-07	-1.40657	-4.1799e-10	8.81973e-07	-1.82846	-4.1799e-10
25409878	chr1:25409878:C:T	0.0010181	24.1823	-0.0813001	2.5408e-08	-1.95833	-1.35856	1.8293e-07	-2.00044	-1.40108
25410011	chr1:25410011:A:C	8.97727e-15	-2.77212e-10	-1.35326	1.76191e-07	-2.77212e-10	-1.38038	1.3387e-06	-2.77212e-10	-1.41116
25410052	chr1:25410052:G:A	1.36982e-14	-2.77212e-10	-0.930691	2.83049e-07	-2.77212e-10	-0.906326	2.46419e-06	-2.77212e-10	-0.801003
25410080	chr1:25410080:A:G	1.39011e-14	-2.77212e-10	-0.915992	2.87416e-07	-2.77212e-10	-0.891015	2.50882e-06	-2.77212e-10	-0.783053
25410298	chr1:25410298:G:A	1.35355e-14	-2.77212e-10	-0.942644	2.87995e-07	-2.77212e-10	-0.889004	2.74306e-06	-2.77212e-10	-0.693792
25410311	chr1:25410311:T:C	1.18127e-14	-2.77212e-10	-1.07878	2.27645e-07	-2.77212e-10	-1.12416	1.78635e-06	-2.77212e-10	-1.12269
25410625	chr1:25410625:C:T	8.18079e-12	5.46159	-4.1799e-10	1.3277e-07	-1.66333	-4.1799e-10	1.42421e-06	-1.34925	-4.1799e-10
25410919	chr1:25410919:G:A	1.3378e-14	-2.77212e-10	-0.954348	2.76731e-07	-2.77212e-10	-0.928901	2.40921e-06	-2.77212e-10	-0.823567
25411231	chr1:25411231:A:C	1.39312e-14	-2.77212e-10	-0.913824	2.88347e-07	-2.77212e-10	-0.887782	2.51533e-06	-2.77212e-10	-0.78046
25411237	chr1:25411237:G:A	1.49683e-14	-2.77212e-10	-0.842026	3.19487e-07	-2.77212e-10	-0.785231	3.08635e-06	-2.77212e-10	-0.575875
25411563	chr1:25411563:C:T	1.74517e-14	-2.77212e-10	-0.688522	3.65926e-07	-2.77212e-10	-0.649517	3.18608e-06	-2.77212e-10	-0.544072
25411834	chr1:25411834:C:T	1.58317e-14	-2.77212e-10	-0.785942	3.32669e-07	-2.77212e-10	-0.744798	2.65744e-06	-2.77212e-10	-0.725503
25412246	chr1:25412246:G:A	1.59846e-14	-2.77212e-10	-0.776329	2.21114e-07	-2.77212e-10	-1.15327	1.83847e-06	-2.77212e-10	-1.09393
25412388	chr1:25412388:C:T	1.43496e-14	-2.77212e-10	-0.884238	3.05613e-07	-2.77212e-10	-0.829627	2.93448e-06	-2.77212e-10	-0.626335
25412581	chr1:25412581:A:G	2.18078e-14	-2.77212e-10	-0.465689	4.63673e-07	-2.77212e-10	-0.412769	4.04877e-06	-2.77212e-10	-0.304453
25413312	chr1:25413312:T:C	3.07817e-14	0.748838	-0.869873	7.91772e-06	3.6791	-1.25419	1.67906e-05	2.13117	-1.01321
25413618	chr1:25413618:C:T	4.61358e-14	-2.77212e-10	0.283631	7.66608e-07	-2.77212e-10	0.0900284	4.67243e-06	-2.77212e-10	-0.161187
25413699	chr1:25413699:C:T	7.43753e-14	2.13902	-1.37786	2.85392e-06	2.47895	-1.07445	8.51587e-06	1.53661	-1.09754
25414181	chr1:25414181:G:C	8.63209e-15	-2.77212e-10	-1.39247	1.73775e-07	-2.77212e-10	-1.39418	1.31973e-06	-2.77212e-10	-1.42543
25414288	chr1:25414288:A:G	5.52782e-15	-1.31934	-0.51882	7.21597e-08	-1.85059	-0.422476	6.68036e-07	-1.96189	-0.144393
25414356	chr1:25414356:A:C	1.05835e-14	0.209035	-1.3977	1.63651e-05	4.57231	-1.42135	2.50958e-05	2.95507	-1.43524
25414369	chr1:25414369:C:T	1.56063e-14	-2.77212e-10	-0.800285	2.94185e-07	-2.77212e-10	-0.867738	2.31311e-06	-2.77212e-10	-0.864272
25414972	chr1:25414972:T:C	1.06621e-14	-2.77212e-10	-1.18126	2.02849e-07	-2.77212e-10	-1.23949	1.66252e-06	-2.77212e-10	-1.19453
25414979	chr1:25414979:C:T	1.10445e-13	-2.77212e-10	1.15656	2.31692e-06	-2.77212e-10	1.19605	1.14044e-05	-2.77212e-10	0.731131
25415383	chr1:25415383:T:C	9.15651e-15	-2.77212e-10	-1.33349	1.74055e-07	-2.77212e-10	-1.39258	1.36156e-06	-2.77212e-10	-1.39424
25415508	chr1:25415508:C:T	9.53323e-15	-2.77212e-10	-1.29317	1.78859e-07	-2.77212e-10	-1.36535	1.39911e-06	-2.77212e-10	-1.36703
25416003	chr1:25416003:G:A	5.72668e-14	-2.77212e-10	0.499764	1.28009e-06	-2.77212e-10	0.60274	1.05193e-05	-2.77212e-10	0.650351
25416115	chr1:25416115:C:T	3.28881e-14	0.826049	-0.880896	7.0641e-06	3.57056	-1.25972	1.52559e-05	2.04508	-1.02298
25416125	chr1:25416125:G:A	3.25795e-14	0.801797	-0.866071	7.37305e-06	3.60496	-1.25132	1.59052e-05	2.07396	-1.01017
25416204	chr1:25416204:G:A	1.95343e-14	-2.77212e-10	-0.575783	4.11463e-07	-2.77212e-10	-0.532229	3.60124e-06	-2.77212e-10	-0.421588
25416324	chr1:25416324:T:C	1.3597e-14	-2.77212e-10	-0.938107	2.8127e-07	-2.77212e-10	-0.912632	2.4479e-06	-2.77212e-10	-0.807634
25416624	chr1:25416624:C:T	1.26282e-14	0.422057	-1.43408	1.30188e-05	4.28385	-1.36165	2.0275e-05	2.7276	-1.42108
25416937	chr1:25416937:A:G	5.92967e-13	4.26492	-1.42774	4.49258e-08	-1.55134	-1.1956	3.24136e-07	-1.72473	-1.10472
25417440	chr1:25417440:T:A	1.35773e-14	-2.77212e-10	-0.939558	2.80839e-07	-2.77212e-10	-0.914165	2.44406e-06	-2.77212e-10	-0.809203
25417674	chr1:25417674:C:T	1.17957e-14	0.35139	-1.43162	1.44979e-05	4.40217	-1.37236	2.22974e-05	2.82741	-1.4258
25417817	chr1:25417817:G:A	9.10595e-15	-2.77212e-10	-1.33903	1.73406e-07	-2.77212e-10	-1.39631	1.3567e-06	-2.77212e-10	-1.39781
25417977	chr1:25417977:C:T	3.61534e-14	0.941929	-0.902116	2.15281e-05	3.77677	-0.3516	4.68467e-05	2.53777	-0.393758
25418274	chr1:25418274:G:A	1.34879e-14	-2.77212e-10	-0.946163	2.79101e-07	-2.77212e-10	-0.920374	2.42656e-06	-2.77212e-10	-0.816389
25418570	chr1:25418570:T:C	1.23987e-14	0.399406	-1.42977	1.32834e-05	4.32051	-1.37819	2.07534e-05	2.75796	-1.42812
25418637	chr1:25418637:A:G	9.04405e-15	-2.77212e-10	-1.34585	1.7268e-07	-2.77212e-10	-1.40051	1.35102e-06	-2.77212e-10	-1.402
25418814	chr1:25418814:G:A	1.54459e-14	-2.77212e-10	-0.810617	3.2996e-07	-2.77212e-10	-0.752977	3.20759e-06	-2.77212e-10	-0.537346
25418982	chr1:25418982:C:T	8.29837e-15	-2.77212e-10	-1.4319	1.66585e-07	-2.77212e-10	-1.43644	1.30837e-06	-2.77212e-10	-1.43409
25419154	chr1:25419154:C:T	1.67576e-13	2.47772	-0.904244	1.6263e-06	2.20831	-1.3662	5.31657e-06	1.36282	-1.39486
25419321	chr1:25419321:A:C	1.62134e-14	-2.77212e-10	-0.762119	2.96931e-07	-2.77212e-10	-0.858447	2.33082e-06	-2.77212e-10	-0.856643
25420072	chr1:25420072:C:T	2.71143e-14	1.17189	-1.41979	6.18703e-06	3.55641	-1.37815	1.60078e-05	2.42323	-1.35302
25420125	chr1:25420125:T:C	2.90597e-14	-2.77212e-10	-0.178604	3.50203e-07	-2.77212e-10	-0.693435	3.01522e-06	-2.77212e-10	-0.599193
25420230	chr1:25420230:C:T	8.30991e-15	-2.77212e-10	-1.43051	1.67161e-07	-2.77212e-10	-1.43299	1.30662e-06	-2.77212e-10	-1.43542
25420231	chr1:25420231:G:A	1.38945e-14	-2.77212e-10	-0.916467	2.46953e-07	-2.77212e-10	-1.04275	2.02497e-06	-2.77212e-10	-0.997309
25420665	chr1:25420665:T:C	4.76185e-15	-1.98732	-4.1799e-10	9.78476e-08	-1.96854	-4.1799e-10	9.07929e-07	-1.79945	-4.1799e-10
25420908	chr1:25420908:G:T	1.66145e-13	2.53716	-0.972256	1.49859e-06	2.15202	-1.39169	4.97235e-06	1.31475	-1.41372
25421164	chr1:25421164:C:T	3.49383e-14	0.835582	-0.829956	2.7005e-05	3.90535	-0.253517	5.79565e-05	2.64682	-0.289988
25421231	chr1:25421231:CAGAG:C	9.21603e-15	-2.77212e-10	-1.32701	1.74804e-07	-2.77212e-10	-1.38828	1.36728e-06	-2.77212e-10	-1.39004
25421585	chr1:25421585:G:A	1.31275e-14	-2.77212e-10	-0.973249	2.49988e-07	-2.77212e-10	-1.03054	1.96013e-06	-2.77212e-10	-1.02985
25421744	chr1:25421744:G:A	1.68918e-13	2.49929	-0.917833	1.58234e-06	2.18559	-1.37087	5.19222e-06	1.34238	-1.39809
25421866	chr1:25421866:T:C	1.96884e-14	0.677167	-1.2451	7.61451e-06	3.80857	-1.4227	1.37353e-05	2.25344	-1.33634
25422131	chr1:25422131:T:C	1.76084e-14	-2.77212e-10	-0.679579	3.77035e-07	-2.77212e-10	-0.61961	3.77144e-06	-2.77212e-10	-0.375408
25422145	chr1:25422145:C:T	1.46417e-14	-2.77212e-10	-0.864084	2.09811e-07	-2.77212e-10	-1.20574	1.73572e-06	-2.77212e-10	-1.15144
25422304	chr1:25422304:G:A	3.27722e-14	0.739138	-0.797517	3.29631e-05	4.05918	-0.207985	6.93312e-05	2.78302	-0.246986
25422650	chr1:25422650:G:T	1.44591e-14	-2.77212e-10	-0.876636	2.99627e-07	-2.77212e-10	-0.84941	2.62095e-06	-2.77212e-10	-0.739328
25422746	chr1:25422746:G:A	1.27736e-14	-2.77212e-10	-1.00058	2.63913e-07	-2.77212e-10	-0.97633	2.27657e-06	-2.77212e-10	-0.880194
25422778	chr1:25422778:G:A	1.33421e-10	8.50417	-0.250864	5.74977e-06	2.55577	-0.450799	8.55715e-05	2.95613	-0.209645
25422913	chr1:25422913:G:A	8.38668e-15	-2.77212e-10	-1.42131	1.67316e-07	-2.77212e-10	-1.43206	1.30513e-06	-2.77212e-10	-1.43656
25422968	chr1:25422968:C:T	1.28023e-14	0.430059	-1.42839	1.42357e-05	4.27323	-1.26167	2.12898e-05	2.71855	-1.36318
25423425	chr1:25423425:C:T	7.70741e-14	-2.77212e-10	0.796809	1.27811e-06	-2.77212e-10	0.601188	1.00562e-05	-2.77212e-10	0.605323
25424473	chr1:25424473:C:T	9.19459e-15	-2.77212e-10	-1.32934	1.81104e-07	-2.77212e-10	-1.35288	1.39129e-06	-2.77212e-10	-1.37263
25424842	chr1:25424842:T:C	1.67013e-14	-2.77212e-10	-0.732472	3.50505e-07	-2.77212e-10	-0.692572	3.04047e-06	-2.77212e-10	-0.590852
25424973	chr1:25424973:C:T	4.70061e-14	-2.77212e-10	0.302319	9.70903e-07	-2.77212e-10	0.326279	9.44535e-06	-2.77212e-10	0.542658
25424976	chr1:25424976:T:C	2.01047e-14	-2.77212e-10	-0.547003	4.34183e-07	-2.77212e-10	-0.478481	4.44217e-06	-2.77212e-10	-0.211722
25425141	chr1:25425141:C:T	3.22498e-14	0.855474	-0.92992	2.27137e-05	3.87838	-0.399599	4.88113e-05	2.62089	-0.435789
25425150	chr1:25425150:G:C	1.78869e-14	-2.77212e-10	-0.663891	3.83229e-07	-2.77212e-10	-0.603315	3.84209e-06	-2.77212e-10	-0.356848
25425156	chr1:25425156:G:A	7.7052e-14	-2.77212e-10	0.796523	1.27774e-06	-2.77212e-10	0.6009	1.00531e-05	-2.77212e-10	0.60502
25425292	chr1:25425292:A:C	1.81934e-14	-2.77212e-10	-0.646896	3.90167e-07	-2.77212e-10	-0.585373	3.92187e-06	-2.77212e-10	-0.336298
25425359	chr1:25425359:C:T	8.29311e-15	-2.77212e-10	-1.43253	1.69011e-07	-2.77212e-10	-1.42199	1.31556e-06	-2.77212e-10	-1.4286
25425551	chr1:25425551:T:A	1.35442e-14	-2.77212e-10	-0.941996	2.80144e-07	-2.77212e-10	-0.916643	2.43708e-06	-2.77212e-10	-0.812063
25425596	chr1:25425596:T:G	7.70732e-14	-2.77212e-10	0.796798	1.27803e-06	-2.77212e-10	0.601126	1.00554e-05	-2.77212e-10	0.605248
25425742	chr1:25425742:T:C	8.44246e-15	-2.77212e-10	-1.41468	1.66577e-07	-2.77212e-10	-1.43649	1.31942e-06	-2.77212e-10	-1.42567
25425797	chr1:25425797:A:C	5.73577e-14	1.92509	-1.42374	1.07031e-07	-0.880131	-0.9987	3.34606e-07	-1.78674	-1.01092
25426119	chr1:25426119:G:A	1.64106e-14	-2.77212e-10	-0.750033	3.44014e-07	-2.77212e-10	-0.711265	2.98074e-06	-2.77212e-10	-0.610693
25426126	chr1:25426126:A:G	1.36418e-14	0.500544	-1.43537	1.08485e-05	4.09528	-1.35545	1.62063e-05	2.51073	-1.4282
25426314	chr1:25426314:T:C	1.14193e-14	-2.77212e-10	-1.11265	2.21479e-07	-2.77212e-10	-1.15162	1.68778e-06	-2.77212e-10	-1.17945
25426405	chr1:25426405:G:C	1.40601e-14	-2.77212e-10	-0.904614	2.57539e-07	-2.77212e-10	-1.00077	2.11372e-06	-2.77212e-10	-0.954414
25426632	chr1:25426632:C:T	4.78317e-14	-2.77212e-10	0.319732	1.01147e-06	-2.77212e-10	0.367208	8.48487e-06	-2.77212e-10	0.435419
25426899	chr1:25426899:A:C	4.65444e-14	-2.77212e-10	0.292448	9.45422e-07	-2.77212e-10	0.299684	9.78139e-06	-2.77212e-10	0.577617
25427027	chr1:25427027:A:G	1.37565e-14	-2.77212e-10	-0.926449	2.84681e-07	-2.77212e-10	-0.900579	2.48063e-06	-2.77212e-10	-0.794354
25427074	chr1:25427074:G:A	1.46096e-13	2.77277	-1.33646	1.11435e-06	1.89404	-1.42996	3.71099e-06	1.03396	-1.42553
25427147	chr1:25427147:C:T	1.32286e-14	0.467513	-1.43309	1.21118e-05	4.21644	-1.36645	1.90177e-05	2.66577	-1.42327
25427186	chr1:25427186:G:A	1.05761e-14	-2.77212e-10	-1.18937	2.03916e-07	-2.77212e-10	-1.23424	1.50515e-06	-2.77212e-10	-1.29397
25428005	chr1:25428005:C:A	1.3639e-14	-2.77212e-10	-0.935023	2.59133e-07	-2.77212e-10	-0.994605	2.03007e-06	-2.77212e-10	-0.994794
25428105	chr1:25428105:G:A	1.3552e-14	-2.77212e-10	-0.941426	2.80304e-07	-2.77212e-10	-0.916072	2.43863e-06	-2.77212e-10	-0.811428
25428450	chr1:25428450:T:C	7.71843e-14	-2.77212e-10	0.798238	1.27981e-06	-2.77212e-10	0.602517	1.00696e-05	-2.77212e-10	0.606652
25428523	chr1:25428523:G:A	3.75163e-14	0.875855	-0.799037	2.67104e-05	3.85136	-0.210502	5.75745e-05	2.59726	-0.247045
25429430	chr1:25429430:G:A	8.99831e-15	-2.77212e-10	-1.35092	1.82358e-07	-2.77212e-10	-1.34597	1.46514e-06	-2.77212e-10	-1.32092
25429500	chr1:25429500:G:T	1.14222e-14	-2.77212e-10	-1.1124	2.07204e-07	-2.77212e-10	-1.21824	1.74744e-06	-2.77212e-10	-1.14471
25429696	chr1:25429696:GAAAATTGGA:G	1.60203e-14	-2.77212e-10	-0.774101	2.22381e-07	-2.77212e-10	-1.14756	1.85135e-06	-2.77212e-10	-1.08695
25430277	chr1:25430277:T:A	1.16831e-14	-1.08982	-4.1799e-10	1.10555e-07	-1.84644	-4.1799e-10	1.03534e-06	-1.66813	-4.1799e-10
25430369	chr1:25430369:T:C	2.00689e-14	0.813427	-1.36221	9.73816e-06	3.71308	-1.08122	1.5651e-05	2.26048	-1.21281
25430610	chr1:25430610:C:T	7.7052e-14	-2.77212e-10	0.796523	1.27774e-06	-2.77212e-10	0.6009	1.00531e-05	-2.77212e-10	0.60502
25430712	chr1:25430712:T:C	1.56911e-14	-2.77212e-10	-0.794862	3.28938e-07	-2.77212e-10	-0.756077	2.62422e-06	-2.77212e-10	-0.738082
25430730	chr1:25430730:T:C	2.72141e-13	2.05836	-4.1799e-10	1.2981e-07	-1.68587	-4.1799e-10	1.64191e-06	-1.20701	-4.1799e-10
25430821	chr1:25430821:C:T	1.17882e-14	-2.77212e-10	-1.08086	2.13384e-07	-2.77212e-10	-1.18885	1.78322e-06	-2.77212e-10	-1.12444
25431116	chr1:25431116:C:T	4.52568e-14	-2.77212e-10	0.264396	9.32217e-07	-2.77212e-10	0.285618	9.06615e-06	-2.77212e-10	0.501683
25432164	chr1:25432164:G:A	5.61024e-13	2.22849	0.553314	4.49342e-06	2.27532	-0.416903	1.29971e-05	1.39006	-0.528195
25432628	chr1:25432628:C:T	8.59213e-14	-2.77212e-10	0.905474	1.84311e-06	-2.77212e-10	0.967262	9.54311e-06	-2.77212e-10	0.552954
25433122	chr1:25433122:C:T	8.78219e-15	-2.77212e-10	-1.37523	1.82424e-07	-2.77212e-10	-1.34561	1.40774e-06	-2.77212e-10	-1.36088
25433304	chr1:25433304:T:A	1.18038e-14	-2.77212e-10	-1.07953	2.25625e-07	-2.77212e-10	-1.13307	1.64255e-06	-2.77212e-10	-1.20661
25433352	chr1:25433352:G:T	1.49789e-14	-2.77212e-10	-0.841316	3.50454e-07	-2.77212e-10	-0.692718	2.76264e-06	-2.77212e-10	-0.686679
25433703	chr1:25433703:A:C	9.82267e-15	-2.77212e-10	-1.26327	1.87319e-07	-2.77212e-10	-1.31914	1.48008e-06	-2.77212e-10	-1.31077
25434800	chr1:25434800:T:C	8.82448e-15	-0.0352558	-1.33517	2.12773e-05	4.84995	-1.43651	3.21166e-05	3.18114	-1.41463
25435080	chr1:25435080:C:T	5.16474e-15	-1.9061	-4.1799e-10	1.29025e-06	0.610644	-4.1799e-10	3.85913e-06	-0.352424	-4.1799e-10
25435433	chr1:25435433:A:T	2.08561e-14	0.0771385	-0.587451	0.000123212	4.99443	0.175291	0.000231221	3.61196	0.128543
25435733	chr1:25435733:A:G	1.79423e-14	-2.77212e-10	-0.660799	2.45069e-07	-2.77212e-10	-1.05041	2.06393e-06	-2.77212e-10	-0.978253
25436038	chr1:25436038:G:A	1.19405e-14	-2.77212e-10	-1.06802	2.46147e-07	-2.77212e-10	-1.04602	2.10409e-06	-2.77212e-10	-0.958982
25436411	chr1:25436411:A:T	6.77012e-14	1.90779	-1.24065	2.34534e-06	2.64483	-1.43659	7.29748e-06	1.71772	-1.43305
25437173	chr1:25437173:C:T	1.07918e-11	4.57627	1.16231	5.31054e-05	3.30859	1.01949	0.000115462	2.28872	0.757352
25437196	chr1:25437196:G:A	8.49212e-15	-2.77212e-10	-1.40882	1.74069e-07	-2.77212e-10	-1.3925	1.36236e-06	-2.77212e-10	-1.39364
25437686	chr1:25437686:A:G	7.84132e-15	-0.156124	-1.33243	2.68426e-05	5.08236	-1.43657	3.93689e-05	3.38334	-1.41323
25437983	chr1:25437983:G:A	1.69951e-14	-2.77212e-10	-0.715032	3.56772e-07	-2.77212e-10	-0.674852	2.8567e-06	-2.77212e-10	-0.653198
25438030	chr1:25438030:G:A	1.79997e-14	-2.77212e-10	-0.657601	2.45619e-07	-2.77212e-10	-1.04817	2.06904e-06	-2.77212e-10	-0.97578
25438057	chr1:25438057:A:G	1.55253e-14	-2.77212e-10	-0.805489	3.48131e-07	-2.77212e-10	-0.69937	3.19397e-06	-2.77212e-10	-0.5416
25438064	chr1:25438064:T:G	1.53261e-14	-2.77212e-10	-0.8184	3.43465e-07	-2.77212e-10	-0.712862	3.14318e-06	-2.77212e-10	-0.557631
25438459	chr1:25438459:G:A	1.14884e-14	-2.77212e-10	-1.10662	2.36553e-07	-2.77212e-10	-1.08577	2.01345e-06	-2.77212e-10	-1.00302
25438745	chr1:25438745:A:G	1.19085e-14	-2.77212e-10	-1.07071	2.45484e-07	-2.77212e-10	-1.04872	2.09783e-06	-2.77212e-10	-0.96196
25438900	chr1:25438900:AAAAAT:A	7.50609e-14	-2.77212e-10	0.770342	1.6087e-06	-2.77212e-10	0.831234	8.38682e-06	-2.77212e-10	0.423796
25438943	chr1:25438943:A:G	9.13868e-15	-2.77212e-10	-1.33544	1.77646e-07	-2.77212e-10	-1.37215	1.34726e-06	-2.77212e-10	-1.40479
25438992	chr1:25438992:A:G	1.02611e-14	0.142109	-1.36171	2.30036e-05	4.57552	-1.08406	3.31428e-05	2.99411	-1.19615
25439310	chr1:25439310:C:T	9.26066e-15	-2.77212e-10	-1.32218	1.87711e-07	-2.77212e-10	-1.31704	1.51037e-06	-2.77212e-10	-1.29051
25439360	chr1:25439360:C:T	1.59268e-15	-1.80983	-1.27271	8.67534e-07	1.34702	-1.13331	1.03621e-06	-0.472233	-1.19506
25439387	chr1:25439387:CTCTG:C	1.61291e-14	-2.77212e-10	-0.767331	3.52488e-07	-2.77212e-10	-0.686932	3.22634e-06	-2.77212e-10	-0.531516
25439674	chr1:25439674:T:G	1.43333e-14	-2.77212e-10	-0.885376	3.19558e-07	-2.77212e-10	-0.785008	2.90432e-06	-2.77212e-10	-0.636665
25439974	chr1:25439974:T:C	1.05943e-14	0.173432	-1.36107	2.17536e-05	4.51834	-1.08276	3.16744e-05	2.94777	-1.19513
25439997	chr1:25439997:A:G	2.22511e-14	0.167029	-0.612595	0.000101216	4.83312	0.139947	0.000192795	3.4654	0.0933618
25440010	chr1:25440010:C:CT	8.56054e-14	1.55015	-0.648359	4.26027e-06	3.07889	-1.27374	1.20886e-05	2.10657	-1.31717
25440132	chr1:25440132:A:G	1.12054e-13	1.56545	-0.394429	4.72498e-06	3.04813	-1.13946	1.33483e-05	2.09108	-1.20255
25440407	chr1:25440407:A:G	5.17163e-15	-0.737183	-1.16759	2.92072e-08	-1.96553	-1.212	2.23127e-07	-1.93231	-1.27058
25440490	chr1:25440490:T:C	1.79849e-14	-2.77212e-10	-0.658427	2.45466e-07	-2.77212e-10	-1.04879	2.06761e-06	-2.77212e-10	-0.97647
25441376	chr1:25441376:G:A	8.48733e-15	-2.77212e-10	-1.40938	1.83126e-07	-2.77212e-10	-1.34177	1.50867e-06	-2.77212e-10	-1.29164
25441483	chr1:25441483:C:A	2.18225e-07	17.0694	-1.41633	4.05184e-05	5.40826	-1.35069	0.000838651	6.37464	-1.34571
25441880	chr1:25441880:A:G	1.18993e-14	-2.77212e-10	-1.07148	2.45274e-07	-2.77212e-10	-1.04957	2.0959e-06	-2.77212e-10	-0.962881
25441968	chr1:25441968:T:A	8.57977e-15	-2.77212e-10	-1.39855	1.70827e-07	-2.77212e-10	-1.4113	1.34099e-06	-2.77212e-10	-1.40946
25442010	chr1:25442010:A:G	8.26407e-15	-2.77212e-10	-1.43604	1.66708e-07	-2.77212e-10	-1.43571	1.31987e-06	-2.77212e-10	-1.42533
25442446	chr1:25442446:A:G	1.05906e-14	0.174563	-1.36256	2.17026e-05	4.51922	-1.08598	3.15657e-05	2.94699	-1.19779
25442677	chr1:25442677:A:G	1.80678e-14	-2.77212e-10	-0.653828	2.46148e-07	-2.77212e-10	-1.04601	2.07446e-06	-2.77212e-10	-0.973164
25443182	chr1:25443182:G:A	1.50054e-14	-2.77212e-10	-0.839547	3.35641e-07	-2.77212e-10	-0.735905	3.06373e-06	-2.77212e-10	-0.583232
25443191	chr1:25443191:T:G	4.81365e-15	-1.9765	-4.1799e-10	8.63134e-07	0.208622	-4.1799e-10	3.05691e-06	-0.585459	-4.1799e-10
25443218	chr1:25443218:C:T	1.42227e-11	4.76587	1.24877	6.95177e-05	3.49248	1.10491	0.000146391	2.44294	0.84048
25443472	chr1:25443472:C:T	1.52154e-14	-2.77212e-10	-0.825648	3.56659e-07	-2.77212e-10	-0.675168	2.81179e-06	-2.77212e-10	-0.669045
25443569	chr1:25443569:C:T	1.46437e-14	-2.77212e-10	-0.86395	3.04072e-07	-2.77212e-10	-0.834682	2.53711e-06	-2.77212e-10	-0.771841
25443697	chr1:25443697:C:G	1.04556e-14	0.1566	-1.35742	2.2693e-05	4.55276	-1.0749	3.27174e-05	2.97367	-1.18863
25444081	chr1:25444081:G:A	9.74548e-14	-2.77212e-10	1.03143	2.00684e-06	-2.77212e-10	1.05237	1.98978e-05	-2.77212e-10	1.28775
25444238	chr1:25444238:G:A	1.2207e-14	-2.77212e-10	-1.04594	2.14215e-07	-2.77212e-10	-1.18497	1.69065e-06	-2.77212e-10	-1.17775
25445192	chr1:25445192:G:T	8.26093e-14	-2.77212e-10	0.866165	1.77492e-06	-2.77212e-10	0.929562	9.16212e-06	-2.77212e-10	0.512212
25445534	chr1:25445534:A:G	8.28713e-15	-2.77212e-10	-1.43325	1.734e-07	-2.77212e-10	-1.39635	1.40528e-06	-2.77212e-10	-1.36263
25446535	chr1:25446535:G:T	1.5126e-11	4.76524	1.31097	7.38579e-05	3.49184	1.16611	0.00015521	2.4424	0.899506
25446657	chr1:25446657:T:C	8.73519e-15	-2.77212e-10	-1.3806	1.81233e-07	-2.77212e-10	-1.35216	1.39934e-06	-2.77212e-10	-1.36686
25447997	chr1:25447997:A:G	2.36225e-14	-2.77212e-10	-0.385759	4.9507e-07	-2.77212e-10	-0.347248	4.32414e-06	-2.77212e-10	-0.238652
25448152	chr1:25448152:CTT:C	1.17905e-13	1.6188	-0.39688	4.45419e-06	2.98997	-1.14031	1.26722e-05	2.04107	-1.20452
25448237	chr1:25448237:G:A	8.27209e-15	-2.77212e-10	-1.43507	1.72161e-07	-2.77212e-10	-1.40351	1.39161e-06	-2.77212e-10	-1.3724
25449242	chr1:25449242:A:T	2.23297e-14	0.160668	-0.602707	0.00010358	4.84376	0.152391	0.000197793	3.47589	0.108461
25449419	chr1:25449419:T:G	8.78044e-15	-2.77212e-10	-1.37543	1.82387e-07	-2.77212e-10	-1.34582	1.40746e-06	-2.77212e-10	-1.36108
25449427	chr1:25449427:T:G	1.191e-14	-2.77212e-10	-1.07058	2.45507e-07	-2.77212e-10	-1.04862	2.09818e-06	-2.77212e-10	-0.961793
25450093	chr1:25450093:A:G	9.34349e-15	-2.77212e-10	-1.31328	1.96946e-07	-2.77212e-10	-1.26902	1.54265e-06	-2.77212e-10	-1.26936
25450402	chr1:25450402:G:A	1.47687e-14	-2.77212e-10	-0.855448	3.29934e-07	-2.77212e-10	-0.753054	3.00974e-06	-2.77212e-10	-0.601011
25450874	chr1:25450874:A:G	1.80089e-14	-2.77212e-10	-0.65709	2.45763e-07	-2.77212e-10	-1.04758	2.06955e-06	-2.77212e-10	-0.975535
25451064	chr1:25451064:A:AG	1.92412e-14	-2.77212e-10	-0.590902	3.48697e-07	-2.77212e-10	-0.697743	2.70948e-06	-2.77212e-10	-0.706109
25451165	chr1:25451165:C:T	1.60346e-14	-2.77212e-10	-0.773209	2.26635e-07	-2.77212e-10	-1.12861	1.89324e-06	-2.77212e-10	-1.06457
25451252	chr1:25451252:C:T	1.34071e-13	1.59694	-0.246524	5.03657e-06	3.01878	-1.04624	1.41123e-05	2.06226	-1.11808
25451523	chr1:25451523:G:A	1.56165e-14	-2.77212e-10	-0.799633	3.22652e-07	-2.77212e-10	-0.775372	2.81334e-06	-2.77212e-10	-0.668494
25451615	chr1:25451615:C:T	1.39963e-13	1.67085	-0.277428	4.55091e-06	2.93535	-1.06422	1.28721e-05	1.98614	-1.13394
25451905	chr1:25451905:C:G	1.52063e-14	-2.77212e-10	-0.826248	3.56431e-07	-2.77212e-10	-0.675806	2.8101e-06	-2.77212e-10	-0.669644
25452027	chr1:25452027:G:T	8.09589e-14	-2.77212e-10	0.845984	1.35807e-06	-2.77212e-10	0.661874	1.04958e-05	-2.77212e-10	0.648108
25452221	chr1:25452221:T:A	1.24705e-14	-2.77212e-10	-1.02459	2.86227e-07	-2.77212e-10	-0.895163	2.24622e-06	-2.77212e-10	-0.893617
25452341	chr1:25452341:G:A	1.32273e-13	1.63679	-0.299883	4.66279e-06	2.97295	-1.07753	1.31487e-05	2.02023	-1.14677
25452476	chr1:25452476:T:A	8.08261e-15	-0.127744	-1.3305	2.36104e-05	4.95408	-1.43659	3.33279e-05	3.21554	-1.41201
25452720	chr1:25452720:A:G	2.01041e-14	-2.77212e-10	-0.547034	3.63692e-07	-2.77212e-10	-0.655641	2.82134e-06	-2.77212e-10	-0.665655
25452745	chr1:25452745:T:G	8.32481e-15	-0.0867253	-1.34199	2.34181e-05	4.94553	-1.43621	3.47211e-05	3.26224	-1.41776
25452758	chr1:25452758:G:A	2.09804e-14	0.21419	-0.71856	7.95929e-05	4.74825	-0.0155211	0.000152368	3.38412	-0.0606863
25453167	chr1:25453167:G:A	2.09456e-15	-1.98424	-0.824379	5.84968e-08	-1.76405	-0.718922	7.45364e-07	-1.43456	-0.562189
25453558	chr1:25453558:G:C	6.94788e-14	-2.77212e-10	0.693065	6.53074e-07	-2.77212e-10	-0.0702574	5.70094e-06	-2.77212e-10	0.0377669
25453690	chr1:25453690:A:T	1.51126e-14	-2.77212e-10	-0.832431	3.54472e-07	-2.77212e-10	-0.681317	2.79728e-06	-2.77212e-10	-0.674219
25453692	chr1:25453692:T:G	9.54216e-15	-2.77212e-10	-1.29224	1.9349e-07	-2.77212e-10	-1.28672	1.56175e-06	-2.77212e-10	-1.25706
25453711	chr1:25453711:A:G	9.22113e-15	-2.77212e-10	-1.32646	1.86921e-07	-2.77212e-10	-1.32126	1.50333e-06	-2.77212e-10	-1.29518
25453780	chr1:25453780:C:T	8.28611e-15	-2.77212e-10	-1.43338	1.73342e-07	-2.77212e-10	-1.39668	1.40433e-06	-2.77212e-10	-1.3633
25454104	chr1:25454104:T:C	1.46379e-14	-2.77212e-10	-0.864347	3.0395e-07	-2.77212e-10	-0.835086	2.5361e-06	-2.77212e-10	-0.772238
25454662	chr1:25454662:A:G	8.47421e-15	-0.0637904	-1.34714	2.26261e-05	4.9107	-1.43579	3.35192e-05	3.22918	-1.41993
25454965	chr1:25454965:G:A	8.09287e-14	-2.77212e-10	0.845611	1.35764e-06	-2.77212e-10	0.661553	1.04927e-05	-2.77212e-10	0.647819
25455447	chr1:25455447:C:A	1.46424e-14	-2.77212e-10	-0.864034	3.04051e-07	-2.77212e-10	-0.834751	2.53692e-06	-2.77212e-10	-0.771914
25455568	chr1:25455568:T:C	1.54002e-14	-2.77212e-10	-0.81358	3.61458e-07	-2.77212e-10	-0.661802	2.85086e-06	-2.77212e-10	-0.655244
25455609	chr1:25455609:G:A	1.19807e-14	-2.77212e-10	-1.06466	2.28599e-07	-2.77212e-10	-1.11998	1.66187e-06	-2.77212e-10	-1.19492
25455660	chr1:25455660:A:C	1.75728e-14	-2.77212e-10	-0.681608	2.41557e-07	-2.77212e-10	-1.06484	2.03098e-06	-2.77212e-10	-0.994348
25456550	chr1:25456550:A:G	1.19282e-14	-2.77212e-10	-1.06905	2.45883e-07	-2.77212e-10	-1.04709	2.10163e-06	-2.77212e-10	-0.96015
25456965	chr1:25456965:G:A	1.0402e-14	-2.77212e-10	-1.20596	2.06865e-07	-2.77212e-10	-1.21988	1.63624e-06	-2.77212e-10	-1.21047
25457064	chr1:25457064:T:C	1.53978e-14	-2.77212e-10	-0.813736	3.61404e-07	-2.77212e-10	-0.661952	2.84942e-06	-2.77212e-10	-0.65575
25457332	chr1:25457332:A:G	2.30168e-14	0.161525	-0.57326	0.000109022	4.84865	0.19871	0.000206685	3.47892	0.149416
25457371	chr1:25457371:T:C	1.23153e-14	-1.03711	-4.1799e-10	1.89669e-07	-1.30667	-4.1799e-10	9.18862e-07	-1.78748	-4.1799e-10
25457732	chr1:25457732:TTTTTA:T	8.94737e-15	-2.77212e-10	-1.3566	2.35523e-07	-2.77212e-10	-1.09014	1.72168e-06	-2.77212e-10	-1.15956
25457827	chr1:25457827:A:G	7.83576e-15	-0.152355	-1.33691	2.69442e-05	5.08603	-1.43645	3.92214e-05	3.38185	-1.4155
25457911	chr1:25457911:A:G	8.28269e-15	-2.77212e-10	-1.43379	1.7302e-07	-2.77212e-10	-1.39854	1.40104e-06	-2.77212e-10	-1.36565
25458060	chr1:25458060:G:A	8.35313e-15	-0.0903621	-1.33496	2.3767e-05	4.96062	-1.43651	3.52855e-05	3.2752	-1.4146
25459369	chr1:25459369:A:G	5.33094e-15	-1.87443	-4.1799e-10	1.51519e-06	0.77135	-4.1799e-10	4.37145e-06	-0.22777	-4.1799e-10
25459626	chr1:25459626:C:T	1.14552e-14	-2.77212e-10	-1.10951	2.19353e-07	-2.77212e-10	-1.16127	1.60342e-06	-2.77212e-10	-1.23073
25459631	chr1:25459631:C:T	1.67995e-14	-2.77212e-10	-0.726611	3.52638e-07	-2.77212e-10	-0.686506	2.82674e-06	-2.77212e-10	-0.66374
25459658	chr1:25459658:A:G	1.88412e-13	-2.77212e-10	1.69067	3.79227e-06	-2.77212e-10	1.68877	3.84739e-05	-2.77212e-10	1.94712
25459767	chr1:25459767:G:A	1.24536e-13	-2.77212e-10	1.27664	2.06839e-06	-2.77212e-10	1.08258	1.59748e-05	-2.77212e-10	1.06815
25460321	chr1:25460321:A:G	9.32142e-15	-1.31564	-4.1799e-10	1.23355e-07	-1.73688	-4.1799e-10	7.81258e-07	-1.94972	-4.1799e-10
25460564	chr1:25460564:C:T	1.49421e-14	-2.77212e-10	-0.843774	3.34429e-07	-2.77212e-10	-0.739522	3.0516e-06	-2.77212e-10	-0.587197
25460822	chr1:25460822:G:A	1.96994e-14	0.249026	-0.816397	1.48617e-05	4.28216	-1.22757	2.89257e-05	2.62399	-0.962127
25461467	chr1:25461467:T:C	3.33245e-14	-2.77212e-10	-0.0416643	8.02462e-07	-2.77212e-10	0.135737	6.60019e-06	-2.77212e-10	0.184234
25461492	chr1:25461492:T:C	2.02658e-14	-2.77212e-10	-0.539021	3.65992e-07	-2.77212e-10	-0.649336	2.84271e-06	-2.77212e-10	-0.658106
25461903	chr1:25461903:A:G	1.4925e-14	-2.77212e-10	-0.844921	2.61835e-07	-2.77212e-10	-0.984234	2.14711e-06	-2.77212e-10	-0.938742
25461931	chr1:25461931:A:G	1.09555e-13	1.6352	-0.486726	4.20227e-06	2.97999	-1.18856	1.19995e-05	2.02884	-1.24684
25461934	chr1:25461934:C:A	1.12802e-13	1.62733	-0.44965	4.32364e-06	2.98958	-1.16967	1.22992e-05	2.03696	-1.23028
25461965	chr1:25461965:G:A	1.05429e-13	-2.77212e-10	1.11008	2.17479e-06	-2.77212e-10	1.13274	2.16608e-05	-2.77212e-10	1.37264
25462272	chr1:25462272:G:A	1.02489e-14	-2.77212e-10	-1.22078	2.03874e-07	-2.77212e-10	-1.23445	1.61188e-06	-2.77212e-10	-1.22546
25462320	chr1:25462320:C:T	1.20378e-13	-2.77212e-10	1.24268	1.99482e-06	-2.77212e-10	1.04636	1.54805e-05	-2.77212e-10	1.03671
25462399	chr1:25462399:T:C	8.5001e-15	-2.77212e-10	-1.40788	1.7527e-07	-2.77212e-10	-1.38562	1.35504e-06	-2.77212e-10	-1.39904
25462548	chr1:25462548:C:T	1.20725e-13	-2.77212e-10	1.24555	2.00008e-06	-2.77212e-10	1.04899	1.55219e-05	-2.77212e-10	1.03939
25462784	chr1:25462784:G:A	1.19662e-14	-2.77212e-10	-1.06587	2.46696e-07	-2.77212e-10	-1.04379	2.10932e-06	-2.77212e-10	-0.9565
25462796	chr1:25462796:G:GT	8.18944e-15	-0.0986325	-1.34648	2.43458e-05	4.98399	-1.43583	3.57519e-05	3.29378	-1.42005
25462968	chr1:25462968:A:G	9.32774e-15	-2.77212e-10	-1.31497	1.73985e-07	-2.77212e-10	-1.39298	1.33178e-06	-2.77212e-10	-1.41635
25462980	chr1:25462980:G:A	1.92328e-14	-2.77212e-10	-0.59134	4.03446e-07	-2.77212e-10	-0.551904	3.53714e-06	-2.77212e-10	-0.439547
25463180	chr1:25463180:A:G	1.06613e-14	-2.77212e-10	-1.18134	1.99901e-07	-2.77212e-10	-1.25413	1.53401e-06	-2.77212e-10	-1.27498
25463707	chr1:25463707:A:T	8.05294e-15	-0.108637	-1.35328	2.47485e-05	4.99962	-1.43505	3.61577e-05	3.30796	-1.42294
25464019	chr1:25464019:CCA:C	7.37578e-15	-1.81438	0.264627	1.51577e-07	-1.99672	0.465871	1.73279e-06	-1.9785	0.825372
25464254	chr1:25464254:A:G	2.48429e-14	0.183448	-0.518832	0.000112729	4.80914	0.271648	0.000215476	3.44413	0.22585
25464716	chr1:25464716:A:G	7.9273e-15	-0.444492	-1.03315	0.000177612	5.99197	-0.456567	0.000323942	4.56917	-0.491469
25464913	chr1:25464913:A:T	8.04143e-15	-0.101427	-1.36192	2.4535e-05	4.98954	-1.43363	3.56154e-05	3.29611	-1.4262
25465415	chr1:25465415:G:A	8.12463e-15	-0.107115	-1.34594	2.46342e-05	4.99582	-1.43588	3.61412e-05	3.30439	-1.41982
25466031	chr1:25466031:AT:A	7.35277e-15	-1.79676	0.243879	1.48999e-07	-1.99178	0.443766	1.68168e-06	-1.98509	0.802014
25466231	chr1:25466231:A:G	1.50162e-14	-2.77212e-10	-0.838826	3.51431e-07	-2.77212e-10	-0.689935	2.77037e-06	-2.77212e-10	-0.683884
25466449	chr1:25466449:G:T	1.14852e-14	-2.77212e-10	-1.1069	2.19894e-07	-2.77212e-10	-1.1588	1.60668e-06	-2.77212e-10	-1.22869
25466474	chr1:25466474:C:T	8.18392e-15	-0.0896432	-1.35614	2.38753e-05	4.96329	-1.43464	3.50406e-05	3.27769	-1.42404
25466980	chr1:25466980:C:T	1.43785e-14	-2.77212e-10	-0.882226	2.75472e-07	-2.77212e-10	-0.933461	2.08515e-06	-2.77212e-10	-0.968026
25467021	chr1:25467021:G:T	1.14946e-14	-2.77212e-10	-1.10608	2.20009e-07	-2.77212e-10	-1.15828	1.60744e-06	-2.77212e-10	-1.22822
25467472	chr1:25467472:CTT:C	1.49315e-14	-2.77212e-10	-0.844486	3.48893e-07	-2.77212e-10	-0.697182	2.75621e-06	-2.77212e-10	-0.68901
25467698	chr1:25467698:A:G	1.27753e-14	-2.77212e-10	-1.00044	2.45619e-07	-2.77212e-10	-1.04817	1.8655e-06	-2.77212e-10	-1.07934
25467950	chr1:25467950:T:A	1.86597e-14	-2.77212e-10	-0.621594	3.39058e-07	-2.77212e-10	-0.725776	2.6292e-06	-2.77212e-10	-0.736183
25468119	chr1:25468119:A:G	1.80085e-14	-2.77212e-10	-0.657111	2.45764e-07	-2.77212e-10	-1.04758	2.06965e-06	-2.77212e-10	-0.975486
25468463	chr1:25468463:A:G	9.26452e-15	-2.77212e-10	-1.32177	1.87793e-07	-2.77212e-10	-1.3166	1.51108e-06	-2.77212e-10	-1.29004
25468729	chr1:25468729:A:AT	3.1765e-14	-2.77212e-10	-0.0895918	6.84067e-07	-2.77212e-10	-0.023891	6.64903e-06	-2.77212e-10	0.191607
25469089	chr1:25469089:T:A	3.33079e-14	-2.77212e-10	-0.0421637	6.31539e-07	-2.77212e-10	-0.103787	4.43656e-06	-2.77212e-10	-0.212986
25469095	chr1:25469095:GGC:G	2.29547e-14	0.317039	-0.731475	1.38978e-05	4.16403	-1.17648	2.82897e-05	2.52567	-0.886043
25469747	chr1:25469747:C:T	1.23149e-14	-2.77212e-10	-1.03715	2.4967e-07	-2.77212e-10	-1.03181	1.83454e-06	-2.77212e-10	-1.09607
25469748	chr1:25469748:T:G	1.99867e-14	-2.77212e-10	-0.552893	3.62266e-07	-2.77212e-10	-0.659569	2.80951e-06	-2.77212e-10	-0.669855
25470037	chr1:25470037:C:T	1.11817e-14	-2.77212e-10	-1.13367	2.30041e-07	-2.77212e-10	-1.11369	1.95179e-06	-2.77212e-10	-1.03412
25470136	chr1:25470136:A:G	1.14705e-14	-2.77212e-10	-1.10818	2.19631e-07	-2.77212e-10	-1.16	1.60509e-06	-2.77212e-10	-1.22969
25471415	chr1:25471415:A:G	8.5993e-15	-2.77212e-10	-1.39628	1.70445e-07	-2.77212e-10	-1.41353	1.32038e-06	-2.77212e-10	-1.42494
25471569	chr1:25471569:C:T	1.48667e-14	-2.77212e-10	-0.848837	3.47577e-07	-2.77212e-10	-0.700963	2.74024e-06	-2.77212e-10	-0.694818
25471632	chr1:25471632:G:A	1.19958e-13	1.68534	-0.446157	4.0315e-06	2.91656	-1.16661	1.15715e-05	1.97277	-1.22709
25471655	chr1:25471655:C:T	1.65711e-14	-2.77212e-10	-0.7403	2.31886e-07	-2.77212e-10	-1.1057	1.94222e-06	-2.77212e-10	-1.03903
25471751	chr1:25471751:G:A	8.06693e-15	-1.46019	-4.1799e-10	9.38344e-08	-2.01042	-4.1799e-10	8.34578e-07	-1.88369	-4.1799e-10
25471885	chr1:25471885:G:A	1.1819e-14	-2.77212e-10	-1.07825	2.43532e-07	-2.77212e-10	-1.0567	2.08329e-06	-2.77212e-10	-0.968916
25472065	chr1:25472065:G:A	8.28954e-15	-2.77212e-10	-1.43296	1.73604e-07	-2.77212e-10	-1.39517	1.40746e-06	-2.77212e-10	-1.36108
25472209	chr1:25472209:ATACT:A	1.73771e-14	-2.77212e-10	-0.692802	2.39658e-07	-2.77212e-10	-1.07273	2.01364e-06	-2.77212e-10	-1.00292
25472286	chr1:25472286:A:G	2.51832e-14	-2.77212e-10	-0.321781	5.40147e-07	-2.77212e-10	-0.260106	5.17051e-06	-2.77212e-10	-0.0598932
25472392	chr1:25472392:G:A	9.71651e-15	-2.77212e-10	-1.27413	1.97102e-07	-2.77212e-10	-1.26822	1.59276e-06	-2.77212e-10	-1.2374
25472560	chr1:25472560:G:A	5.84418e-15	-1.78251	-4.1799e-10	5.94879e-07	-0.163589	-4.1799e-10	1.94871e-06	-1.0357	-4.1799e-10
25472776	chr1:25472776:G:A	9.73251e-15	-2.77212e-10	-1.27249	1.90321e-07	-2.77212e-10	-1.30323	1.4472e-06	-2.77212e-10	-1.33323
25473189	chr1:25473189:ACT:A	3.31164e-14	-2.77212e-10	-0.0479299	8.349e-07	-2.77212e-10	0.175365	8.57824e-06	-2.77212e-10	0.446364
25473190	chr1:25473190:CTCTG:C	5.58932e-14	0.475484	-4.1799e-10	3.98892e-05	4.04191	-4.1799e-10	6.53519e-05	2.47692	-4.1799e-10
25473331	chr1:25473331:G:A	2.09509e-14	-2.77212e-10	-0.505778	4.4077e-07	-2.77212e-10	-0.463425	3.79656e-06	-2.77212e-10	-0.36877
25473527	chr1:25473527:T:G	2.51791e-13	3.38415	-1.4035	5.26444e-08	-1.30858	-1.27981	3.59662e-07	-1.52264	-1.20281
25473774	chr1:25473774:C:T	1.94987e-14	-2.77212e-10	-0.577608	4.08519e-07	-2.77212e-10	-0.539409	3.58841e-06	-2.77212e-10	-0.425155
25474137	chr1:25474137:G:A	9.98413e-15	-2.77212e-10	-1.24696	2.42465e-07	-2.77212e-10	-1.06109	2.07312e-06	-2.77212e-10	-0.973808
25474299	chr1:25474299:C:T	2.98285e-14	1.23792	-1.39042	3.09987e-06	2.64212	-1.15495	7.22323e-06	1.52232	-1.24788
25474349	chr1:25474349:ACTTGTGTTTTGCTC:A	2.16927e-14	-2.77212e-10	-0.47098	4.56607e-07	-2.77212e-10	-0.428125	4.03062e-06	-2.77212e-10	-0.308945
25474906	chr1:25474906:G:C	2.36855e-14	-2.77212e-10	-0.383095	5.07757e-07	-2.77212e-10	-0.321944	4.83403e-06	-2.77212e-10	-0.127185
25475082	chr1:25475082:C:T	1.32268e-13	-2.77212e-10	1.33687	2.1874e-06	-2.77212e-10	1.13852	1.69118e-05	-2.77212e-10	1.12515
25475202	chr1:25475202:G:A	8.88285e-15	-2.77212e-10	-1.36384	2.3204e-07	-2.77212e-10	-1.10504	1.69926e-06	-2.77212e-10	-1.17267
25475269	chr1:25475269:C:T	5.75376e-15	-1.99856	0.200452	1.44463e-07	-1.56788	-0.0110412	1.19415e-06	-1.58183	0.0564011
25475478	chr1:25475478:G:A	4.66809e-15	-2.00721	-4.1799e-10	1.0148e-07	-1.93209	-4.1799e-10	1.06138e-06	-1.6433	-4.1799e-10
25475636	chr1:25475636:T:C	1.81812e-14	-2.77212e-10	-0.647571	2.47389e-07	-2.77212e-10	-1.04099	2.08442e-06	-2.77212e-10	-0.968374
25476255	chr1:25476255:A:C	8.60389e-15	-2.77212e-10	-1.39574	1.70515e-07	-2.77212e-10	-1.41312	1.32077e-06	-2.77212e-10	-1.42465
25476671	chr1:25476671:T:C	1.5311e-11	4.80967	1.2787	7.44111e-05	3.53199	1.13342	0.000156082	2.47842	0.869102
25477205	chr1:25477205:T:C	4.70703e-15	-1.9989	-4.1799e-10	9.39971e-08	-2.00868	-4.1799e-10	7.92682e-07	-1.9352	-4.1799e-10
25477336	chr1:25477336:G:A	1.08916e-14	-2.77212e-10	-1.15997	2.03853e-07	-2.77212e-10	-1.23455	1.56308e-06	-2.77212e-10	-1.2562
25477366	chr1:25477366:TA:T	1.50252e-14	-2.77212e-10	-0.838231	3.36156e-07	-2.77212e-10	-0.734373	3.07013e-06	-2.77212e-10	-0.581145
25477370	chr1:25477370:AAACC:A	1.5373e-14	-2.77212e-10	-0.815345	3.44603e-07	-2.77212e-10	-0.709555	3.15387e-06	-2.77212e-10	-0.554236
25477434	chr1:25477434:C:T	1.03277e-14	-2.77212e-10	-1.21313	1.94582e-07	-2.77212e-10	-1.2811	1.49471e-06	-2.77212e-10	-1.30093
25477965	chr1:25477965:G:A	1.82642e-14	-2.77212e-10	-0.643017	3.84689e-07	-2.77212e-10	-0.599511	3.07881e-06	-2.77212e-10	-0.578321
25478101	chr1:25478101:C:G	1.5137e-14	-2.77212e-10	-0.830817	3.38958e-07	-2.77212e-10	-0.726072	3.09789e-06	-2.77212e-10	-0.572144
25478231	chr1:25478231:C:T	3.13942e-14	-2.77212e-10	-0.101335	6.75819e-07	-2.77212e-10	-0.0360226	6.55508e-06	-2.77212e-10	0.177376
25478238	chr1:25478238:CTG:C	8.27161e-15	-2.77212e-10	-1.43513	1.669e-07	-2.77212e-10	-1.43455	1.32513e-06	-2.77212e-10	-1.42136
25478252	chr1:25478252:T:A	1.03256e-14	0.103491	-1.31682	2.70836e-05	4.64725	-0.992512	3.82335e-05	3.05964	-1.11879
25478517	chr1:25478517:T:C	8.65377e-15	-2.77212e-10	-1.38996	1.71162e-07	-2.77212e-10	-1.40934	1.32089e-06	-2.77212e-10	-1.42456
25478611	chr1:25478611:G:A	2.1044e-14	-2.77212e-10	-0.501341	3.79184e-07	-2.77212e-10	-0.613926	2.94722e-06	-2.77212e-10	-0.622001
25478705	chr1:25478705:T:G	8.95948e-15	-2.77212e-10	-1.35525	2.36188e-07	-2.77212e-10	-1.08732	1.72605e-06	-2.77212e-10	-1.15703
25478765	chr1:25478765:A:T	2.33946e-14	-2.77212e-10	-0.395453	4.93461e-07	-2.77212e-10	-0.350503	4.26642e-06	-2.77212e-10	-0.25209
25478959	chr1:25478959:T:A	4.71511e-15	-1.99719	-4.1799e-10	1.06144e-07	-1.88716	-4.1799e-10	1.14206e-06	-1.57003	-4.1799e-10
25479089	chr1:25479089:G:T	9.25444e-15	-2.77212e-10	-1.32285	1.87584e-07	-2.77212e-10	-1.31772	1.50922e-06	-2.77212e-10	-1.29127
25479255	chr1:25479255:T:A	1.16307e-14	-2.77212e-10	-1.09431	2.39573e-07	-2.77212e-10	-1.07309	2.04202e-06	-2.77212e-10	-0.988928
25479621	chr1:25479621:T:C	1.12977e-13	1.68815	-0.508927	3.89312e-06	2.91418	-1.19916	1.12146e-05	1.96989	-1.25554
25479932	chr1:25479932:C:T	8.8337e-15	-2.77212e-10	-1.36938	1.83344e-07	-2.77212e-10	-1.34058	1.4208e-06	-2.77212e-10	-1.35164
25480047	chr1:25480047:C:T	1.00429e-14	-2.77212e-10	-1.24109	2.13235e-07	-2.77212e-10	-1.18955	1.62937e-06	-2.77212e-10	-1.21467
25480358	chr1:25480358:A:G	1.49294e-14	-2.77212e-10	-0.844622	3.48954e-07	-2.77212e-10	-0.697008	2.75101e-06	-2.77212e-10	-0.690898
25481167	chr1:25481167:C:T	6.62323e-14	-2.77212e-10	0.645211	6.29476e-07	-2.77212e-10	-0.107061	5.48725e-06	-2.77212e-10	-0.00043758
25481590	chr1:25481590:C:T	1.22777e-14	-2.77212e-10	-1.04017	2.36855e-07	-2.77212e-10	-1.0845	1.80338e-06	-2.77212e-10	-1.1132
25481738	chr1:25481738:A:G	1.12919e-14	-2.77212e-10	-1.12387	1.80426e-07	-2.77212e-10	-1.35662	1.46232e-06	-2.77212e-10	-1.32284
25481896	chr1:25481896:T:C	1.74534e-14	-2.77212e-10	-0.688426	3.6677e-07	-2.77212e-10	-0.647213	2.94047e-06	-2.77212e-10	-0.624296
25481905	chr1:25481905:C:T	1.9676e-14	-2.77212e-10	-0.568557	4.00526e-07	-2.77212e-10	-0.559169	3.87637e-06	-2.77212e-10	-0.347967
25482059	chr1:25482059:A:C	8.28287e-15	-2.77212e-10	-1.43377	1.73095e-07	-2.77212e-10	-1.39811	1.40167e-06	-2.77212e-10	-1.3652
25482457	chr1:25482457:T:C	1.0599e-13	1.61383	-0.498437	4.27576e-06	3.0025	-1.19373	1.22938e-05	2.05738	-1.25115
25482498	chr1:25482498:A:G	1.53571e-14	-2.77212e-10	-0.816382	3.60345e-07	-2.77212e-10	-0.664885	2.83547e-06	-2.77212e-10	-0.660657
25482566	chr1:25482566:A:G	7.67259e-15	-0.185522	-1.32478	2.87403e-05	5.15065	-1.43654	4.23422e-05	3.45353	-1.41061
25482596	chr1:25482596:C:A	1.19769e-14	-2.77212e-10	-1.06498	2.28597e-07	-2.77212e-10	-1.11999	1.66167e-06	-2.77212e-10	-1.19504
25483265	chr1:25483265:G:A	1.13092e-14	-2.77212e-10	-1.12234	2.16758e-07	-2.77212e-10	-1.17317	1.5865e-06	-2.77212e-10	-1.24133
25483559	chr1:25483559:C:G	1.57507e-14	-2.77212e-10	-0.791075	3.53921e-07	-2.77212e-10	-0.682875	3.24776e-06	-2.77212e-10	-0.524898
25484394	chr1:25484394:A:T	8.56661e-15	-2.77212e-10	-1.40009	1.75996e-07	-2.77212e-10	-1.38148	1.37738e-06	-2.77212e-10	-1.38268
25484997	chr1:25484997:G:A	1.61206e-07	16.7849	-1.43465	3.11121e-05	5.22042	-1.42701	0.000616754	6.14495	-1.42334
25485350	chr1:25485350:A:G	1.19613e-14	-2.77212e-10	-1.06628	2.46428e-07	-2.77212e-10	-1.04488	2.10686e-06	-2.77212e-10	-0.957666
25485936	chr1:25485936:C:T	1.14692e-14	-2.77212e-10	-1.10829	2.19608e-07	-2.77212e-10	-1.1601	1.60493e-06	-2.77212e-10	-1.22978
25486222	chr1:25486222:A:C	1.36819e-13	-2.77212e-10	1.3707	2.26165e-06	-2.77212e-10	1.1719	1.72557e-05	-2.77212e-10	1.14528
25486368	chr1:25486368:A:G	1.01184e-14	0.139094	-1.3727	2.2663e-05	4.58397	-1.10743	3.31775e-05	3.01231	-1.21331
25487129	chr1:25487129:T:C	1.04198e-13	1.61508	-0.516741	4.21926e-06	2.99854	-1.20307	1.21379e-05	2.05254	-1.25908
25487176	chr1:25487176:C:T	3.48641e-14	-2.77212e-10	0.00349916	7.49979e-07	-2.77212e-10	0.0680983	7.34224e-06	-2.77212e-10	0.290779
25487320	chr1:25487320:C:A	1.22308e-13	1.72927	-0.470683	3.78956e-06	2.86782	-1.17976	1.1e-05	1.93372	-1.23869
25487505	chr1:25487505:C:T	1.39617e-13	-2.77212e-10	1.39095	2.2967e-06	-2.77212e-10	1.18728	1.78465e-05	-2.77212e-10	1.17894
25487858	chr1:25487858:A:G	1.34205e-14	-2.77212e-10	-0.951176	2.79784e-07	-2.77212e-10	-0.917931	2.31073e-06	-2.77212e-10	-0.865302
25488349	chr1:25488349:C:T	1.80089e-14	-2.77212e-10	-0.65709	2.45763e-07	-2.77212e-10	-1.04758	2.06955e-06	-2.77212e-10	-0.975535
25488826	chr1:25488826:A:G	8.53437e-15	-1.40386	-4.1799e-10	9.47153e-08	-2.00107	-4.1799e-10	7.36522e-07	-2.00868	-4.1799e-10
25489072	chr1:25489072:C:T	8.92658e-15	-2.77212e-10	-1.35892	2.33864e-07	-2.77212e-10	-1.09721	1.71311e-06	-2.77212e-10	-1.16455
25489114	chr1:25489114:C:T	1.64714e-14	-2.77212e-10	-0.746331	3.7144e-07	-2.77212e-10	-0.63456	3.42439e-06	-2.77212e-10	-0.471942
25490167	chr1:25490167:CATA:C	0.000422844	22.4284	0.793883	3.59237e-08	-1.87098	-1.09957	2.19674e-07	-2.0092	-1.20927
25490356	chr1:25490356:T:C	0.000384851	22.3259	0.802234	3.63285e-08	-1.86306	-1.09629	2.20471e-07	-2.00835	-1.2065
25490394	chr1:25490394:T:G	5.46697e-14	-2.77212e-10	0.453351	1.16354e-06	-2.77212e-10	0.507274	6.14471e-06	-2.77212e-10	0.112726
25490455	chr1:25490455:A:C	1.35872e-14	-2.77212e-10	-0.938826	2.56673e-07	-2.77212e-10	-1.00415	1.83858e-06	-2.77212e-10	-1.09387
25490740	chr1:25490740:A:G	1.50411e-14	-2.77212e-10	-0.837168	3.3668e-07	-2.77212e-10	-0.732815	3.07096e-06	-2.77212e-10	-0.580874
25490789	chr1:25490789:TTAATA:T	5.25282e-14	-2.77212e-10	0.413393	1.11786e-06	-2.77212e-10	0.467221	5.92795e-06	-2.77212e-10	0.076814
25491097	chr1:25491097:C:T	5.38276e-14	-2.77212e-10	0.437829	1.14514e-06	-2.77212e-10	0.491333	6.05817e-06	-2.77212e-10	0.0985424
25491907	chr1:25491907:G:A	8.92904e-15	0.0466063	-1.40525	2.23495e-05	4.65448	-1.19187	3.24159e-05	3.05874	-1.28296
25491961	chr1:25491961:C:T	6.19114e-05	21.6459	-0.344899	2.81861e-08	-1.81051	-1.40261	1.77577e-07	-1.9959	-1.43531
25492268	chr1:25492268:C:T	9.59069e-15	-1.28716	-4.1799e-10	9.44945e-08	-2.00341	-4.1799e-10	7.52915e-07	-1.98667	-4.1799e-10
25492383	chr1:25492383:A:G	2.5429e-11	4.58084	2.01485	0.00012284	3.31712	1.84957	0.000252132	2.28174	1.54535
25493141	chr1:25493141:G:T	9.25749e-15	-2.77212e-10	-1.32253	1.87644e-07	-2.77212e-10	-1.3174	1.50978e-06	-2.77212e-10	-1.2909
25493672	chr1:25493672:A:C	1.55081e-14	-2.77212e-10	-0.806597	3.65822e-07	-2.77212e-10	-0.649802	2.87934e-06	-2.77212e-10	-0.645305
25494462	chr1:25494462:G:A	1.56138e-14	-2.77212e-10	-0.799803	3.66895e-07	-2.77212e-10	-0.646873	2.88992e-06	-2.77212e-10	-0.641635
25494486	chr1:25494486:G:A	8.33738e-15	-2.77212e-10	-1.42721	1.76437e-07	-2.77212e-10	-1.37899	1.43848e-06	-2.77212e-10	-1.33928
25495012	chr1:25495012:G:A	2.97537e-14	-2.77212e-10	-0.155005	5.25464e-07	-2.77212e-10	-0.287667	4.10135e-06	-2.77212e-10	-0.29155
25495197	chr1:25495197:G:T	9.61704e-15	0.0745427	-1.35896	2.61899e-05	4.69871	-1.07753	3.75174e-05	3.11131	-1.18937
25495346	chr1:25495346:C:T	7.54837e-15	-0.174907	-1.35172	2.81413e-05	5.1283	-1.43525	4.0908e-05	3.43092	-1.42246
25495487	chr1:25495487:G:A	1.18901e-13	-2.77212e-10	1.23033	1.9726e-06	-2.77212e-10	1.03516	1.52806e-05	-2.77212e-10	1.02372
25495711	chr1:25495711:A:C	2.18321e-14	0.107623	-0.5722	0.000118651	4.93264	0.199359	0.000228184	3.56849	0.158793
25495734	chr1:25495734:T:C	3.01712e-14	0.0587715	-0.19984	0.000199789	5.01641	0.636658	0.000384881	3.63927	0.610803
25495774	chr1:25495774:C:T	3.63297e-14	-2.77212e-10	0.0446788	8.31115e-07	-2.77212e-10	0.170821	6.86644e-06	-2.77212e-10	0.22378
25495780	chr1:25495780:A:G	1.07665e-14	0.216582	-1.3881	1.87582e-05	4.43132	-1.14388	2.79413e-05	2.87027	-1.24303
25496852	chr1:25496852:A:G	9.99377e-15	-2.77212e-10	-1.246	2.12079e-07	-2.77212e-10	-1.19499	1.62087e-06	-2.77212e-10	-1.2199
25497440	chr1:25497440:G:GA	1.58267e-14	-2.77212e-10	-0.786261	3.7239e-07	-2.77212e-10	-0.632006	2.93335e-06	-2.77212e-10	-0.62672
25497833	chr1:25497833:C:T	1.12263e-14	-2.77212e-10	-1.12969	1.79752e-07	-2.77212e-10	-1.36037	1.45715e-06	-2.77212e-10	-1.32639
25497845	chr1:25497845:G:A	1.14848e-14	-2.77212e-10	-1.10693	2.19904e-07	-2.77212e-10	-1.15876	1.60622e-06	-2.77212e-10	-1.22898
25498007	chr1:25498007:C:T	2.04049e-12	4.07299	-4.1799e-10	1.04374e-07	-1.90396	-4.1799e-10	1.00265e-06	-1.70022	-4.1799e-10
25498898	chr1:25498898:A:C	8.78718e-15	-2.77212e-10	-1.37466	1.7326e-07	-2.77212e-10	-1.39715	1.33187e-06	-2.77212e-10	-1.41628
25499100	chr1:25499100:A:G	2.04346e-14	-2.77212e-10	-0.530728	3.68875e-07	-2.77212e-10	-0.64149	2.86938e-06	-2.77212e-10	-0.648768
25499290	chr1:25499290:G:A	9.19135e-15	0.0300168	-1.35971	2.83419e-05	4.77956	-1.07941	4.00407e-05	3.17744	-1.19041
25499393	chr1:25499393:T:G	1.60306e-14	-2.77212e-10	-0.773461	3.49648e-07	-2.77212e-10	-0.695019	3.28479e-06	-2.77212e-10	-0.513561
25499555	chr1:25499555:A:G	2.22467e-14	-2.77212e-10	-0.445765	4.76375e-07	-2.77212e-10	-0.385743	3.87233e-06	-2.77212e-10	-0.349007
25500011	chr1:25500011:A:G	6.32883e-15	-0.305043	-1.3978	3.737e-05	5.39775	-1.42108	5.15103e-05	3.67528	-1.43636
25501071	chr1:25501071:CATGATGCACTA:C	1.12773e-14	-2.77212e-10	-1.12516	2.85535e-07	-2.77212e-10	-0.897584	2.48355e-06	-2.77212e-10	-0.793177
25501520	chr1:25501520:C:T	1.16856e-14	-2.77212e-10	-1.0896	1.84233e-07	-2.77212e-10	-1.33574	1.49877e-06	-2.77212e-10	-1.29822
25501824	chr1:25501824:C:T	5.71115e-14	-2.77212e-10	0.497049	1.16886e-06	-2.77212e-10	0.511837	6.21496e-06	-2.77212e-10	0.124094
25502239	chr1:25502239:C:T	8.55557e-15	-1.40138	-4.1799e-10	1.12125e-07	-1.83234	-4.1799e-10	8.8318e-07	-1.82709	-4.1799e-10
25502243	chr1:25502243:T:G	1.39928e-14	-2.77212e-10	-0.909415	2.90028e-07	-2.77212e-10	-0.88197	2.41312e-06	-2.77212e-10	-0.821944
25502267	chr1:25502267:T:C	8.37116e-14	1.53658	-0.657164	4.30161e-06	3.08601	-1.27121	1.2372e-05	2.13057	-1.318
25502372	chr1:25502372:G:A	1.71546e-14	-2.77212e-10	-0.705692	3.60284e-07	-2.77212e-10	-0.665056	2.88276e-06	-2.77212e-10	-0.644116
25502436	chr1:25502436:T:C	1.72949e-14	-2.77212e-10	-0.697546	4.11825e-07	-2.77212e-10	-0.531349	3.2387e-06	-2.77212e-10	-0.527693
25502663	chr1:25502663:T:TTCC	2.24722e-14	-2.77212e-10	-0.43568	4.72383e-07	-2.77212e-10	-0.394158	4.20433e-06	-2.77212e-10	-0.266751
25502667	chr1:25502667:T:G	4.8174e-14	-2.77212e-10	0.326862	7.77873e-07	-2.77212e-10	0.104616	6.61375e-06	-2.77212e-10	0.186286
25503283	chr1:25503283:T:C	6.62591e-14	-2.77212e-10	0.645614	1.48587e-06	-2.77212e-10	0.751811	1.22675e-05	-2.77212e-10	0.80409
25503511	chr1:25503511:T:C	1.14472e-13	-2.77212e-10	1.19237	1.89779e-06	-2.77212e-10	0.996498	1.47932e-05	-2.77212e-10	0.991301
25503622	chr1:25503622:T:C	1.44878e-14	-2.77212e-10	-0.874649	3.00137e-07	-2.77212e-10	-0.847708	2.50972e-06	-2.77212e-10	-0.782693
25503673	chr1:25503673:GTCC:G	2.31573e-14	-2.77212e-10	-0.405648	3.98145e-07	-2.77212e-10	-0.565132	3.2329e-06	-2.77212e-10	-0.529485
25503740	chr1:25503740:G:A	3.99234e-14	0.139005	-4.1799e-10	3.14737e-06	1.50238	-4.1799e-10	1.85005e-05	1.21493	-4.1799e-10
25504400	chr1:25504400:G:A	7.19475e-14	-2.77212e-10	0.727979	1.53231e-06	-2.77212e-10	0.782585	7.83954e-06	-2.77212e-10	0.356315
25504698	chr1:25504698:C:G	1.1907e-14	-2.77212e-10	-1.07083	2.45432e-07	-2.77212e-10	-1.04893	2.09745e-06	-2.77212e-10	-0.962141
25506080	chr1:25506080:G:A	1.11014e-14	-2.77212e-10	-1.14089	2.15467e-07	-2.77212e-10	-1.17914	1.64507e-06	-2.77212e-10	-1.20508
25506657	chr1:25506657:C:T	4.71621e-15	-1.99695	-4.1799e-10	9.49758e-08	-1.99833	-4.1799e-10	8.37755e-07	-1.87989	-4.1799e-10
25506686	chr1:25506686:A:T	8.40386e-15	-2.77212e-10	-1.41927	1.72065e-07	-2.77212e-10	-1.40408	1.42389e-06	-2.77212e-10	-1.34947
25506757	chr1:25506757:C:T	8.58479e-15	0.0345701	-1.43254	7.53155e-06	3.75974	-1.38483	1.15754e-05	2.17598	-1.42996
25506907	chr1:25506907:G:A	8.26015e-15	-2.77212e-10	-1.43652	1.66569e-07	-2.77212e-10	-1.43654	1.31057e-06	-2.77212e-10	-1.43241
25507275	chr1:25507275:G:A	1.19302e-14	-2.77212e-10	-1.06889	2.25648e-07	-2.77212e-10	-1.13297	1.71238e-06	-2.77212e-10	-1.16498
25507521	chr1:25507521:C:G	1.20294e-14	-2.77212e-10	-1.0606	2.27335e-07	-2.77212e-10	-1.12552	1.7244e-06	-2.77212e-10	-1.15798
25508241	chr1:25508241:T:G	9.86185e-15	0.172824	-1.43211	6.04227e-06	3.54068	-1.38609	9.52232e-06	1.98109	-1.43032
25508283	chr1:25508283:A:G	8.60107e-15	-2.77212e-10	-1.39607	1.76783e-07	-2.77212e-10	-1.37702	1.37874e-06	-2.77212e-10	-1.38169
25508477	chr1:25508477:C:T	7.1484e-15	-0.186173	-1.3949	4.09428e-08	-1.46981	-1.36996	2.7242e-07	-1.7039	-1.29938
25508510	chr1:25508510:C:T	1.07409e-14	-2.77212e-10	-1.17389	2.21682e-07	-2.77212e-10	-1.1507	1.80678e-06	-2.77212e-10	-1.11132
25508840	chr1:25508840:A:T	8.30326e-15	-2.77212e-10	-1.43131	1.69033e-07	-2.77212e-10	-1.42186	1.38138e-06	-2.77212e-10	-1.37978
25509252	chr1:25509252:T:A	1.88761e-14	-2.77212e-10	-0.610063	3.97098e-07	-2.77212e-10	-0.567765	3.19201e-06	-2.77212e-10	-0.542214
25509606	chr1:25509606:A:G	1.35253e-14	-2.77212e-10	-0.943395	3.12178e-07	-2.77212e-10	-0.808373	2.46567e-06	-2.77212e-10	-0.8004
25509767	chr1:25509767:G:A	9.51915e-15	-2.77212e-10	-1.29465	1.91254e-07	-2.77212e-10	-1.29835	1.38883e-06	-2.77212e-10	-1.37441
25509847	chr1:25509847:A:C	8.37048e-15	-2.77212e-10	-1.42325	1.71066e-07	-2.77212e-10	-1.4099	1.41089e-06	-2.77212e-10	-1.35864
25511472	chr1:25511472:T:C	2.07523e-14	-2.77212e-10	-0.515298	3.57453e-07	-2.77212e-10	-0.672943	2.9719e-06	-2.77212e-10	-0.613662
25511874	chr1:25511874:C:T	3.65584e-14	-0.028272	0.079224	1.63337e-05	3.71939	-0.570354	3.85114e-05	2.04722	-0.0991333
25512113	chr1:25512113:GTAAAC:G	8.29102e-15	-2.77212e-10	-1.43279	1.66612e-07	-2.77212e-10	-1.43628	1.30623e-06	-2.77212e-10	-1.43572
25512722	chr1:25512722:TAAAATAAAATAAAAA:T	4.46391e-14	-2.77212e-10	0.250653	9.51249e-07	-2.77212e-10	0.305828	5.09972e-06	-2.77212e-10	-0.0736797
25513297	chr1:25513297:G:A	8.32258e-15	-2.77212e-10	-1.42899	1.6963e-07	-2.77212e-10	-1.41833	1.38995e-06	-2.77212e-10	-1.37359
25513451	chr1:25513451:C:T	2.25205e-14	-2.77212e-10	-0.433533	4.70265e-07	-2.77212e-10	-0.398651	4.19357e-06	-2.77212e-10	-0.269313
25513506	chr1:25513506:G:T	8.28236e-15	-2.77212e-10	-1.43383	1.68246e-07	-2.77212e-10	-1.42652	1.36771e-06	-2.77212e-10	-1.38973
25513545	chr1:25513545:A:T	2.49164e-14	-2.77212e-10	-0.332433	5.22276e-07	-2.77212e-10	-0.293751	4.67979e-06	-2.77212e-10	-0.159611
25513555	chr1:25513555:T:C	1.12166e-14	0.298553	-1.42912	4.94898e-06	3.34979	-1.3948	8.18405e-06	1.83009	-1.43077
25513690	chr1:25513690:A:G	2.29447e-14	-0.41487	-4.1799e-10	1.55599e-07	-1.50467	-4.1799e-10	1.66067e-06	-1.19565	-4.1799e-10
25513735	chr1:25513735:G:A	1.12938e-14	0.310357	-1.43406	4.98693e-06	3.3412	-1.37857	8.15848e-06	1.82012	-1.42392
25513949	chr1:25513949:T:A	2.49164e-14	-2.77212e-10	-0.332433	5.22276e-07	-2.77212e-10	-0.293751	4.67979e-06	-2.77212e-10	-0.159611
25514077	chr1:25514077:G:A	1.98218e-14	-2.77212e-10	-0.561177	3.37313e-07	-2.77212e-10	-0.730935	2.79583e-06	-2.77212e-10	-0.674737
25514283	chr1:25514283:C:T	1.15381e-14	0.20674	-1.30904	5.53983e-06	3.49974	-1.43197	9.47201e-06	1.93362	-1.38814
25514305	chr1:25514305:G:A	1.25585e-14	-2.77212e-10	-1.01756	2.85798e-07	-2.77212e-10	-0.896663	2.26244e-06	-2.77212e-10	-0.886422
25514479	chr1:25514479:C:T	8.87464e-15	-2.77212e-10	-1.36476	1.78511e-07	-2.77212e-10	-1.3673	1.33114e-06	-2.77212e-10	-1.41683
25514663	chr1:25514663:C:T	4.69347e-14	-2.77212e-10	0.300799	1.01512e-06	-2.77212e-10	0.370817	8.35103e-06	-2.77212e-10	0.41952
25514718	chr1:25514718:G:T	1.80867e-14	-2.77212e-10	-0.652783	3.09911e-07	-2.77212e-10	-0.815663	2.53591e-06	-2.77212e-10	-0.772311
25514763	chr1:25514763:C:T	9.50544e-15	-2.77212e-10	-1.29609	2.00421e-07	-2.77212e-10	-1.25153	1.53951e-06	-2.77212e-10	-1.2714
25514866	chr1:25514866:C:T	8.29808e-15	-2.77212e-10	-1.43193	1.68825e-07	-2.77212e-10	-1.42308	1.37795e-06	-2.77212e-10	-1.38227
25515140	chr1:25515140:C:T	1.09308e-14	0.150542	-1.30692	6.0628e-06	3.58936	-1.43138	1.02032e-05	2.00561	-1.38578
25515222	chr1:25515222:TCTGCCCCAGGGA:T	8.2972e-15	-2.77212e-10	-1.43204	1.68947e-07	-2.77212e-10	-1.42236	1.38988e-06	-2.77212e-10	-1.37365
25515281	chr1:25515281:A:T	8.3567e-15	-2.77212e-10	-1.42489	1.70869e-07	-2.77212e-10	-1.41105	1.4203e-06	-2.77212e-10	-1.352
25516282	chr1:25516282:C:T	1.48696e-14	-2.77212e-10	-0.848641	3.0254e-07	-2.77212e-10	-0.839734	2.1926e-06	-2.77212e-10	-0.917778
25516336	chr1:25516336:C:T	9.89834e-15	-2.77212e-10	-1.25559	2.08354e-07	-2.77212e-10	-1.21271	1.84215e-06	-2.77212e-10	-1.09193
25516454	chr1:25516454:A:C	2.06074e-14	0.899025	-1.42133	3.64395e-06	2.82642	-1.17755	7.50759e-06	1.56281	-1.24976
25516681	chr1:25516681:T:C	3.11076e-15	-1.41484	-0.998249	4.62905e-08	-1.79719	-0.91982	3.84067e-07	-1.97585	-0.683957
25516791	chr1:25516791:G:A	2.52181e-15	-1.77184	-0.851147	4.50221e-08	-1.97853	-0.766266	4.35287e-07	-2.00333	-0.531284
25517676	chr1:25517676:G:A	8.26317e-15	-2.77212e-10	-1.43615	1.66565e-07	-2.77212e-10	-1.43656	1.30865e-06	-2.77212e-10	-1.43387
25517682	chr1:25517682:C:T	8.2865e-15	-2.77212e-10	-1.43333	1.66835e-07	-2.77212e-10	-1.43494	1.30542e-06	-2.77212e-10	-1.43634
25518223	chr1:25518223:G:A	2.10825e-14	0.777932	-1.27744	5.16862e-06	2.9407	-0.942283	1.13984e-05	1.67043	-0.939819
25518226	chr1:25518226:C:T	1.07797e-14	-2.77212e-10	-1.17029	2.17728e-07	-2.77212e-10	-1.1687	1.85351e-06	-2.77212e-10	-1.08578
25518581	chr1:25518581:C:T	1.30784e-14	-2.77212e-10	-0.976999	3.01384e-07	-2.77212e-10	-0.843563	1.89723e-06	-2.77212e-10	-1.06247
25518759	chr1:25518759:T:G	3.77024e-15	-1.36985	-0.850972	5.55494e-08	-1.77087	-0.763807	4.65398e-07	-1.96544	-0.502288
25518781	chr1:25518781:G:A	8.27105e-15	-2.77212e-10	-1.4352	1.6664e-07	-2.77212e-10	-1.43611	1.30676e-06	-2.77212e-10	-1.43532
25518808	chr1:25518808:T:C	7.59633e-15	-0.612373	-0.90792	8.61772e-08	-1.27134	-0.824199	5.86758e-07	-1.66338	-0.572624
25518956	chr1:25518956:G:T	8.72285e-15	-0.0398046	-1.34221	4.13615e-07	0.228893	-0.755906	8.16304e-07	-1.14803	-0.7578
25519072	chr1:25519072:G:C	9.52809e-15	-2.77212e-10	-1.29371	1.99403e-07	-2.77212e-10	-1.25662	1.74576e-06	-2.77212e-10	-1.14567
25519251	chr1:25519251:T:C	9.05974e-15	-2.77212e-10	-1.34412	1.79733e-07	-2.77212e-10	-1.36048	1.3425e-06	-2.77212e-10	-1.40833
25519432	chr1:25519432:A:G	4.6934e-15	-2.0018	-4.1799e-10	1.0522e-07	-1.89589	-4.1799e-10	7.35243e-07	-2.01042	-4.1799e-10
25519778	chr1:25519778:C:T	8.26046e-15	-2.77212e-10	-1.43648	1.66677e-07	-2.77212e-10	-1.43589	1.31451e-06	-2.77212e-10	-1.4294
25519872	chr1:25519872:G:A	3.53575e-15	-1.35029	-0.93474	5.15236e-08	-1.75622	-0.853684	4.21891e-07	-1.95853	-0.607344
25520013	chr1:25520013:A:G	3.3458e-15	-1.41565	-0.924596	5.00082e-08	-1.79734	-0.842421	4.1995e-07	-1.97598	-0.594509
25520048	chr1:25520048:G:A	2.53648e-13	-2.77212e-10	1.98799	4.64226e-06	-2.77212e-10	1.89101	3.17748e-05	-2.77212e-10	1.75581
25520159	chr1:25520159:A:G	3.50282e-15	-1.41629	-0.878104	5.01567e-08	-1.85876	-0.778035	4.41859e-07	-1.99891	-0.520724
25520458	chr1:25520458:A:G	3.30002e-15	-1.43078	-0.923252	4.96153e-08	-1.8062	-0.841446	4.19124e-07	-1.97947	-0.592978
25520913	chr1:25520913:A:G	2.8546e-15	-1.5338	-0.965224	4.47434e-08	-1.86578	-0.885225	3.90349e-07	-1.99977	-0.643811
25521017	chr1:25521017:G:A	3.29448e-15	-1.43143	-0.924277	4.95495e-08	-1.80661	-0.842369	4.18458e-07	-1.97963	-0.594414
25521290	chr1:25521290:A:G	1.01353e-14	-2.77212e-10	-1.23194	2.16066e-07	-2.77212e-10	-1.17636	1.94056e-06	-2.77212e-10	-1.03989
25521295	chr1:25521295:A:G	1.00281e-14	-2.77212e-10	-1.24257	2.13501e-07	-2.77212e-10	-1.1883	1.91209e-06	-2.77212e-10	-1.05467
25521298	chr1:25521298:T:C	1.00431e-14	-2.77212e-10	-1.24107	2.13917e-07	-2.77212e-10	-1.18636	1.91729e-06	-2.77212e-10	-1.05195
25521319	chr1:25521319:G:A	1.06273e-14	-2.77212e-10	-1.18453	2.27066e-07	-2.77212e-10	-1.12671	2.02586e-06	-2.77212e-10	-0.996869
25521357	chr1:25521357:C:T	2.01039e-14	-0.547046	-4.1799e-10	9.75258e-08	-1.97183	-4.1799e-10	1.15017e-06	-1.56296	-4.1799e-10
25521427	chr1:25521427:A:G	3.6058e-15	-1.01569	-1.24972	4.51793e-08	-1.5481	-1.19321	3.05867e-07	-1.83067	-1.0568
25521622	chr1:25521622:C:T	1.01838e-14	-2.77212e-10	-1.22716	2.17257e-07	-2.77212e-10	-1.17087	1.95275e-06	-2.77212e-10	-1.03363
25521623	chr1:25521623:C:G	1.01814e-14	-2.77212e-10	-1.2274	2.17233e-07	-2.77212e-10	-1.17098	1.95177e-06	-2.77212e-10	-1.03413
25522033	chr1:25522033:C:T	8.46103e-15	-2.77212e-10	-1.41249	1.69808e-07	-2.77212e-10	-1.41728	1.31394e-06	-2.77212e-10	-1.42983
25522063	chr1:25522063:ACT:A	9.43489e-15	-2.77212e-10	-1.30354	1.99116e-07	-2.77212e-10	-1.25806	1.72973e-06	-2.77212e-10	-1.1549
25522112	chr1:25522112:C:T	9.39858e-15	-2.77212e-10	-1.3074	1.84808e-07	-2.77212e-10	-1.33263	1.39187e-06	-2.77212e-10	-1.37222
25522198	chr1:25522198:G:A	9.91198e-15	-2.77212e-10	-1.25421	1.88432e-07	-2.77212e-10	-1.31321	1.45125e-06	-2.77212e-10	-1.33044
25522317	chr1:25522317:TC:T	9.75379e-15	-2.77212e-10	-1.2703	2.06936e-07	-2.77212e-10	-1.21954	1.83741e-06	-2.77212e-10	-1.09451
25523252	chr1:25523252:G:A	1.14822e-14	-2.77212e-10	-1.10716	2.36637e-07	-2.77212e-10	-1.08542	1.94374e-06	-2.77212e-10	-1.03825
25523360	chr1:25523360:T:C	3.62395e-14	1.20549	-1.16329	1.61247e-06	2.17922	-1.34564	3.60449e-06	0.91131	-1.33199
25523451	chr1:25523451:C:T	1.24488e-14	0.198292	-1.22462	5.15692e-06	3.4038	-1.40765	8.77318e-06	1.78521	-1.31638
25523731	chr1:25523731:C:T	1.16254e-14	-2.77212e-10	-1.09476	2.46544e-07	-2.77212e-10	-1.04441	2.07412e-06	-2.77212e-10	-0.973327
25524127	chr1:25524127:A:C	8.26774e-15	-2.77212e-10	-1.4356	1.666e-07	-2.77212e-10	-1.43635	1.3073e-06	-2.77212e-10	-1.4349
25524505	chr1:25524505:C:G	3.11041e-14	-2.77212e-10	-0.110618	5.2187e-07	-2.77212e-10	-0.29453	4.36907e-06	-2.77212e-10	-0.228314
25525107	chr1:25525107:C:T	9.82028e-15	-2.77212e-10	-1.26351	1.92263e-07	-2.77212e-10	-1.29308	1.47218e-06	-2.77212e-10	-1.31612
25525138	chr1:25525138:A:G	1.49518e-14	-2.77212e-10	-0.843126	3.20219e-07	-2.77212e-10	-0.782944	2.6077e-06	-2.77212e-10	-0.744398
25525190	chr1:25525190:C:A	1.39825e-14	-2.77212e-10	-0.91015	2.98439e-07	-2.77212e-10	-0.853381	2.42518e-06	-2.77212e-10	-0.81696
25525728	chr1:25525728:G:A	1.96792e-15	-1.43917	-1.43181	2.7191e-08	-1.81605	-1.43301	1.81971e-07	-1.9936	-1.41318
25525993	chr1:25525993:C:G	2.67713e-14	-2.77212e-10	-0.260627	5.56725e-07	-2.77212e-10	-0.229875	4.99855e-06	-2.77212e-10	-0.0937166
25526102	chr1:25526102:A:T	3.18316e-14	0.923384	-1.01088	2.12994e-06	2.42204	-1.31013	4.87391e-06	1.05135	-1.17031
25526183	chr1:25526183:C:A	1.26444e-14	-2.77212e-10	-1.01074	2.56118e-07	-2.77212e-10	-1.00631	2.11009e-06	-2.77212e-10	-0.956133
25526432	chr1:25526432:A:G	4.47872e-14	1.39814	-1.14418	1.59951e-06	2.19194	-1.36643	4.0511e-06	1.10141	-1.40529
25526575	chr1:25526575:G:A	8.61081e-15	-1.39494	-4.1799e-10	1.55568e-07	-1.50487	-4.1799e-10	7.84775e-07	-1.94522	-4.1799e-10
25526747	chr1:25526747:A:G	8.6603e-15	-2.77212e-10	-1.38921	1.73384e-07	-2.77212e-10	-1.39644	1.33214e-06	-2.77212e-10	-1.41608
25526760	chr1:25526760:G:A	9.18322e-15	-2.77212e-10	-1.33058	1.67066e-07	-2.77212e-10	-1.43356	1.32297e-06	-2.77212e-10	-1.42299
25527184	chr1:25527184:G:A	8.9202e-15	-2.77212e-10	-1.35964	1.74574e-07	-2.77212e-10	-1.3896	1.53945e-06	-2.77212e-10	-1.27144
25527537	chr1:25527537:G:T	8.91057e-15	-2.77212e-10	-1.36072	1.89876e-07	-2.77212e-10	-1.30558	1.34601e-06	-2.77212e-10	-1.40572
25527564	chr1:25527564:C:A	1.26154e-14	-2.77212e-10	-1.01304	2.37694e-07	-2.77212e-10	-1.08096	1.80207e-06	-2.77212e-10	-1.11393
25527638	chr1:25527638:G:A	5.15801e-15	-1.90741	-4.1799e-10	1.51825e-07	-1.52922	-4.1799e-10	1.48468e-06	-1.30766	-4.1799e-10
25527644	chr1:25527644:T:C	8.42285e-15	-2.77212e-10	-1.41701	1.67594e-07	-2.77212e-10	-1.4304	1.40128e-06	-2.77212e-10	-1.36548
25527698	chr1:25527698:G:C	4.99486e-14	-2.77212e-10	0.363037	1.04047e-06	-2.77212e-10	0.395483	9.62711e-06	-2.77212e-10	0.561718
25528077	chr1:25528077:C:G	2.03037e-14	-2.77212e-10	-0.537156	3.39808e-07	-2.77212e-10	-0.723567	2.83202e-06	-2.77212e-10	-0.661874
25528117	chr1:25528117:C:T	3.94389e-15	-0.760967	-1.41482	2.2352e-08	-2.01048	-1.43455	1.82268e-07	-1.99184	-1.4133
25528181	chr1:25528181:G:A	5.04492e-14	-2.77212e-10	0.373009	1.05026e-06	-2.77212e-10	0.404845	9.71858e-06	-2.77212e-10	0.571174
25528187	chr1:25528187:C:T	8.54289e-15	-2.77212e-10	-1.40286	1.71258e-07	-2.77212e-10	-1.40878	1.32097e-06	-2.77212e-10	-1.4245
25528452	chr1:25528452:C:T	1.23733e-14	-2.77212e-10	-1.03241	2.35939e-07	-2.77212e-10	-1.08838	1.72566e-06	-2.77212e-10	-1.15725
25528522	chr1:25528522:C:T	8.28144e-15	-2.77212e-10	-1.43394	1.66936e-07	-2.77212e-10	-1.43434	1.30614e-06	-2.77212e-10	-1.43579
25528534	chr1:25528534:G:A	5.47484e-15	-1.84779	-4.1799e-10	1.66174e-07	-1.43891	-4.1799e-10	1.6283e-06	-1.21533	-4.1799e-10
25528583	chr1:25528583:G:A	5.12479e-14	-2.77212e-10	0.388716	1.06744e-06	-2.77212e-10	0.421068	9.88233e-06	-2.77212e-10	0.587883
25528602	chr1:25528602:C:T	3.35148e-14	-2.77212e-10	-0.0359716	7.12186e-07	-2.77212e-10	0.0163914	5.86405e-06	-2.77212e-10	0.0659758
25528603	chr1:25528603:A:G	4.31051e-14	1.64532	-1.42963	1.10937e-06	1.87076	-1.41116	3.14628e-06	0.810329	-1.36697
25528930	chr1:25528930:T:C	1.44225e-14	-2.77212e-10	-0.879169	2.8413e-07	-2.77212e-10	-0.902516	2.03199e-06	-2.77212e-10	-0.993848
25529170	chr1:25529170:T:C	5.59423e-14	-2.77212e-10	0.476364	1.16642e-06	-2.77212e-10	0.509749	1.0843e-05	-2.77212e-10	0.680651
25530581	chr1:25530581:G:A	8.31557e-15	-2.77212e-10	-1.42983	1.69761e-07	-2.77212e-10	-1.41755	1.32029e-06	-2.77212e-10	-1.42501
25530719	chr1:25530719:A:G	4.74219e-15	-1.99146	-4.1799e-10	2.32243e-07	-1.10416	-4.1799e-10	1.28459e-06	-1.45243	-4.1799e-10
25531592	chr1:25531592:G:A	2.36998e-14	0.972284	-1.35478	1.63031e-06	2.28091	-1.43633	3.27628e-06	0.900129	-1.41628
25531809	chr1:25531809:C:T	2.91261e-14	1.24955	-1.42588	1.78757e-06	2.35387	-1.4172	4.3918e-06	1.15434	-1.37747
25531834	chr1:25531834:G:A	2.85874e-14	1.23123	-1.42622	1.8348e-06	2.37945	-1.4167	4.48878e-06	1.17531	-1.37659
25532014	chr1:25532014:A:G	1.08065e-13	-2.77212e-10	1.13478	2.20079e-06	-2.77212e-10	1.14462	2.2456e-05	-2.77212e-10	1.40869
25532533	chr1:25532533:G:T	1.80273e-14	0.590893	-1.24696	2.76695e-06	2.77939	-1.40584	5.04436e-06	1.19592	-1.28051
25532574	chr1:25532574:T:G	1.13664e-14	-2.77212e-10	-1.1173	2.00714e-07	-2.77212e-10	-1.25007	1.75247e-06	-2.77212e-10	-1.14184
25532817	chr1:25532817:G:A	9.69939e-14	-2.77212e-10	1.02669	1.97328e-06	-2.77212e-10	1.03551	2.00124e-05	-2.77212e-10	1.29349
25532929	chr1:25532929:A:G	1.12424e-14	-2.77212e-10	-1.12827	2.15477e-07	-2.77212e-10	-1.17909	1.59506e-06	-2.77212e-10	-1.23595
25533291	chr1:25533291:A:G	6.26593e-14	0.589754	-4.1799e-10	9.13727e-07	0.265584	-4.1799e-10	2.96661e-06	-0.615444	-4.1799e-10
25533306	chr1:25533306:C:A	8.42239e-15	-2.77212e-10	-1.41706	1.68317e-07	-2.77212e-10	-1.4261	1.3119e-06	-2.77212e-10	-1.43139
25533624	chr1:25533624:C:T	8.46602e-15	-2.77212e-10	-1.4119	1.68095e-07	-2.77212e-10	-1.42742	1.41423e-06	-2.77212e-10	-1.35628
25534025	chr1:25534025:G:A	2.17797e-14	0.861224	-1.3282	2.02532e-06	2.4937	-1.43216	3.79051e-06	1.02967	-1.40004
25534188	chr1:25534188:T:C	8.26236e-15	-2.77212e-10	-1.43625	1.66691e-07	-2.77212e-10	-1.43581	1.30555e-06	-2.77212e-10	-1.43624
25534707	chr1:25534707:C:G	8.66036e-15	-2.77212e-10	-1.3892	1.80272e-07	-2.77212e-10	-1.35748	1.31695e-06	-2.77212e-10	-1.42755
25534954	chr1:25534954:C:A	8.62258e-15	-2.77212e-10	-1.39357	1.79152e-07	-2.77212e-10	-1.36371	1.3146e-06	-2.77212e-10	-1.42933
25536115	chr1:25536115:C:T	8.25955e-15	-2.77212e-10	-1.43659	1.6724e-07	-2.77212e-10	-1.43252	1.32602e-06	-2.77212e-10	-1.42068
25536197	chr1:25536197:C:T	8.26584e-15	-2.77212e-10	-1.43583	1.66769e-07	-2.77212e-10	-1.43534	1.33653e-06	-2.77212e-10	-1.41279
25536518	chr1:25536518:C:T	8.82515e-15	-2.77212e-10	-1.37035	1.76351e-07	-2.77212e-10	-1.37947	1.35102e-06	-2.77212e-10	-1.402
25536688	chr1:25536688:A:G	6.64705e-14	1.24448	-0.595683	2.41842e-06	2.31225	-1.07333	5.85868e-06	1.14534	-1.08028
25536776	chr1:25536776:C:T	1.1397e-14	-2.77212e-10	-1.11461	2.3326e-07	-2.77212e-10	-1.09979	1.94871e-06	-2.77212e-10	-1.0357
25536886	chr1:25536886:T:C	1.43059e-15	-1.80208	-1.38779	2.39167e-08	-1.98994	-1.38743	2.14321e-07	-1.98039	-1.26276
25537541	chr1:25537541:T:G	1.42467e-15	-1.91371	-1.28031	2.60652e-08	-2.01045	-1.2809	2.77109e-07	-1.90555	-1.08065
25537888	chr1:25537888:G:A	1.26163e-14	-2.77212e-10	-1.01297	2.55945e-07	-2.77212e-10	-1.00699	2.10371e-06	-2.77212e-10	-0.959163
25537909	chr1:25537909:C:T	4.06753e-14	-2.77212e-10	0.157664	8.51756e-07	-2.77212e-10	0.195352	8.13669e-06	-2.77212e-10	0.393519
25538602	chr1:25538602:C:A	8.31986e-15	-2.77212e-10	-1.42931	1.67323e-07	-2.77212e-10	-1.43202	1.3053e-06	-2.77212e-10	-1.43643
25538715	chr1:25538715:C:G	8.26257e-15	-2.77212e-10	-1.43622	1.66798e-07	-2.77212e-10	-1.43516	1.30514e-06	-2.77212e-10	-1.43656
25538939	chr1:25538939:G:A	9.47951e-15	-2.77212e-10	-1.29882	1.68535e-07	-2.77212e-10	-1.42481	1.3439e-06	-2.77212e-10	-1.40729
25538964	chr1:25538964:CT:C	1.23231e-15	-1.90252	-1.43655	2.23375e-08	-2.00935	-1.43633	1.96043e-07	-1.92993	-1.40236
25538971	chr1:25538971:A:G	4.6045e-14	0.281661	-4.1799e-10	6.85775e-07	-0.0213985	-4.1799e-10	2.37565e-06	-0.837594	-4.1799e-10
25539006	chr1:25539006:C:T	8.48407e-15	-2.77212e-10	-1.40977	1.68623e-07	-2.77212e-10	-1.42428	1.30851e-06	-2.77212e-10	-1.43397
25539021	chr1:25539021:C:T	1.35478e-14	-0.941734	-4.1799e-10	2.25658e-07	-1.13293	-4.1799e-10	9.9052e-07	-1.71239	-4.1799e-10
25539159	chr1:25539159:G:A	1.47148e-15	-1.7476	-1.41409	2.41559e-08	-1.9622	-1.40522	1.76619e-07	-2.00069	-1.43594
25539329	chr1:25539329:G:T	1.07059e-14	-2.77212e-10	-1.17716	2.21272e-07	-2.77212e-10	-1.15256	1.7972e-06	-2.77212e-10	-1.11664
25539380	chr1:25539380:G:A	1.44175e-15	-1.75644	-1.42566	2.34657e-08	-1.96626	-1.43014	1.91829e-07	-1.99903	-1.35498
25539479	chr1:25539479:A:G	3.8706e-15	-0.760016	-1.43453	4.23296e-08	-1.3714	-1.43506	2.31936e-07	-1.79241	-1.37174
25539676	chr1:25539676:T:C	1.48712e-14	-2.77212e-10	-0.848531	4.27646e-07	-2.77212e-10	-0.493652	3.0096e-06	-2.77212e-10	-0.601058
25539723	chr1:25539723:C:T	9.31271e-15	-2.77212e-10	-1.31658	1.86145e-07	-2.77212e-10	-1.32542	1.41655e-06	-2.77212e-10	-1.35464
25539867	chr1:25539867:A:G	1.52229e-14	-2.77212e-10	-0.825158	2.994e-07	-2.77212e-10	-0.850168	2.61863e-06	-2.77212e-10	-0.740215
25540347	chr1:25540347:T:C	2.07045e-13	3.08923	-1.30425	5.48447e-08	-1.37992	-1.16752	2.14202e-07	-1.93289	-1.31081
25540605	chr1:25540605:T:C	9.58169e-15	-2.77212e-10	-1.2881	1.81366e-07	-2.77212e-10	-1.35143	1.4546e-06	-2.77212e-10	-1.32814
25540804	chr1:25540804:T:C	2.82586e-14	-0.206559	-4.1799e-10	4.59365e-07	-0.422103	-4.1799e-10	1.76892e-06	-1.13249	-4.1799e-10
25541624	chr1:25541624:G:A	3.35598e-15	-0.944211	-1.393	4.85097e-08	-1.26622	-1.40396	4.48969e-07	-1.16592	-1.33775
25542711	chr1:25542711:T:C	2.85204e-15	-1.92595	-0.573973	6.40433e-08	-1.94471	-0.447678	4.34061e-07	-1.93875	-0.598684
25542771	chr1:25542771:A:C	7.85872e-15	-0.943616	-0.542718	2.84453e-07	-0.425604	-0.475775	9.93824e-07	-0.686866	-1.02219
25543063	chr1:25543063:T:C	4.98511e-15	-0.506412	-1.43509	8.97575e-08	-0.627688	-1.42715	7.45492e-07	-0.568521	-1.42805
25543853	chr1:25543853:G:T	1.08916e-14	-2.77212e-10	-1.15996	2.20325e-07	-2.77212e-10	-1.15684	1.59114e-06	-2.77212e-10	-1.23841
25544016	chr1:25544016:G:A	1.02786e-14	-2.77212e-10	-1.2179	2.07728e-07	-2.77212e-10	-1.21572	1.51712e-06	-2.77212e-10	-1.28605
25544106	chr1:25544106:C:T	2.43352e-14	-2.77212e-10	-0.356034	9.2985e-07	-2.77212e-10	0.283076	4.43326e-06	-2.77212e-10	-0.213729
25544275	chr1:25544275:A:G	1.34036e-14	-2.77212e-10	-0.952438	2.68848e-07	-2.77212e-10	-0.957802	1.95038e-06	-2.77212e-10	-1.03484
25544284	chr1:25544284:G:A	1.12418e-14	-2.77212e-10	-1.12831	2.2757e-07	-2.77212e-10	-1.12449	1.63371e-06	-2.77212e-10	-1.21201
25544508	chr1:25544508:C:T	1.00151e-14	-2.77212e-10	-1.24386	2.07245e-07	-2.77212e-10	-1.21805	1.64964e-06	-2.77212e-10	-1.20231
25544872	chr1:25544872:G:T	1.23933e-14	-2.77212e-10	-1.0308	2.60174e-07	-2.77212e-10	-0.990598	2.23497e-06	-2.77212e-10	-0.898639
25544990	chr1:25544990:C:T	1.54536e-14	-2.77212e-10	-0.810114	3.39777e-07	-2.77212e-10	-0.723657	2.14953e-06	-2.77212e-10	-0.937614
25544992	chr1:25544992:G:A	9.09471e-15	-2.77212e-10	-1.34027	1.79381e-07	-2.77212e-10	-1.36244	1.58436e-06	-2.77212e-10	-1.24268
25545030	chr1:25545030:G:A	2.38329e-14	-2.77212e-10	-0.376892	5.36751e-07	-2.77212e-10	-0.266414	3.20448e-06	-2.77212e-10	-0.538316
25545139	chr1:25545139:A:G	1.06208e-14	-1.94392	0.758784	1.36301e-07	-1.96134	0.324261	1.24818e-06	-1.94609	0.464911
25545338	chr1:25545338:C:T	1.22791e-14	-2.77212e-10	-1.04006	2.48359e-07	-2.77212e-10	-1.03707	1.76218e-06	-2.77212e-10	-1.13631
25545645	chr1:25545645:C:T	1.13733e-14	-2.77212e-10	-1.11669	2.30231e-07	-2.77212e-10	-1.11287	1.64978e-06	-2.77212e-10	-1.20222
25545665	chr1:25545665:A:C	4.96528e-15	-1.95797	0.0124824	1.30333e-07	-1.9213	0.239445	7.56076e-07	-1.92292	-0.0595551
25545976	chr1:25545976:T:C	6.93459e-15	-0.924776	-0.68666	2.83928e-07	-0.327997	-0.575231	1.04841e-06	-0.559655	-1.09594
25546159	chr1:25546159:G:A	8.73322e-15	-2.77212e-10	-1.38082	1.78219e-07	-2.77212e-10	-1.36893	1.42199e-06	-2.77212e-10	-1.35081
25546271	chr1:25546271:G:A	8.28822e-15	-2.77212e-10	-1.43312	1.6945e-07	-2.77212e-10	-1.41939	1.30514e-06	-2.77212e-10	-1.43656
25547573	chr1:25547573:A:G	5.07516e-15	-0.994232	-0.929367	1.92704e-07	-0.462576	-0.828217	8.02648e-07	-0.67207	-1.25063
25547631	chr1:25547631:C:T	1.49289e-14	-2.77212e-10	-0.844658	3.23899e-07	-2.77212e-10	-0.771516	2.09558e-06	-2.77212e-10	-0.963034
25547779	chr1:25547779:C:T	3.08439e-14	-0.119018	-4.1799e-10	3.12501e-06	1.49525	-4.1799e-10	9.29229e-06	0.52632	-4.1799e-10
25547886	chr1:25547886:T:A	1.598e-14	-0.776621	-4.1799e-10	1.42434e-07	-1.59307	-4.1799e-10	1.00818e-06	-1.69472	-4.1799e-10
25548185	chr1:25548185:T:C	1.46464e-15	-1.74342	-1.42292	2.36146e-08	-2.00485	-1.38524	1.80672e-07	-1.99938	-1.41456
25548197	chr1:25548197:C:T	6.80186e-15	-1.15991	-0.470854	2.88333e-07	-0.599549	-0.288283	1.00934e-06	-0.791127	-0.902446
25548408	chr1:25548408:T:C	1.79848e-14	-2.77212e-10	-0.65843	4.32581e-07	-2.77212e-10	-0.482177	1.97109e-06	-2.77212e-10	-1.02428
25548539	chr1:25548539:A:G	6.76739e-15	-1.12623	-0.509615	2.76379e-07	-0.597213	-0.33296	9.73403e-07	-0.794315	-0.935507
25548617	chr1:25548617:G:A	6.78214e-15	-1.06404	-0.569629	2.80243e-07	-0.519221	-0.397069	1.00466e-06	-0.721291	-0.976928
25548635	chr1:25548635:T:C	6.10728e-15	-1.02477	-0.713701	2.4482e-07	-0.463398	-0.588027	9.1155e-07	-0.685696	-1.10978
25548885	chr1:25548885:G:A	1.40498e-14	0.46458	-1.36993	3.00014e-07	0.401497	-1.24962	2.51898e-06	0.601545	-1.38056
25549191	chr1:25549191:A:C	7.6976e-15	-1.03521	-0.471835	3.22769e-07	-0.482549	-0.292462	1.11229e-06	-0.687783	-0.908661
25549265	chr1:25549265:T:C	6.56746e-15	-0.951043	-0.714788	2.69091e-07	-0.391037	-0.56586	9.80222e-07	-0.620794	-1.10205
25549909	chr1:25549909:G:A	9.97535e-15	-2.77212e-10	-1.24784	2.04586e-07	-2.77212e-10	-1.23096	1.48893e-06	-2.77212e-10	-1.30481
25549916	chr1:25549916:G:A	9.21583e-15	-2.77212e-10	-1.32703	1.73758e-07	-2.77212e-10	-1.39428	1.4566e-06	-2.77212e-10	-1.32676
25549918	chr1:25549918:A:G	1.41923e-14	0.46111	-1.35637	3.05804e-07	0.398026	-1.22703	2.54394e-06	0.598993	-1.36814
25549972	chr1:25549972:A:G	1.36162e-15	-1.80531	-1.43397	2.25675e-08	-2.01021	-1.42522	1.75923e-07	-2.00762	-1.43295
25550025	chr1:25550025:A:G	1.53036e-14	-2.77212e-10	-0.819872	2.82668e-07	-2.77212e-10	-0.907675	1.97796e-06	-2.77212e-10	-1.0208
25550069	chr1:25550069:T:C	9.81318e-15	-2.77212e-10	-1.26423	2.02522e-07	-2.77212e-10	-1.2411	1.39719e-06	-2.77212e-10	-1.36841
25550651	chr1:25550651:G:A	8.26004e-15	-2.77212e-10	-1.43653	1.76142e-07	-2.77212e-10	-1.38066	1.31425e-06	-2.77212e-10	-1.4296
25550826	chr1:25550826:G:A	2.71633e-15	-1.35586	-1.19282	2.96091e-08	-1.9557	-1.20816	2.17402e-07	-1.98042	-1.24846
25551041	chr1:25551041:G:A	8.31134e-15	-2.77212e-10	-1.43034	1.75658e-07	-2.77212e-10	-1.38341	1.33423e-06	-2.77212e-10	-1.41451
25551082	chr1:25551082:C:A	1.14917e-15	-2.01008	-1.39884	3.17011e-08	-1.70679	-1.38881	2.08143e-07	-1.84824	-1.42415
25551456	chr1:25551456:G:A	1.81266e-15	-1.53995	-1.41321	7.28378e-08	-0.935281	-1.32843	4.75904e-07	-1.00882	-1.43659
25551789	chr1:25551789:A:G	1.0008e-14	-1.02321	-0.221359	3.78654e-07	-0.516385	-0.0989391	1.2184e-06	-0.73575	-0.769576
25551808	chr1:25551808:C:G	3.40225e-15	-1.50582	-0.817702	1.52277e-07	-0.913521	-0.612726	7.08465e-07	-0.962328	-1.08519
25552037	chr1:25552037:G:A	4.14326e-14	1.61242	-1.43631	5.45992e-07	1.15973	-1.40907	2.83351e-06	0.753731	-1.41508
25552105	chr1:25552105:G:T	1.1092e-14	-2.77212e-10	-1.14174	2.2701e-07	-2.77212e-10	-1.12696	1.99999e-06	-2.77212e-10	-1.00972
25552241	chr1:25552241:A:G	2.94491e-15	-1.32908	-1.13879	1.4058e-07	-0.699524	-0.906647	6.29145e-07	-0.85427	-1.31199
25552488	chr1:25552488:A:C	2.83171e-15	-1.6619	-0.845176	4.09768e-08	-2.00769	-0.831257	2.74722e-07	-2.00911	-0.985747
25553021	chr1:25553021:A:G	8.4068e-15	-2.77212e-10	-1.41892	1.67124e-07	-2.77212e-10	-1.43321	1.31289e-06	-2.77212e-10	-1.43063
25553165	chr1:25553165:G:A	1.43166e-15	-2.01018	-1.17895	2.93942e-08	-1.92752	-1.24363	1.90554e-07	-1.98924	-1.37145
25553208	chr1:25553208:A:G	1.39537e-14	-2.77212e-10	-0.912213	2.80618e-07	-2.77212e-10	-0.914953	2.01787e-06	-2.77212e-10	-1.00082
25553387	chr1:25553387:T:C	1.28442e-14	-2.77212e-10	-0.995065	2.77954e-07	-2.77212e-10	-0.924491	1.82138e-06	-2.77212e-10	-1.10327
25553403	chr1:25553403:T:C	7.52963e-14	2.1658	-1.39232	5.64753e-07	1.16929	-1.38485	5.98985e-06	1.5016	-1.4144
25553516	chr1:25553516:A:G	1.13929e-14	-2.77212e-10	-1.11496	2.33809e-07	-2.77212e-10	-1.09744	2.06445e-06	-2.77212e-10	-0.978
25553535	chr1:25553535:C:T	9.722e-15	-2.77212e-10	-1.27357	2.00677e-07	-2.77212e-10	-1.25025	1.60139e-06	-2.77212e-10	-1.23199
25553628	chr1:25553628:G:C	2.86327e-14	1.22259	-1.416	4.88029e-08	-1.35073	-1.31343	5.35929e-07	-1.04658	-1.28003
25553698	chr1:25553698:G:C	5.51506e-15	-1.84047	-4.1799e-10	2.70756e-07	-0.950729	-4.1799e-10	1.11863e-06	-1.59076	-4.1799e-10
25553703	chr1:25553703:A:G	1.00264e-13	1.80299	-0.743145	9.20588e-07	0.911999	-0.638934	2.22653e-06	0.240932	-1.14335
25553731	chr1:25553731:A:G	1.37927e-14	-2.77212e-10	-0.923815	2.96638e-07	-2.77212e-10	-0.859435	1.93936e-06	-2.77212e-10	-1.04051
25555267	chr1:25555267:A:G	1.02624e-14	-2.77212e-10	-1.21947	2.09345e-07	-2.77212e-10	-1.20796	1.53459e-06	-2.77212e-10	-1.2746
25555309	chr1:25555309:C:T	1.63978e-14	0.528122	-1.27894	2.36241e-07	0.0642993	-1.15139	1.85338e-06	0.218789	-1.30464
25556033	chr1:25556033:A:T	4.43275e-14	-2.77212e-10	0.243647	7.79439e-07	-2.77212e-10	0.106626	7.0552e-06	-2.77212e-10	0.2509
25556452	chr1:25556452:C:T	1.22582e-14	-2.77212e-10	-1.04176	2.59078e-07	-2.77212e-10	-0.994818	1.71009e-06	-2.77212e-10	-1.16632
25556469	chr1:25556469:G:C	8.56472e-15	-2.77212e-10	-1.40031	1.70146e-07	-2.77212e-10	-1.41529	1.4644e-06	-2.77212e-10	-1.32142
25556485	chr1:25556485:C:T	1.13749e-14	-2.77212e-10	-1.11655	2.39221e-07	-2.77212e-10	-1.07456	1.8772e-06	-2.77212e-10	-1.07309
25556710	chr1:25556710:A:G	1.61572e-14	-2.77212e-10	-0.76559	3.15754e-07	-2.77212e-10	-0.796984	2.28962e-06	-2.77212e-10	-0.87448
25557100	chr1:25557100:A:C	3.17418e-14	-2.77212e-10	-0.0903239	5.98025e-07	-2.77212e-10	-0.158315	4.28063e-06	-2.77212e-10	-0.248764
25557351	chr1:25557351:G:A	7.89505e-15	-1.54427	0.0625471	1.00341e-07	-1.99432	0.0509454	7.44919e-07	-1.99832	0.00097082
25557366	chr1:25557366:G:C	5.77825e-14	-2.77212e-10	0.508729	1.05689e-06	-2.77212e-10	0.411141	1.01668e-05	-2.77212e-10	0.616266
25557388	chr1:25557388:G:A	9.11499e-15	-2.77212e-10	-1.33804	1.78397e-07	-2.77212e-10	-1.36793	1.55361e-06	-2.77212e-10	-1.26228
25557587	chr1:25557587:A:G	9.43686e-15	-2.77212e-10	-1.30333	1.96561e-07	-2.77212e-10	-1.27098	1.53195e-06	-2.77212e-10	-1.27632
25557971	chr1:25557971:C:T	8.35304e-15	-2.77212e-10	-1.42533	1.69566e-07	-2.77212e-10	-1.4187	1.31165e-06	-2.77212e-10	-1.43158
25558001	chr1:25558001:G:A	3.28733e-14	-0.0971822	0.0418855	3.74623e-06	0.679667	0.99689	1.54802e-06	-2.01044	0.744556
25558006	chr1:25558006:T:G	5.22284e-14	0.45578	-0.0481119	2.29819e-06	0.298828	0.8891	1.41926e-06	-1.98661	0.633882
25558069	chr1:25558069:A:G	8.60648e-15	-2.77212e-10	-1.39544	1.77404e-07	-2.77212e-10	-1.37352	1.32679e-06	-2.77212e-10	-1.4201
25558149	chr1:25558149:T:C	5.07906e-15	-0.999802	-0.923029	6.73393e-08	-1.42039	-0.921813	2.64384e-07	-1.82704	-1.20618
25558490	chr1:25558490:C:G	1.85217e-14	-2.77212e-10	-0.629014	4.44615e-07	-2.77212e-10	-0.454739	3.68035e-06	-2.77212e-10	-0.399856
25559037	chr1:25559037:G:A	2.31044e-15	-1.40121	-1.30931	0.000622413	8.19406	-1.40465	1.76633e-07	-2.00985	-1.4267
25559040	chr1:25559040:T:G	1.0882e-14	-2.77212e-10	-1.16085	2.31736e-07	-2.77212e-10	-1.10635	1.67988e-06	-2.77212e-10	-1.18415
25559101	chr1:25559101:G:A	1.61352e-15	-1.95946	-1.11008	0.251989	12.3741	0.418839	3.05944e-07	-1.7981	-1.08912
25559634	chr1:25559634:C:T	8.33133e-15	-2.77212e-10	-1.42794	1.66602e-07	-2.77212e-10	-1.43634	1.35414e-06	-2.77212e-10	-1.3997
25559856	chr1:25559856:G:A	5.9388e-15	-1.76645	-4.1799e-10	1.14759e-07	-1.80911	-4.1799e-10	7.40515e-07	-2.00327	-4.1799e-10
25560526	chr1:25560526:G:A	8.57532e-15	-2.77212e-10	-1.39907	1.7101e-07	-2.77212e-10	-1.41022	1.39709e-06	-2.77212e-10	-1.36848
25560562	chr1:25560562:C:T	9.28586e-15	-2.77212e-10	-1.31946	1.96124e-07	-2.77212e-10	-1.2732	1.49767e-06	-2.77212e-10	-1.29896
25560959	chr1:25560959:C:T	9.58841e-15	-2.77212e-10	-1.2874	1.83027e-07	-2.77212e-10	-1.34231	1.65468e-06	-2.77212e-10	-1.19926
25561034	chr1:25561034:G:A	1.34482e-15	-1.84028	-1.41142	0.0219555	11.1288	-0.776224	2.15491e-07	-1.89589	-1.34181
25561072	chr1:25561072:T:C	9.52361e-15	-2.77212e-10	-1.29418	1.75231e-07	-2.77212e-10	-1.38584	1.61742e-06	-2.77212e-10	-1.22203
25561112	chr1:25561112:A:G	1.30953e-14	-2.77212e-10	-0.975705	2.4119e-07	-2.77212e-10	-1.06636	2.16915e-06	-2.77212e-10	-0.928528
25561509	chr1:25561509:C:T	1.08816e-14	-2.77212e-10	-1.16088	2.58677e-07	-2.77212e-10	-0.996368	1.45048e-06	-2.77212e-10	-1.33097
25561616	chr1:25561616:C:T	2.3937e-14	-0.37253	-4.1799e-10	1.09222e-06	0.444018	-4.1799e-10	2.49127e-06	-0.790074	-4.1799e-10
25561749	chr1:25561749:A:G	3.95969e-15	-1.73741	-0.434383	7.32114e-08	-2.0076	-0.250998	4.52327e-07	-2.01026	-0.485958
25561856	chr1:25561856:AAC:A	9.7479e-15	-2.77212e-10	-1.27091	1.93423e-07	-2.77212e-10	-1.28707	1.6552e-06	-2.77212e-10	-1.19894
25562372	chr1:25562372:G:A	1.04738e-14	-2.77212e-10	-1.19908	2.34632e-07	-2.77212e-10	-1.09393	1.48275e-06	-2.77212e-10	-1.30897
25562413	chr1:25562413:T:C	9.71295e-15	-2.77212e-10	-1.2745	1.7782e-07	-2.77212e-10	-1.37117	1.66637e-06	-2.77212e-10	-1.19222
25562501	chr1:25562501:G:A	8.83809e-15	-2.77212e-10	-1.36889	1.85006e-07	-2.77212e-10	-1.33156	1.41727e-06	-2.77212e-10	-1.35414
25562851	chr1:25562851:CAG:C	1.52394e-15	-1.93774	-1.18892	0.0486867	10.9426	0.206389	2.08562e-07	-1.97316	-1.29722
25562904	chr1:25562904:A:G	4.00376e-15	-1.80328	-0.357448	8.42084e-08	-1.96545	-0.1532	5.00908e-07	-2.00932	-0.38488
25563181	chr1:25563181:G:A	1.2994e-15	-1.86152	-1.42454	0.0364537	11.5177	-0.658072	1.8405e-07	-1.95897	-1.43644
25563387	chr1:25563387:C:T	9.06364e-15	-2.77212e-10	-1.34369	1.75117e-07	-2.77212e-10	-1.38649	1.53718e-06	-2.77212e-10	-1.27292
25563559	chr1:25563559:A:G	1.57993e-15	-1.88614	-1.20443	0.0277866	10.4284	0.159704	2.01957e-07	-1.99442	-1.30815
25563697	chr1:25563697:C:T	2.32354e-14	-2.77212e-10	-0.402281	5.56202e-07	-2.77212e-10	-0.230816	3.3191e-06	-2.77212e-10	-0.503171
25563698	chr1:25563698:A:G	2.01488e-15	-1.41201	-1.43539	0.000407478	7.3001	-0.934309	1.94914e-07	-1.9867	-1.35136
25563756	chr1:25563756:C:T	5.02918e-15	-1.9327	-4.1799e-10	2.01118e-07	-1.24806	-4.1799e-10	7.39097e-07	-2.00519	-4.1799e-10
25563882	chr1:25563882:G:A	3.7555e-15	-1.03421	-1.19053	6.36457e-08	-1.37807	-1.02055	2.11055e-07	-1.87944	-1.37906
25564263	chr1:25564263:G:A	1.05491e-14	-2.77212e-10	-1.19192	2.20071e-07	-2.77212e-10	-1.158	1.8103e-06	-2.77212e-10	-1.10937
25564344	chr1:25564344:G:A	1.59244e-15	-1.88815	-1.19454	0.029695	10.4707	0.183883	2.03746e-07	-1.99275	-1.30099
25564450	chr1:25564450:A:G	2.05307e-14	-2.77212e-10	-0.526036	4.8765e-07	-2.77212e-10	-0.362351	2.94232e-06	-2.77212e-10	-0.623667
25564870	chr1:25564870:G:A	1.117e-13	1.16786	-4.1799e-10	1.82316e-06	0.956377	-4.1799e-10	4.24976e-06	-0.256002	-4.1799e-10
25565049	chr1:25565049:C:T	8.32249e-15	-2.77212e-10	-1.429	1.67033e-07	-2.77212e-10	-1.43376	1.33647e-06	-2.77212e-10	-1.41284
25565283	chr1:25565283:C:T	9.70245e-15	-2.77212e-10	-1.27558	1.83388e-07	-2.77212e-10	-1.34034	1.72603e-06	-2.77212e-10	-1.15704
25565468	chr1:25565468:G:A	1.73495e-15	-1.83348	-1.1635	0.0199122	10.1322	0.12273	2.27365e-07	-1.99735	-1.18671
25565480	chr1:25565480:C:T	1.38493e-15	-1.87854	-1.34377	0.0190528	10.417	-0.206231	1.84854e-07	-1.99427	-1.39678
25565798	chr1:25565798:C:T	2.52439e-14	-2.77212e-10	-0.319372	6.08197e-07	-2.77212e-10	-0.141449	3.56544e-06	-2.77212e-10	-0.431577
25566034	chr1:25566034:T:C	1.44454e-15	-1.93189	-1.24827	0.044159	10.9453	0.106077	2.01255e-07	-1.97407	-1.33197
25566751	chr1:25566751:T:C	1.23494e-15	-1.933	-1.40394	0.120438	12.4424	-0.387678	1.96811e-07	-1.89648	-1.4319
25566752	chr1:25566752:G:A	1.71851e-15	-1.5829	-1.4236	0.00151385	8.82817	-1.14995	1.77842e-07	-2.00992	-1.41981
25567757	chr1:25567757:C:CT	9.07828e-15	-2.77212e-10	-1.34207	1.74503e-07	-2.77212e-10	-1.39001	1.58509e-06	-2.77212e-10	-1.24222
25567977	chr1:25567977:C:CTG	9.34289e-15	-2.77212e-10	-1.31334	1.67235e-07	-2.77212e-10	-1.43255	1.40944e-06	-2.77212e-10	-1.35967
25568214	chr1:25568214:T:C	9.64702e-15	-2.77212e-10	-1.28131	1.83954e-07	-2.77212e-10	-1.33726	1.66369e-06	-2.77212e-10	-1.19383
25568785	chr1:25568785:C:T	9.72936e-15	-2.77212e-10	-1.27281	2.13264e-07	-2.77212e-10	-1.18942	1.39936e-06	-2.77212e-10	-1.36685
25568786	chr1:25568786:G:A	1.76426e-15	-1.70672	-1.27351	3.17746e-08	-1.94691	-1.14637	2.5349e-07	-1.76043	-1.31487
25568915	chr1:25568915:C:T	2.61236e-15	-1.84166	-0.746044	0.0512573	10.1634	1.03706	3.30278e-07	-1.99847	-0.812216
25568989	chr1:25568989:C:T	8.67736e-15	-2.77212e-10	-1.38724	1.66966e-07	-2.77212e-10	-1.43416	1.4161e-06	-2.77212e-10	-1.35496
25569035	chr1:25569035:G:A	1.60785e-15	-1.9025	-1.17056	0.042854	10.6152	0.406203	2.07326e-07	-1.98983	-1.2865
25569108	chr1:25569108:T:C	1.31775e-15	-1.91359	-1.35844	0.107202	12.1074	-0.169101	1.95505e-07	-1.92369	-1.41135
25569306	chr1:25569306:C:T	9.13659e-15	-2.77212e-10	-1.33567	1.76297e-07	-2.77212e-10	-1.37978	1.54777e-06	-2.77212e-10	-1.26605
25569530	chr1:25569530:A:G	1.3215e-15	-1.88957	-1.37962	0.0766383	11.8755	-0.272851	1.90764e-07	-1.93617	-1.42342
25569574	chr1:25569574:T:C	1.42595e-15	-1.88432	-1.30881	0.0897736	11.7705	-0.00959717	1.97512e-07	-1.94202	-1.38279
25570535	chr1:25570535:G:A	1.61577e-15	-1.67542	-1.39273	0.00462923	9.95463	-1.15868	1.95835e-07	-1.99945	-1.3339
25571102	chr1:25571102:C:T	8.50974e-15	-2.77212e-10	-1.40675	1.72691e-07	-2.77212e-10	-1.40044	1.33027e-06	-2.77212e-10	-1.41748
25572010	chr1:25572010:G:A	1.08018e-14	-2.77212e-10	-1.16824	2.01663e-07	-2.77212e-10	-1.24535	1.89199e-06	-2.77212e-10	-1.06524
25572597	chr1:25572597:C:T	8.28205e-15	-2.77212e-10	-1.43387	1.69821e-07	-2.77212e-10	-1.4172	1.35581e-06	-2.77212e-10	-1.39847
25572778	chr1:25572778:T:A	5.1294e-14	-2.77212e-10	0.389617	1.28531e-06	-2.77212e-10	0.606809	7.04407e-06	-2.77212e-10	0.249321
25573517	chr1:25573517:T:C	1.29921e-14	-2.77212e-10	-0.983614	2.84071e-07	-2.77212e-10	-0.902725	1.90936e-06	-2.77212e-10	-1.0561
25573724	chr1:25573724:T:C	4.42141e-15	-0.75896	-1.30254	2.14849e-05	3.74061	-0.31745	2.17655e-07	-1.95161	-1.2761
25573749	chr1:25573749:G:A	1.50135e-15	-2.00075	-1.14084	2.12542e-06	1.75404	-0.644264	2.61766e-07	-1.90052	-1.14265
25574377	chr1:25574377:C:T	1.90494e-14	-2.77212e-10	-0.600923	3.37388e-07	-2.77212e-10	-0.730713	3.42686e-06	-2.77212e-10	-0.47122
25574435	chr1:25574435:G:A	4.72174e-15	-1.99578	-4.1799e-10	1.02729e-07	-1.91986	-4.1799e-10	7.39284e-07	-2.00494	-4.1799e-10
25574641	chr1:25574641:G:C	8.98864e-15	-2.77212e-10	-1.352	1.66661e-07	-2.77212e-10	-1.43599	1.40803e-06	-2.77212e-10	-1.36067
25575069	chr1:25575069:G:A	1.77622e-14	-2.77212e-10	-0.670884	3.15925e-07	-2.77212e-10	-0.796443	3.17726e-06	-2.77212e-10	-0.546845
25576089	chr1:25576089:G:A	1.10462e-14	0.290592	-1.43646	5.53076e-08	-1.42719	-1.11184	2.96411e-07	-1.5306	-1.38827
25576877	chr1:25576877:G:A	2.13914e-14	0.675775	-1.16074	3.41275e-08	-1.5853	-1.43655	3.06767e-07	-1.46591	-1.41862
25576956	chr1:25576956:T:C	9.4589e-15	0.13558	-1.43658	1.03996e-07	-0.76603	-1.14157	2.27228e-07	-1.7744	-1.41027
25576964	chr1:25576964:G:A	4.84401e-15	-1.97022	-4.1799e-10	1.49142e-07	-1.54705	-4.1799e-10	7.60031e-07	-1.97726	-4.1799e-10
25577034	chr1:25577034:C:T	3.20401e-15	-2.00502	-0.378534	1.03762e-07	-1.67409	-0.235755	5.60716e-07	-1.84973	-0.431673
25577792	chr1:25577792:G:A	2.32649e-14	-2.77212e-10	-0.401013	5.34569e-07	-2.77212e-10	-0.270487	3.0953e-06	-2.77212e-10	-0.572979
25577810	chr1:25577810:T:A	4.73424e-15	-1.99314	-4.1799e-10	2.54912e-07	-1.01103	-4.1799e-10	7.72485e-07	-1.96101	-4.1799e-10
25577826	chr1:25577826:A:G	9.71921e-15	-2.77212e-10	-1.27385	1.93005e-07	-2.77212e-10	-1.28923	1.47048e-06	-2.77212e-10	-1.31728
25577900	chr1:25577900:G:C	4.74553e-15	-1.99076	-4.1799e-10	2.51211e-07	-1.02565	-4.1799e-10	7.69442e-07	-1.96495	-4.1799e-10
25578291	chr1:25578291:C:T	1.14618e-14	0.290563	-1.3995	7.37867e-08	-0.934895	-1.31587	2.30359e-07	-1.73485	-1.43613
25578363	chr1:25578363:T:C	6.59438e-15	-1.66174	-4.1799e-10	9.62055e-08	-1.98546	-4.1799e-10	7.54051e-07	-1.98516	-4.1799e-10
25578469	chr1:25578469:A:G	4.23166e-14	-2.77212e-10	0.197221	9.429e-07	-2.77212e-10	0.297013	6.0017e-06	-2.77212e-10	0.0891775
25578942	chr1:25578942:G:A	1.05832e-14	-1.18869	-4.1799e-10	1.03669e-07	-1.91074	-4.1799e-10	1.22547e-06	-1.49954	-4.1799e-10
25578991	chr1:25578991:C:T	8.86914e-15	-2.77212e-10	-1.36538	1.94187e-07	-2.77212e-10	-1.28313	1.40342e-06	-2.77212e-10	-1.36395
25579153	chr1:25579153:A:G	1.97508e-15	-1.97924	-0.888107	5.19647e-08	-1.78338	-0.818005	3.28242e-07	-1.92341	-0.893453
25579814	chr1:25579814:AT:A	3.32514e-14	1.16783	-1.21169	6.00125e-08	-1.02419	-1.4332	3.10311e-07	-1.52333	-1.34971
25580297	chr1:25580297:C:T	1.0251e-14	-2.77212e-10	-1.22059	1.93339e-07	-2.77212e-10	-1.2875	1.85583e-06	-2.77212e-10	-1.08454
25580311	chr1:25580311:C:G	1.04735e-14	0.214627	-1.41374	4.75798e-08	-1.40473	-1.28481	2.7286e-07	-1.56606	-1.4356
25580385	chr1:25580385:T:A	1.785e-14	0.509598	-1.17555	3.55829e-08	-1.54396	-1.43612	3.20251e-07	-1.47625	-1.36526
25580596	chr1:25580596:G:A	1.5409e-14	0.623109	-1.43612	6.1012e-08	-1.29437	-1.14651	3.02533e-07	-1.50645	-1.39198
25581642	chr1:25581642:G:T	8.29377e-15	-2.77212e-10	-1.43245	1.68582e-07	-2.77212e-10	-1.42452	1.30615e-06	-2.77212e-10	-1.43578
25581704	chr1:25581704:G:A	5.32168e-15	-0.443373	-1.43279	1.71559e-07	-0.378946	-1.02807	1.98626e-07	-1.91661	-1.40259
25581750	chr1:25581750:C:T	3.44669e-15	-1.00583	-1.30471	2.41218e-07	-0.534576	-0.531669	2.32128e-07	-1.94876	-1.21457
25582402	chr1:25582402:C:T	2.92643e-14	-2.77212e-10	-0.17159	5.40955e-07	-2.77212e-10	-0.258611	5.45131e-06	-2.77212e-10	-0.00700917
25582870	chr1:25582870:G:A	1.9957e-14	-2.77212e-10	-0.55438	4.66196e-07	-2.77212e-10	-0.40734	2.58983e-06	-2.77212e-10	-0.751273
25583047	chr1:25583047:G:C	1.54386e-14	-2.77212e-10	-0.811089	3.0481e-07	-2.77212e-10	-0.832258	2.56763e-06	-2.77212e-10	-0.759882
25583743	chr1:25583743:A:G	1.40125e-14	-2.77212e-10	-0.908009	3.37834e-07	-2.77212e-10	-0.729392	2.77225e-06	-2.77212e-10	-0.683206
25583951	chr1:25583951:G:A	1.46813e-14	-2.77212e-10	-0.861385	3.56227e-07	-2.77212e-10	-0.676381	2.92677e-06	-2.77212e-10	-0.628965
25584042	chr1:25584042:A:T	2.33356e-15	-1.62473	-1.07583	4.70494e-08	-1.80442	-0.896331	4.23624e-07	-1.97722	-0.584553
25584171	chr1:25584171:C:T	1.27111e-14	-2.77212e-10	-1.00548	3.00749e-07	-2.77212e-10	-0.845672	2.45638e-06	-2.77212e-10	-0.804178
25585111	chr1:25585111:G:A	1.04416e-14	-2.77212e-10	-1.20216	2.37764e-07	-2.77212e-10	-1.08067	1.92087e-06	-2.77212e-10	-1.05009
25585269	chr1:25585269:G:A	1.06311e-14	-2.77212e-10	-1.18417	2.45828e-07	-2.77212e-10	-1.04732	1.5599e-06	-2.77212e-10	-1.25824
25585307	chr1:25585307:C:T	1.46524e-14	-2.77212e-10	-0.863353	3.54201e-07	-2.77212e-10	-0.682084	2.92609e-06	-2.77212e-10	-0.629197
25585309	chr1:25585309:G:A	1.46768e-14	-2.77212e-10	-0.861687	3.54901e-07	-2.77212e-10	-0.68011	2.93048e-06	-2.77212e-10	-0.6277
25585369	chr1:25585369:A:G	2.97968e-15	-1.78567	-0.670478	4.41131e-08	-1.80761	-0.957584	4.32675e-07	-1.9881	-0.552535
25585482	chr1:25585482:C:T	1.4769e-14	-2.77212e-10	-0.855424	3.3153e-07	-2.77212e-10	-0.748229	2.13006e-06	-2.77212e-10	-0.946717
25585547	chr1:25585547:A:G	1.94477e-14	-2.77212e-10	-0.580229	5.02855e-07	-2.77212e-10	-0.331646	4.05686e-06	-2.77212e-10	-0.302456
25585605	chr1:25585605:G:A	5.56614e-15	-1.83126	-4.1799e-10	9.52263e-08	-1.99569	-4.1799e-10	9.36252e-07	-1.76874	-4.1799e-10
25585621	chr1:25585621:T:G	1.47542e-14	-2.77212e-10	-0.856433	3.68025e-07	-2.77212e-10	-0.643797	2.95451e-06	-2.77212e-10	-0.619532
25585622	chr1:25585622:A:G	1.91718e-14	-2.77212e-10	-0.594518	4.95488e-07	-2.77212e-10	-0.346404	3.99907e-06	-2.77212e-10	-0.316803
25585758	chr1:25585758:C:G	9.069e-15	-1.3431	-4.1799e-10	5.38524e-07	-0.263115	-4.1799e-10	2.07973e-06	-0.970626	-4.1799e-10
25585826	chr1:25585826:A:G	9.09843e-15	-2.77212e-10	-1.33986	1.96878e-07	-2.77212e-10	-1.26936	1.38353e-06	-2.77212e-10	-1.37822
25585917	chr1:25585917:T:C	9.41304e-15	-2.77212e-10	-1.30586	1.87195e-07	-2.77212e-10	-1.3198	1.83319e-06	-2.77212e-10	-1.09681
25586250	chr1:25586250:G:A	1.19008e-14	-2.77212e-10	-1.07135	2.54786e-07	-2.77212e-10	-1.01152	2.45225e-06	-2.77212e-10	-0.805859
25586311	chr1:25586311:G:A	1.17593e-14	-2.77212e-10	-1.08331	2.52106e-07	-2.77212e-10	-1.0221	2.41525e-06	-2.77212e-10	-0.821063
25586527	chr1:25586527:T:G	9.54289e-15	-2.77212e-10	-1.29216	1.9284e-07	-2.77212e-10	-1.29009	1.86875e-06	-2.77212e-10	-1.07759
25587294	chr1:25587294:G:A	2.01847e-14	-2.77212e-10	-0.543031	4.71536e-07	-2.77212e-10	-0.395951	4.37676e-06	-2.77212e-10	-0.226556
25587487	chr1:25587487:G:A	3.30247e-14	-2.77212e-10	-0.0507032	7.06296e-07	-2.77212e-10	0.00808631	4.87988e-06	-2.77212e-10	-0.117743
25587610	chr1:25587610:G:A	9.84908e-15	-2.77212e-10	-1.26058	2.10659e-07	-2.77212e-10	-1.20171	1.88665e-06	-2.77212e-10	-1.06806
25587728	chr1:25587728:T:C	8.81429e-15	-2.77212e-10	-1.37158	1.83008e-07	-2.77212e-10	-1.34242	1.59102e-06	-2.77212e-10	-1.23849
25587949	chr1:25587949:T:A	1.0012e-14	-2.77212e-10	-1.24417	2.14813e-07	-2.77212e-10	-1.18218	1.93088e-06	-2.77212e-10	-1.04489
25587979	chr1:25587979:AC:A	1.00299e-14	-2.77212e-10	-1.24239	2.15311e-07	-2.77212e-10	-1.17987	1.93672e-06	-2.77212e-10	-1.04187
25587983	chr1:25587983:C:A	1.44365e-14	-2.77212e-10	-0.8782	3.48331e-07	-2.77212e-10	-0.698794	2.87674e-06	-2.77212e-10	-0.646206
25588079	chr1:25588079:A:G	1.07741e-14	-2.77212e-10	-1.17081	2.33629e-07	-2.77212e-10	-1.09821	2.12946e-06	-2.77212e-10	-0.946998
25588080	chr1:25588080:C:T	1.16597e-14	-2.77212e-10	-1.09182	2.53359e-07	-2.77212e-10	-1.01714	2.34892e-06	-2.77212e-10	-0.848907
25588146	chr1:25588146:A:G	1.1971e-14	-2.77212e-10	-1.06547	2.62975e-07	-2.77212e-10	-0.97989	2.45935e-06	-2.77212e-10	-0.802967
25588297	chr1:25588297:A:T	8.37277e-15	-2.77212e-10	-1.42297	1.67804e-07	-2.77212e-10	-1.42915	1.31459e-06	-2.77212e-10	-1.42934
25588308	chr1:25588308:A:C	8.53658e-15	-2.77212e-10	-1.4036	1.70411e-07	-2.77212e-10	-1.41373	1.33484e-06	-2.77212e-10	-1.41406
25588310	chr1:25588310:T:C	9.48103e-15	-2.77212e-10	-1.29866	1.98245e-07	-2.77212e-10	-1.26244	1.77828e-06	-2.77212e-10	-1.12722
25588818	chr1:25588818:A:T	8.35655e-15	-2.77212e-10	-1.42491	1.69214e-07	-2.77212e-10	-1.42078	1.3063e-06	-2.77212e-10	-1.43567
25588929	chr1:25588929:A:G	1.15842e-14	-2.77212e-10	-1.09832	3.55278e-07	-2.77212e-10	-0.679047	2.04943e-06	-2.77212e-10	-0.985306
25588930	chr1:25588930:T:C	4.6751e-15	-2.00571	-4.1799e-10	9.47643e-08	-2.00056	-4.1799e-10	7.71499e-07	-1.96228	-4.1799e-10
25589039	chr1:25589039:T:C	1.01263e-14	-2.77212e-10	-1.23282	2.14016e-07	-2.77212e-10	-1.1859	1.96292e-06	-2.77212e-10	-1.02843
25589173	chr1:25589173:G:A	9.12339e-15	-2.77212e-10	-1.33712	1.74579e-07	-2.77212e-10	-1.38957	1.54248e-06	-2.77212e-10	-1.26947
25590065	chr1:25590065:T:G	1.31541e-14	-2.77212e-10	-0.971223	2.27426e-07	-2.77212e-10	-1.12512	2.08435e-06	-2.77212e-10	-0.968407
25590315	chr1:25590315:G:A	1.5735e-14	-2.77212e-10	-0.792068	3.10436e-07	-2.77212e-10	-0.813971	2.25667e-06	-2.77212e-10	-0.888976
25590415	chr1:25590415:T:C	1.11903e-14	-2.77212e-10	-1.13291	2.43607e-07	-2.77212e-10	-1.05639	2.2498e-06	-2.77212e-10	-0.892024
25590751	chr1:25590751:G:A	2.97063e-14	-2.77212e-10	-0.156599	6.95858e-07	-2.77212e-10	-0.00680127	6.96309e-06	-2.77212e-10	0.237759
25590816	chr1:25590816:C:T	6.57332e-14	-2.77212e-10	0.637646	1.45645e-06	-2.77212e-10	0.731812	8.33065e-06	-2.77212e-10	0.417077
25590864	chr1:25590864:C:T	9.17647e-14	-2.77212e-10	0.97127	1.8577e-06	-2.77212e-10	0.975149	1.12853e-05	-2.77212e-10	0.720637
25590962	chr1:25590962:GCGGT:G	9.52433e-15	-2.77212e-10	-1.29411	1.99233e-07	-2.77212e-10	-1.25747	1.47974e-06	-2.77212e-10	-1.311
25591334	chr1:25591334:A:G	1.04195e-14	-2.77212e-10	-1.20428	2.20896e-07	-2.77212e-10	-1.15425	2.0422e-06	-2.77212e-10	-0.988836
25591340	chr1:25591340:G:A	2.4143e-14	-2.77212e-10	-0.363963	5.59149e-07	-2.77212e-10	-0.225531	5.47313e-06	-2.77212e-10	-0.00301499
25591501	chr1:25591501:G:A	3.72255e-14	-2.77212e-10	0.0690367	8.06479e-07	-2.77212e-10	0.14073	4.85574e-06	-2.77212e-10	-0.122704
25591628	chr1:25591628:C:T	6.07853e-14	-2.77212e-10	0.559391	1.34257e-06	-2.77212e-10	0.650395	7.73102e-06	-2.77212e-10	0.342376
25591735	chr1:25591735:T:C	3.54702e-14	-2.77212e-10	0.0207351	7.68132e-07	-2.77212e-10	0.0920137	4.64328e-06	-2.77212e-10	-0.167444
25591894	chr1:25591894:T:C	4.65975e-15	-2.009	-4.1799e-10	1.11768e-07	-1.83552	-4.1799e-10	7.7552e-07	-1.95709	-4.1799e-10
25591961	chr1:25591961:A:G	8.3964e-15	-2.77212e-10	-1.42015	1.6995e-07	-2.77212e-10	-1.41644	1.3059e-06	-2.77212e-10	-1.43598
25592157	chr1:25592157:G:A	3.75398e-14	-2.77212e-10	0.0774431	8.13776e-07	-2.77212e-10	0.149738	4.89679e-06	-2.77212e-10	-0.114284
25592939	chr1:25592939:G:A	2.0581e-14	-2.77212e-10	-0.52359	4.71478e-07	-2.77212e-10	-0.396075	4.52259e-06	-2.77212e-10	-0.19378
25593130	chr1:25593130:G:A	4.39586e-14	-2.77212e-10	0.23529	9.54061e-07	-2.77212e-10	0.30878	5.55466e-06	-2.77212e-10	0.0117725
25593301	chr1:25593301:C:CA	2.62269e-14	-2.77212e-10	-0.281171	6.07507e-07	-2.77212e-10	-0.142583	6.0929e-06	-2.77212e-10	0.104259
25593405	chr1:25593405:G:A	5.1067e-14	-2.77212e-10	0.385181	1.11389e-06	-2.77212e-10	0.46367	6.56754e-06	-2.77212e-10	0.179274
25594539	chr1:25594539:A:G	1.03508e-14	-2.77212e-10	-1.2109	2.19103e-07	-2.77212e-10	-1.1624	2.02907e-06	-2.77212e-10	-0.995286
25595330	chr1:25595330:G:A	3.36873e-15	-1.13448	-1.19894	2.67574e-08	-1.90475	-1.36039	2.7473e-07	-1.89472	-1.10011
25595944	chr1:25595944:C:T	8.37286e-15	-2.77212e-10	-1.42296	1.74358e-07	-2.77212e-10	-1.39083	1.30799e-06	-2.77212e-10	-1.43438
25595958	chr1:25595958:C:T	1.01985e-14	-2.77212e-10	-1.22571	2.14702e-07	-2.77212e-10	-1.1827	1.99243e-06	-2.77212e-10	-1.01351
25595977	chr1:25595977:C:T	9.75952e-14	-2.77212e-10	1.03287	2.17827e-06	-2.77212e-10	1.13434	1.22029e-05	-2.77212e-10	0.79881
25596255	chr1:25596255:A:G	1.20611e-14	-2.77212e-10	-1.05797	2.81798e-07	-2.77212e-10	-0.910757	2.31867e-06	-2.77212e-10	-0.861873
25597747	chr1:25597747:C:G	6.2488e-15	-1.71557	-4.1799e-10	2.97587e-07	-0.856243	-4.1799e-10	1.01822e-06	-1.68481	-4.1799e-10
25598523	chr1:25598523:A:C	8.85926e-15	-2.77212e-10	-1.36649	1.90485e-07	-2.77212e-10	-1.30237	1.39792e-06	-2.77212e-10	-1.36788
25598592	chr1:25598592:G:A	1.06806e-14	-2.77212e-10	-1.17953	2.61936e-07	-2.77212e-10	-0.983846	1.87342e-06	-2.77212e-10	-1.0751
25598621	chr1:25598621:C:T	2.6657e-14	-2.77212e-10	-0.264905	6.13373e-07	-2.77212e-10	-0.132974	6.2094e-06	-2.77212e-10	0.1232
25598740	chr1:25598740:G:A	9.46218e-15	-2.77212e-10	-1.30065	2.11476e-07	-2.77212e-10	-1.19784	1.41897e-06	-2.77212e-10	-1.35294
25599492	chr1:25599492:T:C	2.01323e-14	-2.77212e-10	-0.54563	4.57806e-07	-2.77212e-10	-0.425501	4.4947e-06	-2.77212e-10	-0.199965
25600009	chr1:25600009:T:C	2.69729e-14	-2.77212e-10	-0.253124	6.21038e-07	-2.77212e-10	-0.120554	6.29567e-06	-2.77212e-10	0.136998
25600039	chr1:25600039:G:A	9.89544e-15	-2.77212e-10	-1.25588	2.07352e-07	-2.77212e-10	-1.21753	1.48763e-06	-2.77212e-10	-1.30568
25600231	chr1:25600231:G:A	1.35727e-14	-2.77212e-10	-0.939898	3.23483e-07	-2.77212e-10	-0.772802	2.67648e-06	-2.77212e-10	-0.718362
25600918	chr1:25600918:G:A	3.27189e-15	-1.06053	-1.30206	4.39295e-08	-1.5666	-1.20276	2.79604e-07	-1.81811	-1.15913
25601149	chr1:25601149:C:T	8.7866e-14	-2.77212e-10	0.927855	1.9709e-06	-2.77212e-10	1.0343	1.1101e-05	-2.77212e-10	0.70417
25601699	chr1:25601699:C:T	1.1433e-14	-2.77212e-10	-1.11146	1.90405e-07	-2.77212e-10	-1.30279	1.84602e-06	-2.77212e-10	-1.08983
25601765	chr1:25601765:T:C	1.96326e-14	-2.77212e-10	-0.570767	4.46062e-07	-2.77212e-10	-0.451489	4.37287e-06	-2.77212e-10	-0.227446
25601807	chr1:25601807:C:T	8.72612e-15	-2.77212e-10	-1.38164	1.84585e-07	-2.77212e-10	-1.33384	1.36877e-06	-2.77212e-10	-1.38895
25602142	chr1:25602142:G:A	2.0381e-14	-2.77212e-10	-0.533354	4.63795e-07	-2.77212e-10	-0.412505	4.56299e-06	-2.77212e-10	-0.184888
25602265	chr1:25602265:G:A	2.02175e-14	-2.77212e-10	-0.541411	4.60112e-07	-2.77212e-10	-0.420477	4.52005e-06	-2.77212e-10	-0.194341
25602360	chr1:25602360:TG:T	1.96627e-14	-2.77212e-10	-0.569232	4.46745e-07	-2.77212e-10	-0.449959	4.37283e-06	-2.77212e-10	-0.227455
25602444	chr1:25602444:C:T	2.0281e-14	-2.77212e-10	-0.538275	4.61871e-07	-2.77212e-10	-0.416663	4.54586e-06	-2.77212e-10	-0.188648
25602503	chr1:25602503:C:T	1.02716e-14	-2.77212e-10	-1.21857	2.15432e-07	-2.77212e-10	-1.1793	1.98215e-06	-2.77212e-10	-1.01868
25602991	chr1:25602991:A:G	1.76307e-14	-2.77212e-10	-0.678318	3.9777e-07	-2.77212e-10	-0.566073	3.83971e-06	-2.77212e-10	-0.357468
25603121	chr1:25603121:T:C	8.85108e-15	-2.77212e-10	-1.36742	1.82627e-07	-2.77212e-10	-1.3445	1.60341e-06	-2.77212e-10	-1.23073
25603140	chr1:25603140:G:A	9.60511e-15	-2.77212e-10	-1.28566	2.01359e-07	-2.77212e-10	-1.24686	1.49089e-06	-2.77212e-10	-1.30349
25603546	chr1:25603546:T:C	1.09741e-14	-2.77212e-10	-1.15242	2.24864e-07	-2.77212e-10	-1.13645	1.6966e-06	-2.77212e-10	-1.17424
25604642	chr1:25604642:T:C	8.5464e-15	-2.77212e-10	-1.40245	1.77471e-07	-2.77212e-10	-1.37314	1.32632e-06	-2.77212e-10	-1.42046
25604657	chr1:25604657:G:C	1.16571e-14	-2.77212e-10	-1.09205	1.92812e-07	-2.77212e-10	-1.29023	1.88428e-06	-2.77212e-10	-1.06932
25604763	chr1:25604763:G:A	1.3525e-14	-2.77212e-10	-0.943421	3.01906e-07	-2.77212e-10	-0.84183	2.73132e-06	-2.77212e-10	-0.698081
25605157	chr1:25605157:A:C	1.30907e-14	-2.77212e-10	-0.976054	2.91266e-07	-2.77212e-10	-0.87771	2.62334e-06	-2.77212e-10	-0.738416
25605594	chr1:25605594:A:T	2.20537e-14	-2.77212e-10	-0.454476	5.04088e-07	-2.77212e-10	-0.329196	5.01585e-06	-2.77212e-10	-0.0902624
25605695	chr1:25605695:C:T	1.94185e-15	-1.69721	-1.18711	3.7742e-08	-1.88799	-1.03319	3.47292e-07	-2.00168	-0.758778
25605820	chr1:25605820:G:A	2.17376e-14	-2.77212e-10	-0.468914	4.96572e-07	-2.77212e-10	-0.34422	4.9292e-06	-2.77212e-10	-0.107688
25605970	chr1:25605970:A:AAC	2.23724e-14	-2.77212e-10	-0.440131	5.11907e-07	-2.77212e-10	-0.313805	5.10039e-06	-2.77212e-10	-0.0735488
25606333	chr1:25606333:G:T	1.12451e-14	-2.77212e-10	-1.12803	1.88437e-07	-2.77212e-10	-1.31319	1.81331e-06	-2.77212e-10	-1.10771
25606684	chr1:25606684:A:G	2.21557e-14	-2.77212e-10	-0.449862	5.06656e-07	-2.77212e-10	-0.324116	5.04081e-06	-2.77212e-10	-0.0852979
25607051	chr1:25607051:G:A	9.20033e-15	-2.77212e-10	-1.32872	1.91673e-07	-2.77212e-10	-1.29616	1.71081e-06	-2.77212e-10	-1.1659
25607283	chr1:25607283:A:G	1.29909e-14	-2.77212e-10	-0.983706	2.88893e-07	-2.77212e-10	-0.885893	2.59848e-06	-2.77212e-10	-0.747939
25607778	chr1:25607778:G:A	2.18932e-14	-2.77212e-10	-0.461783	5.00281e-07	-2.77212e-10	-0.336777	4.97235e-06	-2.77212e-10	-0.0989722
25607813	chr1:25607813:C:G	9.09354e-15	-2.77212e-10	-1.34039	1.71917e-07	-2.77212e-10	-1.40494	1.40263e-06	-2.77212e-10	-1.36451
25607847	chr1:25607847:A:G	8.45781e-15	-2.77212e-10	-1.41287	2.02287e-07	-2.77212e-10	-1.24226	1.38259e-06	-2.77212e-10	-1.37891
25608460	chr1:25608460:A:G	2.51897e-14	-2.77212e-10	-0.321523	5.85336e-07	-2.77212e-10	-0.179762	5.8141e-06	-2.77212e-10	0.0574206
25608918	chr1:25608918:C:T	1.40641e-14	-2.77212e-10	-0.904334	2.07069e-07	-2.77212e-10	-1.2189	2.15459e-06	-2.77212e-10	-0.935263
25609337	chr1:25609337:C:G	9.47183e-15	-2.77212e-10	-1.29964	1.98228e-07	-2.77212e-10	-1.26253	1.47186e-06	-2.77212e-10	-1.31634
25609468	chr1:25609468:G:A	1.06735e-14	-2.77212e-10	-1.18019	2.07436e-07	-2.77212e-10	-1.21712	1.76922e-06	-2.77212e-10	-1.13233
25609588	chr1:25609588:T:A	9.47793e-15	-2.77212e-10	-1.29899	1.98371e-07	-2.77212e-10	-1.26181	1.47273e-06	-2.77212e-10	-1.31575
25609759	chr1:25609759:G:T	3.56838e-14	-2.77212e-10	0.0267392	8.32689e-07	-2.77212e-10	0.172713	8.71136e-06	-2.77212e-10	0.461763
25610072	chr1:25610072:G:A	1.47421e-14	-2.77212e-10	-0.857249	3.31887e-07	-2.77212e-10	-0.747153	3.03349e-06	-2.77212e-10	-0.593152
25610935	chr1:25610935:G:A	3.1663e-15	-1.1361	-1.2593	4.40422e-08	-1.6144	-1.1524	2.8808e-07	-1.84833	-1.09905
25611150	chr1:25611150:A:G	2.48046e-14	-2.77212e-10	-0.336929	5.71448e-07	-2.77212e-10	-0.203774	5.76148e-06	-2.77212e-10	0.0483296
25611361	chr1:25611361:A:C	2.49501e-15	-1.37739	-1.25627	3.79994e-08	-1.76721	-1.14717	2.64363e-07	-1.93861	-1.09469
25611397	chr1:25611397:C:T	2.41283e-15	-1.40706	-1.2601	3.71323e-08	-1.78541	-1.15206	2.60343e-07	-1.9487	-1.09992
25611557	chr1:25611557:G:A	9.53607e-15	-2.77212e-10	-1.29288	1.99861e-07	-2.77212e-10	-1.25432	1.47806e-06	-2.77212e-10	-1.31213
25611706	chr1:25611706:C:G	1.46757e-14	-2.77212e-10	-0.861764	3.24047e-07	-2.77212e-10	-0.77106	3.13571e-06	-2.77212e-10	-0.56001
25612272	chr1:25612272:C:T	2.42622e-15	-1.36519	-1.29644	3.63642e-08	-1.75958	-1.19879	2.5095e-07	-1.93445	-1.15092
25612434	chr1:25612434:A:G	3.79719e-14	-2.77212e-10	0.088888	1.14251e-06	-2.77212e-10	0.489037	1.3098e-05	-2.77212e-10	0.869594
25612456	chr1:25612456:G:C	1.66886e-15	-1.91404	-1.12178	5.05935e-07	0.31088	-0.636418	7.37238e-07	-1.31717	-0.690544
25612524	chr1:25612524:C:T	9.4799e-15	-2.77212e-10	-1.29878	1.98419e-07	-2.77212e-10	-1.26157	1.47304e-06	-2.77212e-10	-1.31554
25612552	chr1:25612552:C:T	1.01258e-14	-2.77212e-10	-1.23287	1.76999e-07	-2.77212e-10	-1.3758	1.62573e-06	-2.77212e-10	-1.21691
25612603	chr1:25612603:C:T	9.28224e-15	-2.77212e-10	-1.31985	1.93741e-07	-2.77212e-10	-1.28543	1.44431e-06	-2.77212e-10	-1.33523
25612785	chr1:25612785:GGCTAGAGA:G	1.03814e-14	-2.77212e-10	-1.20794	1.79422e-07	-2.77212e-10	-1.36221	1.66865e-06	-2.77212e-10	-1.19085
25612828	chr1:25612828:C:T	2.22363e-14	-2.77212e-10	-0.446232	5.0991e-07	-2.77212e-10	-0.317713	5.05303e-06	-2.77212e-10	-0.0828778
25613117	chr1:25613117:G:T	2.4645e-15	-1.37685	-1.26911	3.74028e-08	-1.76686	-1.16334	2.59887e-07	-1.93842	-1.11195
25613574	chr1:25613574:GAATA:G	1.41933e-14	-2.77212e-10	-0.895191	3.18497e-07	-2.77212e-10	-0.788334	2.89486e-06	-2.77212e-10	-0.639927
25613605	chr1:25613605:G:A	6.10519e-14	-2.77212e-10	0.563767	1.17476e-06	-2.77212e-10	0.516874	1.08145e-05	-2.77212e-10	0.678022
25614322	chr1:25614322:C:G	3.83637e-14	-2.77212e-10	0.0991547	1.15533e-06	-2.77212e-10	0.500193	1.32548e-05	-2.77212e-10	0.881496
25614333	chr1:25614333:C:T	9.21967e-15	-2.77212e-10	-1.32662	1.92313e-07	-2.77212e-10	-1.29282	1.43641e-06	-2.77212e-10	-1.34072
25614440	chr1:25614440:G:A	2.50159e-15	-1.34253	-1.2885	3.73095e-08	-1.74348	-1.18922	2.56117e-07	-1.92549	-1.1395
25614523	chr1:25614523:A:G	2.43897e-15	-1.39903	-1.25735	3.74238e-08	-1.7808	-1.14884	2.61973e-07	-1.94605	-1.09632
25615579	chr1:25615579:C:T	9.03621e-15	-2.77212e-10	-1.34672	1.95907e-07	-2.77212e-10	-1.27431	1.42963e-06	-2.77212e-10	-1.34545
25615936	chr1:25615936:A:G	1.96176e-14	-2.77212e-10	-0.571528	3.8044e-07	-2.77212e-10	-0.610619	3.3549e-06	-2.77212e-10	-0.492444
25616405	chr1:25616405:C:G	5.4016e-15	-1.86126	-4.1799e-10	9.67169e-08	-1.98016	-4.1799e-10	7.83186e-07	-1.94725	-4.1799e-10
25616414	chr1:25616414:TG:T	8.47566e-15	-2.77212e-10	-1.41076	1.78061e-07	-2.77212e-10	-1.36982	1.31626e-06	-2.77212e-10	-1.42807
25616654	chr1:25616654:C:T	2.88962e-15	-1.298	-1.18883	2.7067e-08	-1.90034	-1.35329	2.68993e-07	-1.90552	-1.11042
25616992	chr1:25616992:A:G	1.05966e-14	-2.77212e-10	-1.18743	1.81883e-07	-2.77212e-10	-1.34859	1.70598e-06	-2.77212e-10	-1.16873
25617022	chr1:25617022:G:A	2.28317e-15	-1.34214	-1.38025	5.35312e-08	-1.42564	-1.14605	2.34684e-07	-1.97803	-1.17435
25618250	chr1:25618250:T:C	2.18717e-14	-2.77212e-10	-0.462764	6.13188e-07	-2.77212e-10	-0.133276	6.52834e-06	-2.77212e-10	0.173288
25618358	chr1:25618358:C:T	2.15738e-14	-2.77212e-10	-0.476479	6.03176e-07	-2.77212e-10	-0.149739	6.41205e-06	-2.77212e-10	0.155314
25618405	chr1:25618405:TC:T	1.47351e-14	-2.77212e-10	-0.857725	3.49921e-07	-2.77212e-10	-0.694241	2.33079e-06	-2.77212e-10	-0.856659
25618484	chr1:25618484:C:T	1.85311e-14	-2.77212e-10	-0.628508	4.09418e-07	-2.77212e-10	-0.537211	2.68375e-06	-2.77212e-10	-0.715649
25619415	chr1:25619415:G:A	9.62271e-15	-2.77212e-10	-1.28383	2.16216e-07	-2.77212e-10	-1.17567	1.4388e-06	-2.77212e-10	-1.33905
25619603	chr1:25619603:G:A	2.19485e-14	-2.77212e-10	-0.459259	6.15655e-07	-2.77212e-10	-0.129261	6.55286e-06	-2.77212e-10	0.177036
25620100	chr1:25620100:C:T	1.19349e-14	-2.77212e-10	-1.06849	2.77459e-07	-2.77212e-10	-0.926274	2.30053e-06	-2.77212e-10	-0.869723
25620268	chr1:25620268:T:C	1.36138e-14	-2.77212e-10	-0.936873	3.48715e-07	-2.77212e-10	-0.697692	3.52332e-06	-2.77212e-10	-0.443462
25620444	chr1:25620444:T:TGTAGA	2.33885e-14	-2.77212e-10	-0.395712	6.62616e-07	-2.77212e-10	-0.0557524	7.10239e-06	-2.77212e-10	0.257566
25620511	chr1:25620511:A:G	8.64106e-15	-2.77212e-10	-1.39143	1.68376e-07	-2.77212e-10	-1.42575	1.38946e-06	-2.77212e-10	-1.37395
25620761	chr1:25620761:G:A	1.97987e-14	-2.77212e-10	-0.56234	4.47933e-07	-2.77212e-10	-0.447303	4.37211e-06	-2.77212e-10	-0.227618
25621565	chr1:25621565:T:C	4.77471e-15	-1.98462	-4.1799e-10	1.22945e-07	-1.74021	-4.1799e-10	8.13403e-07	-1.90939	-4.1799e-10
25621615	chr1:25621615:T:G	8.36719e-15	-2.77212e-10	-1.42364	1.93459e-07	-2.77212e-10	-1.28688	1.37285e-06	-2.77212e-10	-1.38598
25621710	chr1:25621710:G:A	9.01288e-15	-2.77212e-10	-1.3493	1.94805e-07	-2.77212e-10	-1.27995	1.42763e-06	-2.77212e-10	-1.34685
25621951	chr1:25621951:GA:G	5.03213e-15	-1.93211	-4.1799e-10	9.40433e-08	-2.00819	-4.1799e-10	9.09691e-07	-1.79752	-4.1799e-10
25622456	chr1:25622456:C:T	2.26589e-14	-2.77212e-10	-0.427403	6.38766e-07	-2.77212e-10	-0.0924098	6.82501e-06	-2.77212e-10	0.217728
25622457	chr1:25622457:A:G	9.71297e-15	-2.77212e-10	-1.2745	1.82478e-07	-2.77212e-10	-1.34532	1.48217e-06	-2.77212e-10	-1.30936
25622864	chr1:25622864:T:C	1.04855e-14	-2.77212e-10	-1.19796	1.80821e-07	-2.77212e-10	-1.35444	1.68703e-06	-2.77212e-10	-1.17989
25622973	chr1:25622973:A:T	2.37066e-14	-2.77212e-10	-0.382206	6.72965e-07	-2.77212e-10	-0.040254	7.22091e-06	-2.77212e-10	0.274116
25623085	chr1:25623085:G:A	2.2461e-14	-2.77212e-10	-0.436179	6.32405e-07	-2.77212e-10	-0.102418	6.73893e-06	-2.77212e-10	0.205036
25623109	chr1:25623109:A:G	2.29628e-14	-2.77212e-10	-0.414081	6.48328e-07	-2.77212e-10	-0.0775503	6.93216e-06	-2.77212e-10	0.233307
25623178	chr1:25623178:C:T	2.22816e-14	-2.77212e-10	-0.444198	5.07985e-07	-2.77212e-10	-0.321496	5.01597e-06	-2.77212e-10	-0.0902381
25623189	chr1:25623189:T:C	2.40557e-14	-2.77212e-10	-0.367586	6.83813e-07	-2.77212e-10	-0.0242632	7.35907e-06	-2.77212e-10	0.293068
25623350	chr1:25623350:T:C	2.23927e-14	-2.77212e-10	-0.439225	6.30067e-07	-2.77212e-10	-0.106121	6.71133e-06	-2.77212e-10	0.200933
25623358	chr1:25623358:A:G	2.31096e-14	-2.77212e-10	-0.407709	6.53092e-07	-2.77212e-10	-0.0702301	6.9887e-06	-2.77212e-10	0.241429
25623714	chr1:25623714:C:T	8.2663e-15	-2.77212e-10	-1.43577	1.69274e-07	-2.77212e-10	-1.42043	1.30891e-06	-2.77212e-10	-1.43367
25623863	chr1:25623863:G:A	3.19397e-14	-2.77212e-10	-0.0841092	9.40234e-07	-2.77212e-10	0.294181	1.04259e-05	-2.77212e-10	0.641426
25624029	chr1:25624029:G:A	1.07976e-14	-2.77212e-10	-1.16864	2.46193e-07	-2.77212e-10	-1.04583	2.02343e-06	-2.77212e-10	-0.99807
25624182	chr1:25624182:A:G	4.17255e-14	-2.77212e-10	0.183155	1.2672e-06	-2.77212e-10	0.592621	1.45158e-05	-2.77212e-10	0.972374
25624357	chr1:25624357:C:G	1.25211e-14	-2.77212e-10	-1.02054	2.57081e-07	-2.77212e-10	-1.00255	2.66045e-06	-2.77212e-10	-0.724368
25625046	chr1:25625046:T:C	1.4934e-14	-2.77212e-10	-0.844317	3.87056e-07	-2.77212e-10	-0.593378	4.0953e-06	-2.77212e-10	-0.293025
25625249	chr1:25625249:T:C	1.55335e-14	-2.77212e-10	-0.804958	3.60493e-07	-2.77212e-10	-0.664474	3.29969e-06	-2.77212e-10	-0.509037
25625428	chr1:25625428:C:T	1.08334e-14	-2.77212e-10	-1.16532	2.47326e-07	-2.77212e-10	-1.04124	2.0314e-06	-2.77212e-10	-0.994141
25625429	chr1:25625429:G:A	1.25167e-14	-2.77212e-10	-1.02089	2.90993e-07	-2.77212e-10	-0.87865	1.98491e-06	-2.77212e-10	-1.01729
25625574	chr1:25625574:G:A	4.65304e-15	-2.01044	-4.1799e-10	1.01719e-07	-1.92973	-4.1799e-10	7.87662e-07	-1.94155	-4.1799e-10
25625731	chr1:25625731:G:A	8.42552e-15	-2.77212e-10	-1.41669	1.66841e-07	-2.77212e-10	-1.43491	1.37247e-06	-2.77212e-10	-1.38625
25625853	chr1:25625853:G:A	1.19119e-14	-2.77212e-10	-1.07042	2.74766e-07	-2.77212e-10	-0.936028	1.88838e-06	-2.77212e-10	-1.06715
25626223	chr1:25626223:G:A	1.73993e-14	-2.77212e-10	-0.69153	4.13251e-07	-2.77212e-10	-0.527891	3.70467e-06	-2.77212e-10	-0.39327
25626688	chr1:25626688:A:C	8.28936e-15	-2.77212e-10	-1.43298	1.68257e-07	-2.77212e-10	-1.42646	1.30538e-06	-2.77212e-10	-1.43637
25626765	chr1:25626765:G:T	2.30757e-14	-2.77212e-10	-0.409178	5.6177e-07	-2.77212e-10	-0.220856	5.20984e-06	-2.77212e-10	-0.0523155
25626769	chr1:25626769:C:T	1.86727e-14	-2.77212e-10	-0.620897	4.46838e-07	-2.77212e-10	-0.449752	4.04879e-06	-2.77212e-10	-0.304446
25627045	chr1:25627045:A:T	7.17706e-15	-0.281476	-1.29559	2.32939e-08	-2.00748	-1.39628	3.72966e-07	-1.51161	-1.17753
25627211	chr1:25627211:T:C	1.84366e-14	-2.77212e-10	-0.633622	4.40484e-07	-2.77212e-10	-0.464073	3.98747e-06	-2.77212e-10	-0.319708
25627340	chr1:25627340:G:C	9.54452e-15	-2.77212e-10	-1.29199	2.25042e-07	-2.77212e-10	-1.13566	1.64286e-06	-2.77212e-10	-1.20643
25627702	chr1:25627702:A:G	9.10212e-15	-2.77212e-10	-1.33945	1.82815e-07	-2.77212e-10	-1.34347	1.37637e-06	-2.77212e-10	-1.38342
25628257	chr1:25628257:G:A	9.46069e-15	-2.77212e-10	-1.30081	1.85032e-07	-2.77212e-10	-1.33142	1.51956e-06	-2.77212e-10	-1.28444
25628650	chr1:25628650:G:C	1.0294e-14	-2.77212e-10	-1.2164	1.88245e-07	-2.77212e-10	-1.3142	1.67584e-06	-2.77212e-10	-1.18655
25629552	chr1:25629552:C:T	1.21629e-14	-2.77212e-10	-1.04956	2.78918e-07	-2.77212e-10	-0.921031	2.44003e-06	-2.77212e-10	-0.810853
25629675	chr1:25629675:C:T	1.01373e-14	-2.77212e-10	-1.23173	2.31513e-07	-2.77212e-10	-1.10731	1.50462e-06	-2.77212e-10	-1.29433
25629995	chr1:25629995:T:C	1.72672e-14	-2.77212e-10	-0.699146	4.12674e-07	-2.77212e-10	-0.529289	3.73767e-06	-2.77212e-10	-0.384403
25630066	chr1:25630066:A:G	1.22339e-14	-2.77212e-10	-1.04375	2.83344e-07	-2.77212e-10	-0.905287	1.94042e-06	-2.77212e-10	-1.03996
25630173	chr1:25630173:T:C	7.86027e-15	-0.251468	-1.23467	2.63761e-08	-1.99618	-1.28331	3.34487e-07	-1.53523	-1.26279
25630360	chr1:25630360:T:C	4.65745e-15	-2.00949	-4.1799e-10	1.19476e-07	-1.76883	-4.1799e-10	7.37857e-07	-2.00687	-4.1799e-10
25630464	chr1:25630464:T:C	1.29231e-14	-2.77212e-10	-0.988939	2.99329e-07	-2.77212e-10	-0.850405	2.63436e-06	-2.77212e-10	-0.734226
25630635	chr1:25630635:T:A	8.40935e-15	-2.77212e-10	-1.41861	1.74513e-07	-2.77212e-10	-1.38995	1.42666e-06	-2.77212e-10	-1.34753
25631063	chr1:25631063:T:C	1.72417e-14	-2.77212e-10	-0.70063	4.12086e-07	-2.77212e-10	-0.530716	3.73107e-06	-2.77212e-10	-0.386171
25631256	chr1:25631256:C:T	8.69025e-15	-2.77212e-10	-1.38576	1.68278e-07	-2.77212e-10	-1.42633	1.33431e-06	-2.77212e-10	-1.41445
25631921	chr1:25631921:G:A	5.68704e-15	-1.80977	-4.1799e-10	1.07161e-07	-1.87761	-4.1799e-10	7.36298e-07	-2.00899	-4.1799e-10
25632038	chr1:25632038:A:C	1.05682e-14	-2.77212e-10	-1.19011	2.43708e-07	-2.77212e-10	-1.05598	1.55745e-06	-2.77212e-10	-1.25982
25632373	chr1:25632373:G:A	9.92543e-15	-2.77212e-10	-1.25286	2.08875e-07	-2.77212e-10	-1.21021	1.53533e-06	-2.77212e-10	-1.27412
25632683	chr1:25632683:G:C	4.72771e-15	-1.99452	-4.1799e-10	1.52303e-07	-1.52608	-4.1799e-10	9.03205e-07	-1.80467	-4.1799e-10
25633172	chr1:25633172:C:T	8.79537e-15	-2.77212e-10	-1.37373	1.88895e-07	-2.77212e-10	-1.31076	1.53614e-06	-2.77212e-10	-1.27359
25634339	chr1:25634339:T:G	9.0044e-15	-2.77212e-10	-1.35024	1.80776e-07	-2.77212e-10	-1.35469	1.3646e-06	-2.77212e-10	-1.392
25634727	chr1:25634727:C:T	2.26843e-14	-2.77212e-10	-0.426285	4.3561e-07	-2.77212e-10	-0.475201	3.92295e-06	-2.77212e-10	-0.336021
25634829	chr1:25634829:T:A	1.84883e-14	-2.77212e-10	-0.630818	4.42895e-07	-2.77212e-10	-0.458615	3.98923e-06	-2.77212e-10	-0.319265
25635053	chr1:25635053:A:G	1.04003e-14	-2.77212e-10	-1.20612	2.33626e-07	-2.77212e-10	-1.09823	1.64761e-06	-2.77212e-10	-1.20354
25635097	chr1:25635097:G:C	1.78816e-14	-2.77212e-10	-0.664188	4.26272e-07	-2.77212e-10	-0.496871	3.84732e-06	-2.77212e-10	-0.355489
25635607	chr1:25635607:G:A	1.26027e-14	-2.77212e-10	-1.01405	3.01453e-07	-2.77212e-10	-0.843333	1.81885e-06	-2.77212e-10	-1.10466
25635727	chr1:25635727:G:A	2.04644e-14	-2.77212e-10	-0.529269	4.00657e-07	-2.77212e-10	-0.558843	2.86042e-06	-2.77212e-10	-0.651898
25635897	chr1:25635897:C:T	1.9183e-14	-2.77212e-10	-0.593935	4.60339e-07	-2.77212e-10	-0.419985	4.18083e-06	-2.77212e-10	-0.272355
25636373	chr1:25636373:G:T	1.33046e-14	-2.77212e-10	-0.959851	3.07785e-07	-2.77212e-10	-0.822546	2.70148e-06	-2.77212e-10	-0.709064
25636720	chr1:25636720:G:A	1.3601e-14	-2.77212e-10	-0.937815	3.07048e-07	-2.77212e-10	-0.824943	3.59536e-06	-2.77212e-10	-0.423221
25636926	chr1:25636926:A:G	1.51477e-14	-2.77212e-10	-0.830111	3.90173e-07	-2.77212e-10	-0.585357	4.03289e-06	-2.77212e-10	-0.308381
25637111	chr1:25637111:C:T	8.73441e-15	-2.77212e-10	-1.38069	1.75333e-07	-2.77212e-10	-1.38526	1.33261e-06	-2.77212e-10	-1.41573
25637712	chr1:25637712:G:A	5.6279e-15	-0.577257	-1.24296	2.44437e-08	-2.01028	-1.3453	2.99367e-07	-1.67743	-1.23153
25637987	chr1:25637987:T:C	1.69082e-14	-2.77212e-10	-0.72016	4.00668e-07	-2.77212e-10	-0.558815	3.60668e-06	-2.77212e-10	-0.420077
25638186	chr1:25638186:A:G	1.74394e-14	-2.77212e-10	-0.689226	4.14982e-07	-2.77212e-10	-0.523711	3.74242e-06	-2.77212e-10	-0.383133
25638254	chr1:25638254:A:C	1.79569e-14	-2.77212e-10	-0.659986	4.28437e-07	-2.77212e-10	-0.491803	3.87415e-06	-2.77212e-10	-0.34854
25638366	chr1:25638366:G:A	9.04269e-15	-2.77212e-10	-1.346	2.09988e-07	-2.77212e-10	-1.2049	1.44195e-06	-2.77212e-10	-1.33687
25638385	chr1:25638385:A:C	1.29774e-14	-2.77212e-10	-0.984752	3.12072e-07	-2.77212e-10	-0.808714	1.86678e-06	-2.77212e-10	-1.07865
25638436	chr1:25638436:C:G	9.274e-15	-2.77212e-10	-1.32074	1.96494e-07	-2.77212e-10	-1.27132	1.42357e-06	-2.77212e-10	-1.3497
25638615	chr1:25638615:A:C	1.7439e-14	-2.77212e-10	-0.68925	4.1461e-07	-2.77212e-10	-0.524609	3.73724e-06	-2.77212e-10	-0.384516
25638687	chr1:25638687:G:A	8.35078e-15	-2.77212e-10	-1.4256	1.87368e-07	-2.77212e-10	-1.31887	1.58908e-06	-2.77212e-10	-1.23971
25638789	chr1:25638789:A:G	1.02005e-14	-2.77212e-10	-1.22552	2.29766e-07	-2.77212e-10	-1.11489	1.8795e-06	-2.77212e-10	-1.07186
25638853	chr1:25638853:T:C	1.26764e-14	-2.77212e-10	-1.00822	3.03556e-07	-2.77212e-10	-0.836381	1.82801e-06	-2.77212e-10	-1.09963
25638910	chr1:25638910:A:G	8.59028e-15	-2.77212e-10	-1.39733	1.94979e-07	-2.77212e-10	-1.27905	1.97151e-06	-2.77212e-10	-1.02406
25639215	chr1:25639215:T:G	1.29052e-14	-2.77212e-10	-0.990324	3.09995e-07	-2.77212e-10	-0.815392	1.85725e-06	-2.77212e-10	-1.08377
25639341	chr1:25639341:T:C	1.80535e-14	-2.77212e-10	-0.654617	3.90411e-07	-2.77212e-10	-0.584747	3.12712e-06	-2.77212e-10	-0.562753
25639345	chr1:25639345:T:G	1.06554e-14	-2.77212e-10	-1.18189	2.42448e-07	-2.77212e-10	-1.06116	1.9899e-06	-2.77212e-10	-1.01478
25639429	chr1:25639429:A:G	5.36087e-15	-1.86883	-4.1799e-10	1.59348e-07	-1.48085	-4.1799e-10	9.73914e-07	-1.7293	-4.1799e-10
25641020	chr1:25641020:C:T	1.82938e-14	-2.77212e-10	-0.641395	4.38189e-07	-2.77212e-10	-0.469298	3.96576e-06	-2.77212e-10	-0.325168
25641071	chr1:25641071:T:C	5.97566e-15	-0.467203	-1.29306	2.29248e-08	-2.00995	-1.40978	3.1624e-07	-1.63219	-1.22193
25641096	chr1:25641096:T:C	5.54825e-15	-1.83448	-4.1799e-10	1.11724e-07	-1.83592	-4.1799e-10	7.86917e-07	-1.9425	-4.1799e-10
25641135	chr1:25641135:G:A	1.19503e-14	-2.77212e-10	-1.06721	2.75798e-07	-2.77212e-10	-0.932278	1.89447e-06	-2.77212e-10	-1.06393
25641283	chr1:25641283:A:G	1.85871e-14	-2.77212e-10	-0.62549	4.4472e-07	-2.77212e-10	-0.454503	4.02695e-06	-2.77212e-10	-0.309856
25642199	chr1:25642199:A:G	1.3045e-14	-2.77212e-10	-0.979556	3.04191e-07	-2.77212e-10	-0.834293	3.48192e-06	-2.77212e-10	-0.455282
25642517	chr1:25642517:T:C	1.19257e-14	-2.77212e-10	-1.06926	2.75137e-07	-2.77212e-10	-0.934677	1.89051e-06	-2.77212e-10	-1.06602
25643242	chr1:25643242:A:AT	3.79143e-14	-2.77212e-10	0.0873711	8.48477e-07	-2.77212e-10	0.191495	5.39872e-06	-2.77212e-10	-0.0167026
25643244	chr1:25643244:TAA:T	1.69203e-14	-2.77212e-10	-0.719443	4.07579e-07	-2.77212e-10	-0.541712	3.65759e-06	-2.77212e-10	-0.406062
25643247	chr1:25643247:TTA:T	1.78279e-14	-2.77212e-10	-0.667195	4.30067e-07	-2.77212e-10	-0.488006	3.83574e-06	-2.77212e-10	-0.358502
25643250	chr1:25643250:A:AT	1.34942e-14	0.490399	-1.4361	8.38455e-08	-0.686509	-1.43646	9.41071e-07	-0.328023	-1.43558
25643251	chr1:25643251:TTA:T	6.63334e-14	-2.77212e-10	0.646736	1.31577e-06	-2.77212e-10	0.630228	9.41736e-06	-2.77212e-10	0.53969
25643336	chr1:25643336:C:A	5.93586e-15	-1.76695	-4.1799e-10	9.70732e-08	-1.97648	-4.1799e-10	7.35249e-07	-2.01041	-4.1799e-10
25643357	chr1:25643357:C:T	4.84866e-15	-1.96926	-4.1799e-10	1.42498e-07	-1.59262	-4.1799e-10	7.94814e-07	-1.93251	-4.1799e-10
25643403	chr1:25643403:C:T	1.07229e-14	-2.77212e-10	-1.17558	1.93619e-07	-2.77212e-10	-1.28605	1.58549e-06	-2.77212e-10	-1.24197
25643412	chr1:25643412:G:A	1.2482e-14	-2.77212e-10	-1.02367	2.28614e-07	-2.77212e-10	-1.11991	1.77014e-06	-2.77212e-10	-1.13181
25643471	chr1:25643471:G:C	8.69776e-15	-2.77212e-10	-1.38489	1.68612e-07	-2.77212e-10	-1.42435	1.41987e-06	-2.77212e-10	-1.3523
25644050	chr1:25644050:C:T	6.32372e-15	-1.70365	-4.1799e-10	9.5421e-08	-1.99365	-4.1799e-10	9.67533e-07	-1.73587	-4.1799e-10
25644213	chr1:25644213:C:T	8.56541e-15	-2.77212e-10	-1.40023	1.68881e-07	-2.77212e-10	-1.42276	1.3324e-06	-2.77212e-10	-1.41589
25644927	chr1:25644927:C:T	8.4008e-15	-2.77212e-10	-1.41963	1.74245e-07	-2.77212e-10	-1.39148	1.42357e-06	-2.77212e-10	-1.3497
25644967	chr1:25644967:G:C	4.89763e-15	-1.95921	-4.1799e-10	1.90174e-07	-1.30401	-4.1799e-10	8.22021e-07	-1.89885	-4.1799e-10
25645155	chr1:25645155:T:C	5.23378e-15	-0.620107	-1.27272	2.32987e-08	-2.00368	-1.39986	3.03384e-07	-1.70395	-1.19167
25646229	chr1:25646229:C:G	1.14697e-15	-2.00584	-1.405	4.21334e-08	-1.37467	-1.43643	1.77598e-07	-1.9952	-1.4359
25646444	chr1:25646444:A:G	1.13606e-14	-2.77212e-10	-1.1178	2.58743e-07	-2.77212e-10	-0.996112	1.81072e-06	-2.77212e-10	-1.10914
25646458	chr1:25646458:AAT:A	2.09773e-14	-2.77212e-10	-0.504518	4.11737e-07	-2.77212e-10	-0.531563	2.93232e-06	-2.77212e-10	-0.627071
25646558	chr1:25646558:G:A	1.76842e-14	-2.77212e-10	-0.675284	4.20886e-07	-2.77212e-10	-0.509585	3.78562e-06	-2.77212e-10	-0.371655
25646591	chr1:25646591:A:C	4.92732e-15	-1.95316	-4.1799e-10	1.30163e-07	-1.68316	-4.1799e-10	8.00254e-07	-1.92569	-4.1799e-10
25646768	chr1:25646768:G:A	2.02279e-14	-2.77212e-10	-0.540895	3.75155e-07	-2.77212e-10	-0.624609	3.46023e-06	-2.77212e-10	-0.46153
25646965	chr1:25646965:T:G	2.09027e-14	-2.77212e-10	-0.508078	4.10308e-07	-2.77212e-10	-0.535039	2.92254e-06	-2.77212e-10	-0.630411
25646967	chr1:25646967:T:C	1.28511e-14	-2.77212e-10	-0.994529	3.08488e-07	-2.77212e-10	-0.820265	1.85079e-06	-2.77212e-10	-1.08725
25647029	chr1:25647029:A:G	1.60352e-14	-2.77212e-10	-0.773175	3.77244e-07	-2.77212e-10	-0.619055	3.37456e-06	-2.77212e-10	-0.4866
25647380	chr1:25647380:G:A	1.04223e-14	-2.77212e-10	-1.20401	2.3423e-07	-2.77212e-10	-1.09564	1.65118e-06	-2.77212e-10	-1.20137
25647884	chr1:25647884:G:T	1.61995e-14	-2.77212e-10	-0.762975	3.81381e-07	-2.77212e-10	-0.608148	3.41382e-06	-2.77212e-10	-0.475034
25647885	chr1:25647885:A:T	1.63557e-14	-2.77212e-10	-0.753381	3.85496e-07	-2.77212e-10	-0.597417	3.45261e-06	-2.77212e-10	-0.463734
25648023	chr1:25648023:A:G	8.30962e-15	-2.77212e-10	-1.43054	1.66602e-07	-2.77212e-10	-1.43634	1.34023e-06	-2.77212e-10	-1.41002
25648290	chr1:25648290:A:G	1.64104e-14	-2.77212e-10	-0.750041	3.86332e-07	-2.77212e-10	-0.59525	3.46788e-06	-2.77212e-10	-0.459321
25648365	chr1:25648365:C:T	1.91409e-14	-2.77212e-10	-0.59613	4.56216e-07	-2.77212e-10	-0.428981	4.17324e-06	-2.77212e-10	-0.274173
25648410	chr1:25648410:G:C	1.60792e-14	-2.77212e-10	-0.770433	3.77813e-07	-2.77212e-10	-0.617548	3.38439e-06	-2.77212e-10	-0.483691
25648726	chr1:25648726:A:G	2.05859e-14	-2.77212e-10	-0.523351	4.039e-07	-2.77212e-10	-0.550779	2.88373e-06	-2.77212e-10	-0.64378
25649093	chr1:25649093:CAA:C	1.04501e-14	-2.77212e-10	-1.20134	2.40407e-07	-2.77212e-10	-1.06961	1.54416e-06	-2.77212e-10	-1.26839
25649525	chr1:25649525:T:A	1.33338e-14	-2.77212e-10	-0.957657	3.21964e-07	-2.77212e-10	-0.777508	1.91371e-06	-2.77212e-10	-1.05382
25649927	chr1:25649927:C:T	1.4904e-14	-2.77212e-10	-0.846327	3.53797e-07	-2.77212e-10	-0.683224	2.4e-06	-2.77212e-10	-0.827398
25650042	chr1:25650042:A:G	9.97301e-15	-2.77212e-10	-1.24808	2.13648e-07	-2.77212e-10	-1.18762	1.52392e-06	-2.77212e-10	-1.28158
25650359	chr1:25650359:G:A	1.08236e-14	-1.16623	-4.1799e-10	4.66213e-07	-0.407304	-4.1799e-10	2.46508e-06	-0.800641	-4.1799e-10
25650684	chr1:25650684:CT:C	5.15373e-15	-1.90824	-4.1799e-10	4.11705e-07	-0.531641	-4.1799e-10	1.10305e-06	-1.60479	-4.1799e-10
25650850	chr1:25650850:A:G	9.75363e-15	-2.77212e-10	-1.27032	1.78037e-07	-2.77212e-10	-1.36996	1.5897e-06	-2.77212e-10	-1.23932
25651498	chr1:25651498:G:T	1.04558e-14	-2.77212e-10	-1.2008	2.35941e-07	-2.77212e-10	-1.08837	1.93941e-06	-2.77212e-10	-1.04048
25652155	chr1:25652155:T:C	2.29993e-14	-2.77212e-10	-0.412493	5.56456e-07	-2.77212e-10	-0.230359	5.18077e-06	-2.77212e-10	-0.0579116
25652684	chr1:25652684:G:A	2.20203e-14	-2.77212e-10	-0.455994	5.30185e-07	-2.77212e-10	-0.278721	4.91737e-06	-2.77212e-10	-0.110091
25653169	chr1:25653169:C:T	1.04891e-14	-2.77212e-10	-1.19762	2.37094e-07	-2.77212e-10	-1.08349	1.94793e-06	-2.77212e-10	-1.0361
25653469	chr1:25653469:T:C	9.01053e-15	-2.77212e-10	-1.34956	2.13515e-07	-2.77212e-10	-1.18824	2.29104e-06	-2.77212e-10	-0.873857
25653964	chr1:25653964:T:G	1.74576e-14	-2.77212e-10	-0.688182	4.14483e-07	-2.77212e-10	-0.524917	3.77253e-06	-2.77212e-10	-0.37512
25654636	chr1:25654636:T:C	8.95755e-15	-2.77212e-10	-1.35546	1.87191e-07	-2.77212e-10	-1.31982	1.38411e-06	-2.77212e-10	-1.37781
25655298	chr1:25655298:G:A	5.95491e-15	-0.59088	-1.17286	2.52165e-08	-2.00996	-1.31449	3.04554e-07	-1.71105	-1.18073
25655343	chr1:25655343:G:A	9.18859e-15	-2.77212e-10	-1.33	1.71629e-07	-2.77212e-10	-1.40661	1.48973e-06	-2.77212e-10	-1.30427
25655675	chr1:25655675:T:C	4.75077e-15	-1.98965	-4.1799e-10	9.57116e-08	-1.99061	-4.1799e-10	7.46369e-07	-1.9954	-4.1799e-10
25655948	chr1:25655948:G:C	7.57414e-15	-1.52322	-4.1799e-10	1.0818e-07	-1.86816	-4.1799e-10	1.21178e-06	-1.51077	-4.1799e-10
25656421	chr1:25656421:G:A	8.84569e-15	-2.77212e-10	-1.36803	1.72876e-07	-2.77212e-10	-1.39938	1.38035e-06	-2.77212e-10	-1.38053
25656565	chr1:25656565:G:A	8.89521e-15	-2.77212e-10	-1.36245	1.69048e-07	-2.77212e-10	-1.42176	1.4368e-06	-2.77212e-10	-1.34045
25656768	chr1:25656768:G:T	1.42294e-14	-2.77212e-10	-0.892646	2.57568e-07	-2.77212e-10	-1.00066	1.99754e-06	-2.77212e-10	-1.01095
25657299	chr1:25657299:G:A	1.0247e-14	-2.77212e-10	-1.22097	2.30332e-07	-2.77212e-10	-1.11242	1.88858e-06	-2.77212e-10	-1.06704
25657750	chr1:25657750:G:A	1.02954e-14	-2.77212e-10	-1.21626	2.31666e-07	-2.77212e-10	-1.10665	1.90026e-06	-2.77212e-10	-1.06088
25657773	chr1:25657773:C:T	1.04334e-14	-2.77212e-10	-1.20295	2.35461e-07	-2.77212e-10	-1.0904	1.93347e-06	-2.77212e-10	-1.04355
25657774	chr1:25657774:A:C	4.96646e-15	-1.94525	-4.1799e-10	9.68185e-08	-1.97911	-4.1799e-10	7.50985e-07	-1.98923	-4.1799e-10
25658074	chr1:25658074:G:A	1.18077e-14	-2.77212e-10	-1.0792	2.28495e-07	-2.77212e-10	-1.12043	1.93903e-06	-2.77212e-10	-1.04068
25658478	chr1:25658478:T:A	1.11741e-14	-1.13436	-4.1799e-10	1.82183e-07	-1.34693	-4.1799e-10	1.30437e-06	-1.43715	-4.1799e-10
25658730	chr1:25658730:T:C	1.56822e-14	-2.77212e-10	-0.795433	3.86886e-07	-2.77212e-10	-0.593818	2.21706e-06	-2.77212e-10	-0.906683
25658853	chr1:25658853:G:A	1.32513e-14	-2.77212e-10	-0.96386	3.19412e-07	-2.77212e-10	-0.785467	1.90353e-06	-2.77212e-10	-1.05915
25658960	chr1:25658960:A:G	1.11276e-14	-2.77212e-10	-1.13853	2.39837e-07	-2.77212e-10	-1.07199	2.65576e-06	-2.77212e-10	-0.726134
25659133	chr1:25659133:T:C	1.03143e-14	-2.77212e-10	-1.21443	2.36463e-07	-2.77212e-10	-1.08616	1.52709e-06	-2.77212e-10	-1.2795
25659346	chr1:25659346:C:G	1.12715e-14	-2.77212e-10	-1.12568	2.43323e-07	-2.77212e-10	-1.05756	2.70938e-06	-2.77212e-10	-0.706144
25659540	chr1:25659540:A:G	1.50372e-14	-2.77212e-10	-0.837427	3.36042e-07	-2.77212e-10	-0.734712	3.12244e-06	-2.77212e-10	-0.56425
25660031	chr1:25660031:T:C	1.02126e-14	-2.77212e-10	-1.22434	2.5534e-07	-2.77212e-10	-1.00935	2.86552e-06	-2.77212e-10	-0.650114
25660057	chr1:25660057:T:G	6.80289e-15	-1.63061	-4.1799e-10	3.43279e-07	-0.713403	-4.1799e-10	1.10954e-06	-1.59892	-4.1799e-10
25660070	chr1:25660070:G:C	6.91717e-15	-1.61395	-4.1799e-10	3.53954e-07	-0.682781	-4.1799e-10	1.12895e-06	-1.58158	-4.1799e-10
25660176	chr1:25660176:C:T	1.55879e-14	-2.77212e-10	-0.801462	3.4945e-07	-2.77212e-10	-0.695586	3.25624e-06	-2.77212e-10	-0.522292
25660308	chr1:25660308:G:A	1.0441e-14	-2.77212e-10	-1.20222	2.35691e-07	-2.77212e-10	-1.08943	1.93499e-06	-2.77212e-10	-1.04276
25660316	chr1:25660316:A:G	1.64259e-14	-2.77212e-10	-0.749096	4.08285e-07	-2.77212e-10	-0.539982	2.31032e-06	-2.77212e-10	-0.865478
25660594	chr1:25660594:G:A	5.24896e-15	-1.88993	-4.1799e-10	9.84211e-08	-1.96269	-4.1799e-10	7.69921e-07	-1.96433	-4.1799e-10
25660967	chr1:25660967:A:G	1.22576e-14	-2.77212e-10	-1.04181	2.71991e-07	-2.77212e-10	-0.946179	2.94399e-06	-2.77212e-10	-0.623101
25661144	chr1:25661144:T:C	8.6101e-15	-2.77212e-10	-1.39502	1.7617e-07	-2.77212e-10	-1.3805	1.34744e-06	-2.77212e-10	-1.40466
25661467	chr1:25661467:C:A	6.49609e-14	0.625827	-4.1799e-10	2.43178e-06	1.24443	-4.1799e-10	9.83431e-06	0.583012	-4.1799e-10
25661683	chr1:25661683:T:C	8.82098e-15	-2.77212e-10	-1.37082	1.77149e-07	-2.77212e-10	-1.37495	1.58665e-06	-2.77212e-10	-1.24124
25662348	chr1:25662348:A:G	8.28977e-15	-2.77212e-10	-1.43294	1.66578e-07	-2.77212e-10	-1.43648	1.30519e-06	-2.77212e-10	-1.43651
25662915	chr1:25662915:T:C	5.25591e-15	-1.88861	-4.1799e-10	1.17762e-07	-1.78328	-4.1799e-10	7.65193e-07	-1.97049	-4.1799e-10
25662919	chr1:25662919:T:C	1.50474e-14	-2.77212e-10	-0.83675	3.68729e-07	-2.77212e-10	-0.641885	2.13291e-06	-2.77212e-10	-0.945378
25662953	chr1:25662953:G:A	1.49664e-14	-2.77212e-10	-0.842148	3.6653e-07	-2.77212e-10	-0.647868	2.12244e-06	-2.77212e-10	-0.950297
25663030	chr1:25663030:G:A	8.26975e-15	-2.77212e-10	-1.43535	1.67468e-07	-2.77212e-10	-1.43115	1.3053e-06	-2.77212e-10	-1.43643
25663052	chr1:25663052:C:T	5.03292e-15	-1.93196	-4.1799e-10	1.12453e-07	-1.82941	-4.1799e-10	7.5377e-07	-1.98553	-4.1799e-10
25663115	chr1:25663115:A:T	1.77065e-14	-2.77212e-10	-0.674027	4.03853e-07	-2.77212e-10	-0.550897	3.78428e-06	-2.77212e-10	-0.37201
25663641	chr1:25663641:C:T	9.43556e-15	-2.77212e-10	-1.30347	1.96908e-07	-2.77212e-10	-1.26921	1.47118e-06	-2.77212e-10	-1.3168
25663658	chr1:25663658:A:G	1.02712e-14	-2.77212e-10	-1.21862	2.19531e-07	-2.77212e-10	-1.16045	2.33962e-06	-2.77212e-10	-0.852876
25664201	chr1:25664201:TG:T	1.00937e-14	-2.77212e-10	-1.23604	1.79027e-07	-2.77212e-10	-1.36441	1.54933e-06	-2.77212e-10	-1.26504
25664333	chr1:25664333:A:G	8.43561e-15	-2.77212e-10	-1.4155	1.66737e-07	-2.77212e-10	-1.43553	1.35926e-06	-2.77212e-10	-1.39592
25664336	chr1:25664336:G:A	1.28857e-14	-2.77212e-10	-0.991836	3.10665e-07	-2.77212e-10	-0.813233	1.83967e-06	-2.77212e-10	-1.09328
25664583	chr1:25664583:G:A	8.58579e-15	-2.77212e-10	-1.39785	1.7158e-07	-2.77212e-10	-1.4069	1.33243e-06	-2.77212e-10	-1.41586
25665407	chr1:25665407:A:G	5.47127e-15	-0.498588	-1.34986	2.24679e-08	-2.01029	-1.42957	2.63458e-07	-1.67487	-1.36185
25665973	chr1:25665973:AAAGATAATT:A	8.85628e-15	-2.77212e-10	-1.36683	1.7706e-07	-2.77212e-10	-1.37546	1.40215e-06	-2.77212e-10	-1.36486
25666230	chr1:25666230:T:C	1.33717e-14	-2.77212e-10	-0.954817	3.24717e-07	-2.77212e-10	-0.768993	1.90553e-06	-2.77212e-10	-1.0581
25666235	chr1:25666235:A:G	5.41101e-15	-0.503938	-1.35558	2.24027e-08	-2.00745	-1.43532	2.67694e-07	-1.70718	-1.3136
25666287	chr1:25666287:G:A	1.34437e-14	-2.77212e-10	-0.949444	3.26323e-07	-2.77212e-10	-0.76406	1.90945e-06	-2.77212e-10	-1.05605
25666332	chr1:25666332:C:T	1.33878e-14	-2.77212e-10	-0.953614	3.25253e-07	-2.77212e-10	-0.767344	1.90815e-06	-2.77212e-10	-1.05673
25666444	chr1:25666444:T:C	3.60666e-15	-0.884664	-1.38051	4.42673e-08	-1.39311	-1.36859	2.80645e-07	-1.71978	-1.25375
25666453	chr1:25666453:C:T	5.28025e-15	-0.567325	-1.31666	2.27271e-08	-2.01026	-1.41813	2.63009e-07	-1.70781	-1.33062
25666626	chr1:25666626:C:A	9.05601e-15	-2.77212e-10	-1.34453	2.14911e-07	-2.77212e-10	-1.18173	2.31768e-06	-2.77212e-10	-0.862299
25666704	chr1:25666704:G:A	8.47548e-15	-2.77212e-10	-1.41078	1.66582e-07	-2.77212e-10	-1.43646	1.35673e-06	-2.77212e-10	-1.39779
25666928	chr1:25666928:A:G	1.78807e-14	-2.77212e-10	-0.664236	3.51362e-07	-2.77212e-10	-0.69013	2.53258e-06	-2.77212e-10	-0.773627
25667196	chr1:25667196:C:G	8.35713e-15	-2.77212e-10	-1.42484	1.67097e-07	-2.77212e-10	-1.43337	1.30682e-06	-2.77212e-10	-1.43527
25668584	chr1:25668584:C:G	1.46395e-14	-2.77212e-10	-0.864235	3.60497e-07	-2.77212e-10	-0.664463	2.05037e-06	-2.77212e-10	-0.984845
25669262	chr1:25669262:C:G	1.541e-14	-2.77212e-10	-0.812943	3.81431e-07	-2.77212e-10	-0.608018	2.15911e-06	-2.77212e-10	-0.933171
25669445	chr1:25669445:A:G	1.23506e-14	-2.77212e-10	-1.03425	2.50601e-07	-2.77212e-10	-1.02808	3.45421e-06	-2.77212e-10	-0.463271
25669500	chr1:25669500:C:T	1.28423e-14	-2.77212e-10	-0.995217	2.51671e-07	-2.77212e-10	-1.02383	2.07772e-06	-2.77212e-10	-0.971594
25669852	chr1:25669852:A:G	9.44202e-15	-2.77212e-10	-1.30279	2.21617e-07	-2.77212e-10	-1.151	1.62334e-06	-2.77212e-10	-1.21838
25669993	chr1:25669993:A:G	9.13755e-15	-2.77212e-10	-1.33557	2.0201e-07	-2.77212e-10	-1.24363	1.37971e-06	-2.77212e-10	-1.38099
25670651	chr1:25670651:T:C	1.84541e-14	-2.77212e-10	-0.632669	4.24405e-07	-2.77212e-10	-0.50126	3.98856e-06	-2.77212e-10	-0.319436
25670728	chr1:25670728:C:G	1.34483e-14	-2.77212e-10	-0.949102	3.27026e-07	-2.77212e-10	-0.761907	1.91632e-06	-2.77212e-10	-1.05246
25672281	chr1:25672281:A:T	1.70294e-14	-2.77212e-10	-0.713018	3.89176e-07	-2.77212e-10	-0.587915	3.66127e-06	-2.77212e-10	-0.405054
25672412	chr1:25672412:T:A	2.26998e-15	-1.34663	-1.38156	3.30816e-08	-1.6706	-1.38237	1.89714e-07	-1.93072	-1.43438
25673026	chr1:25673026:G:A	8.75558e-15	-2.77212e-10	-1.37827	2.02889e-07	-2.77212e-10	-1.23929	2.13438e-06	-2.77212e-10	-0.944688
25673484	chr1:25673484:TA:T	1.1785e-14	-2.77212e-10	-1.08113	2.78254e-07	-2.77212e-10	-0.923413	1.7012e-06	-2.77212e-10	-1.17153
25674355	chr1:25674355:C:T	1.2729e-14	-2.77212e-10	-1.00408	3.0489e-07	-2.77212e-10	-0.831997	1.8222e-06	-2.77212e-10	-1.10282
25674461	chr1:25674461:A:G	9.84412e-15	-2.77212e-10	-1.26108	2.44072e-07	-2.77212e-10	-1.05449	2.7802e-06	-2.77212e-10	-0.680341
25675446	chr1:25675446:A:G	1.25239e-14	-2.77212e-10	-1.02032	2.89279e-07	-2.77212e-10	-0.884557	2.55491e-06	-2.77212e-10	-0.764849
25675459	chr1:25675459:G:A	8.69558e-15	-1.38514	-4.1799e-10	9.51461e-08	-1.99653	-4.1799e-10	9.57144e-07	-1.74667	-4.1799e-10
25675690	chr1:25675690:C:T	4.86068e-15	-1.96678	-4.1799e-10	2.69515e-07	-0.955323	-4.1799e-10	1.36035e-06	-1.39512	-4.1799e-10
25675789	chr1:25675789:T:C	6.54161e-15	-1.66977	-4.1799e-10	9.99524e-08	-1.94725	-4.1799e-10	1.02019e-06	-1.68288	-4.1799e-10
25676052	chr1:25676052:C:G	1.73915e-14	-2.77212e-10	-0.691978	3.73945e-07	-2.77212e-10	-0.627839	3.00736e-06	-2.77212e-10	-0.601804
25676094	chr1:25676094:G:A	9.17163e-15	0.0748341	-1.40668	2.56062e-08	-1.87561	-1.43351	2.3907e-07	-1.69748	-1.43638
25676351	chr1:25676351:G:A	8.27473e-15	-2.77212e-10	-1.43475	1.79965e-07	-2.77212e-10	-1.35918	1.32533e-06	-2.77212e-10	-1.4212
25676370	chr1:25676370:G:A	5.32619e-15	-1.87532	-4.1799e-10	1.55044e-07	-1.50824	-4.1799e-10	9.65238e-07	-1.73825	-4.1799e-10
25676559	chr1:25676559:T:C	1.1455e-14	-2.77212e-10	-1.10953	2.38914e-07	-2.77212e-10	-1.07585	1.69221e-06	-2.77212e-10	-1.17683
25676610	chr1:25676610:C:T	1.1808e-14	-2.77212e-10	-1.07918	2.13245e-07	-2.77212e-10	-1.18951	1.757e-06	-2.77212e-10	-1.13926
25676682	chr1:25676682:A:G	8.33175e-15	-2.77212e-10	-1.42788	1.67466e-07	-2.77212e-10	-1.43117	1.30912e-06	-2.77212e-10	-1.43351
25677265	chr1:25677265:A:G	1.62954e-14	-2.77212e-10	-0.757073	2.83734e-07	-2.77212e-10	-0.903909	2.27193e-06	-2.77212e-10	-0.882235
25677531	chr1:25677531:G:A	2.59773e-14	-2.77212e-10	-0.290734	5.19776e-07	-2.77212e-10	-0.298549	5.04131e-06	-2.77212e-10	-0.0851985
25677990	chr1:25677990:A:G	2.30965e-13	3.09706	-1.20275	1.91455e-06	2.21433	-1.20904	6.35492e-06	1.14377	-0.997405
25678546	chr1:25678546:G:A	1.09941e-14	-1.1506	-4.1799e-10	1.72361e-07	-1.40236	-4.1799e-10	1.26519e-06	-1.46765	-4.1799e-10
25678869	chr1:25678869:C:T	1.26382e-15	-1.96187	-1.35195	2.93121e-08	-1.79688	-1.37706	2.13769e-07	-1.86431	-1.38141
25679048	chr1:25679048:CAA:C	8.71519e-15	-2.77212e-10	-1.38289	1.78485e-07	-2.77212e-10	-1.36744	1.46878e-06	-2.77212e-10	-1.31844
25679745	chr1:25679745:T:G	1.27458e-15	-1.89767	-1.40768	2.37604e-08	-1.97402	-1.4099	1.98349e-07	-1.95663	-1.36396
25679960	chr1:25679960:T:A	6.03377e-14	0.552	-4.1799e-10	1.68854e-06	0.879673	-4.1799e-10	9.02173e-06	0.496771	-4.1799e-10
25680205	chr1:25680205:G:A	1.5153e-15	-1.95719	-1.17516	2.85085e-08	-2.01027	-1.19147	2.07329e-07	-2.01041	-1.2659
25680384	chr1:25680384:C:A	4.68371e-15	-2.00387	-4.1799e-10	9.78385e-08	-1.96863	-4.1799e-10	7.46565e-07	-1.99514	-4.1799e-10
25680635	chr1:25680635:G:A	1.49509e-15	-1.72863	-1.41715	2.29329e-08	-2.01023	-1.40915	1.78299e-07	-2.00122	-1.42594
25680986	chr1:25680986:C:T	1.29487e-14	-2.77212e-10	-0.986961	2.33354e-07	-2.77212e-10	-1.09939	2.15383e-06	-2.77212e-10	-0.935617
25681302	chr1:25681302:G:A	8.46093e-15	-2.77212e-10	-1.4125	1.78215e-07	-2.77212e-10	-1.36896	1.3283e-06	-2.77212e-10	-1.41897
25681452	chr1:25681452:T:A	9.79595e-15	-1.26599	-4.1799e-10	1.56866e-07	-1.49656	-4.1799e-10	1.15574e-06	-1.55812	-4.1799e-10
25681673	chr1:25681673:T:C	1.85696e-15	-1.50574	-1.42328	3.43771e-08	-1.58076	-1.4338	2.53987e-07	-1.66178	-1.41156
25681681	chr1:25681681:T:C	1.21278e-15	-1.92993	-1.42511	2.2584e-08	-2.009	-1.4257	1.93779e-07	-1.95184	-1.39206
25682168	chr1:25682168:T:C	2.13666e-15	-1.78345	-1.00527	2.5939e-08	-1.99979	-1.29641	1.83634e-07	-2.00349	-1.39419
25682735	chr1:25682735:C:T	8.32546e-15	-2.77212e-10	-1.42864	1.67136e-07	-2.77212e-10	-1.43314	1.36655e-06	-2.77212e-10	-1.39058
25682759	chr1:25682759:T:C	1.89736e-15	-1.99406	-0.913439	6.49687e-08	-1.54561	-0.832431	2.62432e-07	-1.98066	-1.05997
25682760	chr1:25682760:G:A	1.204e-15	-1.97348	-1.38883	2.7532e-08	-1.84489	-1.39171	2.00594e-07	-1.91479	-1.39455
25682968	chr1:25682968:G:A	1.64998e-14	-2.77212e-10	-0.744612	3.44039e-07	-2.77212e-10	-0.711192	3.31787e-06	-2.77212e-10	-0.503541
25682973	chr1:25682973:G:C	8.74501e-15	-2.77212e-10	-1.37947	1.73741e-07	-2.77212e-10	-1.39438	1.36039e-06	-2.77212e-10	-1.3951
25683022	chr1:25683022:A:G	1.388e-15	-1.98334	-1.23676	2.76451e-08	-2.0035	-1.229	2.37716e-07	-1.99569	-1.14386
25683351	chr1:25683351:G:A	8.39912e-15	-2.77212e-10	-1.41983	1.68244e-07	-2.77212e-10	-1.42653	1.39307e-06	-2.77212e-10	-1.37135
25683653	chr1:25683653:G:C	4.21729e-14	-2.77212e-10	0.19382	1.06414e-06	-2.77212e-10	0.417972	8.01008e-06	-2.77212e-10	0.377836
25683720	chr1:25683720:C:G	9.96409e-15	-0.519886	-0.729084	9.59478e-08	-1.04477	-0.943375	1.27978e-06	-0.695398	-0.760777
25683847	chr1:25683847:G:A	1.65545e-15	-1.61387	-1.43001	2.29044e-08	-1.99774	-1.42288	1.79401e-07	-2.01048	-1.41052
25684120	chr1:25684120:C:T	1.69177e-15	-1.59356	-1.42862	2.30279e-08	-1.99437	-1.42087	1.78984e-07	-2.01029	-1.41303
25684612	chr1:25684612:T:G	1.69166e-15	-1.6032	-1.41905	2.3271e-08	-1.99653	-1.40821	1.76946e-07	-2.01043	-1.42434
25684747	chr1:25684747:C:T	1.05696e-14	-2.77212e-10	-1.18998	2.10772e-07	-2.77212e-10	-1.20117	1.73625e-06	-2.77212e-10	-1.15114
25684872	chr1:25684872:C:G	1.76946e-15	-1.54878	-1.42851	2.32661e-08	-1.98424	-1.42071	1.79327e-07	-2.00811	-1.4133
25684892	chr1:25684892:A:G	8.28295e-15	-2.77212e-10	-1.43376	1.6675e-07	-2.77212e-10	-1.43545	1.36575e-06	-2.77212e-10	-1.39116
25684965	chr1:25684965:G:A	8.3307e-15	-2.77212e-10	-1.42801	1.67141e-07	-2.77212e-10	-1.43311	1.30907e-06	-2.77212e-10	-1.43355
25685099	chr1:25685099:G:A	1.36794e-14	-2.77212e-10	-0.932066	2.72225e-07	-2.77212e-10	-0.945318	1.96918e-06	-2.77212e-10	-1.02525
25685367	chr1:25685367:C:G	8.30921e-15	-2.77212e-10	-1.43059	1.68495e-07	-2.77212e-10	-1.42504	1.38037e-06	-2.77212e-10	-1.38052
25685629	chr1:25685629:G:C	9.636e-15	-2.77212e-10	-1.28245	1.96117e-07	-2.77212e-10	-1.27323	1.45787e-06	-2.77212e-10	-1.32589
25686578	chr1:25686578:C:T	8.98268e-15	-2.77212e-10	-1.35266	1.77463e-07	-2.77212e-10	-1.37318	1.39185e-06	-2.77212e-10	-1.37223
25686761	chr1:25686761:T:C	1.43151e-15	-1.94304	-1.24619	2.71723e-08	-2.01034	-1.23941	2.42894e-07	-1.96257	-1.15543
25686998	chr1:25686998:G:A	1.60415e-15	-1.65283	-1.42253	2.29946e-08	-2.00357	-1.41312	1.77701e-07	-2.00965	-1.42087
25687533	chr1:25687533:A:G	1.40284e-15	-1.94219	-1.26727	2.66018e-08	-2.01028	-1.26069	2.37216e-07	-1.96177	-1.17988
25687795	chr1:25687795:A:G	8.38652e-15	-2.77212e-10	-1.42133	1.68783e-07	-2.77212e-10	-1.42333	1.33756e-06	-2.77212e-10	-1.41202
25688012	chr1:25688012:G:T	8.44794e-15	-2.77212e-10	-1.41404	1.68851e-07	-2.77212e-10	-1.42293	1.32204e-06	-2.77212e-10	-1.42369
25688321	chr1:25688321:A:G	1.46241e-15	-1.92211	-1.24576	3.45537e-08	-1.7567	-1.25274	2.46256e-07	-1.84509	-1.25915
25688887	chr1:25688887:C:G	8.41603e-15	-2.77212e-10	-1.41782	1.67951e-07	-2.77212e-10	-1.42828	1.36339e-06	-2.77212e-10	-1.39289
25688945	chr1:25688945:G:A	1.45752e-15	-1.73466	-1.43656	3.07581e-08	-1.73549	-1.39031	1.91012e-07	-1.92428	-1.434
25689046	chr1:25689046:G:A	8.44631e-15	-2.77212e-10	-1.41423	1.68824e-07	-2.77212e-10	-1.42309	1.32183e-06	-2.77212e-10	-1.42384
25689108	chr1:25689108:A:G	4.77887e-15	-1.98375	-4.1799e-10	9.81784e-08	-1.96516	-4.1799e-10	7.41393e-07	-2.00209	-4.1799e-10
25689289	chr1:25689289:G:A	1.52169e-15	-1.69727	-1.43086	2.27613e-08	-2.00325	-1.42363	1.79435e-07	-2.01048	-1.41033
25689314	chr1:25689314:G:A	1.77264e-15	-1.55318	-1.42231	2.34286e-08	-1.98526	-1.41274	1.77919e-07	-2.00832	-1.42098
25689371	chr1:25689371:G:A	1.57202e-14	-2.77212e-10	-0.793014	3.10436e-07	-2.77212e-10	-0.813969	2.50584e-06	-2.77212e-10	-0.784242
25689436	chr1:25689436:T:C	9.64839e-15	-2.77212e-10	-1.28117	1.86655e-07	-2.77212e-10	-1.32268	1.40168e-06	-2.77212e-10	-1.36519
25689555	chr1:25689555:G:T	1.53055e-15	-1.69143	-1.4309	2.27852e-08	-2.00217	-1.42367	1.79465e-07	-2.01046	-1.41018
25689728	chr1:25689728:T:C	1.12187e-15	-1.99927	-1.43369	2.26225e-08	-1.99705	-1.43596	1.75047e-07	-2.0091	-1.43647
25689779	chr1:25689779:TG:T	8.45809e-15	-2.77212e-10	-1.41283	1.68962e-07	-2.77212e-10	-1.42228	1.32295e-06	-2.77212e-10	-1.423
25690262	chr1:25690262:G:A	8.37302e-15	-2.77212e-10	-1.42294	1.67715e-07	-2.77212e-10	-1.42968	1.31336e-06	-2.77212e-10	-1.43028
25690953	chr1:25690953:C:T	1.3992e-14	-2.77212e-10	-0.909472	2.8439e-07	-2.77212e-10	-0.901602	2.02535e-06	-2.77212e-10	-0.997121
25691567	chr1:25691567:C:T	8.35391e-15	-2.77212e-10	-1.42523	1.67092e-07	-2.77212e-10	-1.4334	1.32707e-06	-2.77212e-10	-1.41989
25691896	chr1:25691896:T:TTGAAAG	8.25955e-15	-2.77212e-10	-1.43659	1.66764e-07	-2.77212e-10	-1.43537	1.30706e-06	-2.77212e-10	-1.43509
25692367	chr1:25692367:T:A	8.33832e-15	-2.77212e-10	-1.4271	1.67239e-07	-2.77212e-10	-1.43252	1.3098e-06	-2.77212e-10	-1.43299
25693492	chr1:25693492:G:A	1.50372e-15	-1.75547	-1.38455	2.3823e-08	-2.00854	-1.37275	1.74904e-07	-2.00982	-1.43656
25693592	chr1:25693592:C:T	1.00094e-14	-2.77212e-10	-1.24443	2.06502e-07	-2.77212e-10	-1.22164	1.51533e-06	-2.77212e-10	-1.28723
25693668	chr1:25693668:G:A	1.12221e-14	-2.77212e-10	-1.13007	2.33313e-07	-2.77212e-10	-1.09957	1.75977e-06	-2.77212e-10	-1.13768
25693846	chr1:25693846:A:G	5.09312e-15	-1.92007	-4.1799e-10	1.04607e-07	-1.90173	-4.1799e-10	7.55942e-07	-1.98266	-4.1799e-10
25693858	chr1:25693858:T:G	8.67332e-15	-2.77212e-10	-1.38771	1.79935e-07	-2.77212e-10	-1.35935	1.32615e-06	-2.77212e-10	-1.42058
25693918	chr1:25693918:G:T	8.28788e-15	-2.77212e-10	-1.43316	1.6666e-07	-2.77212e-10	-1.43599	1.30568e-06	-2.77212e-10	-1.43614
25693937	chr1:25693937:A:G	1.3368e-14	-2.77212e-10	-0.955097	2.66479e-07	-2.77212e-10	-0.966652	1.92968e-06	-2.77212e-10	-1.04551
25694045	chr1:25694045:T:C	8.27163e-15	-2.77212e-10	-1.43513	1.66564e-07	-2.77212e-10	-1.43657	1.3051e-06	-2.77212e-10	-1.43659
25694046	chr1:25694046:G:C	8.27155e-15	-2.77212e-10	-1.43514	1.66563e-07	-2.77212e-10	-1.43657	1.3051e-06	-2.77212e-10	-1.43659
25694092	chr1:25694092:G:A	4.79443e-15	-1.9805	-4.1799e-10	9.88068e-08	-1.95878	-4.1799e-10	7.41403e-07	-2.00208	-4.1799e-10
25694258	chr1:25694258:C:T	1.26535e-14	-2.77212e-10	-1.01003	2.53739e-07	-2.77212e-10	-1.01564	2.21251e-06	-2.77212e-10	-0.908738
25694293	chr1:25694293:C:A	1.47372e-15	-1.76908	-1.39109	2.36307e-08	-2.0095	-1.3799	1.75084e-07	-2.00914	-1.43621
25694393	chr1:25694393:G:A	9.0987e-15	-2.77212e-10	-1.33983	1.83994e-07	-2.77212e-10	-1.33704	1.34813e-06	-2.77212e-10	-1.40414
25694809	chr1:25694809:C:T	9.267e-15	-2.77212e-10	-1.3215	2.0108e-07	-2.77212e-10	-1.24825	1.43874e-06	-2.77212e-10	-1.3391
25695331	chr1:25695331:C:T	8.28036e-15	-2.77212e-10	-1.43407	1.66605e-07	-2.77212e-10	-1.43632	1.3053e-06	-2.77212e-10	-1.43643
25695627	chr1:25695627:C:T	8.26055e-15	-2.77212e-10	-1.43647	1.66644e-07	-2.77212e-10	-1.43609	1.30586e-06	-2.77212e-10	-1.436
25695825	chr1:25695825:C:T	2.80152e-14	-2.77212e-10	-0.215212	8.76214e-07	-2.77212e-10	0.223663	6.05762e-06	-2.77212e-10	0.0984518
25696328	chr1:25696328:G:A	5.00497e-15	-1.93753	-4.1799e-10	1.02206e-07	-1.92495	-4.1799e-10	7.47383e-07	-1.99404	-4.1799e-10
25696476	chr1:25696476:T:A	1.51991e-15	-1.76289	-1.36641	2.42941e-08	-2.00911	-1.35261	1.75145e-07	-2.00948	-1.43553
25696586	chr1:25696586:C:T	1.25136e-15	-2.00359	-1.32014	2.58142e-08	-1.98326	-1.31776	2.10646e-07	-2.00868	-1.25176
25696858	chr1:25696858:G:A	1.99411e-15	-1.48468	-1.37308	2.62472e-08	-1.93115	-1.35324	1.8326e-07	-1.96422	-1.43549
25697095	chr1:25697095:G:A	8.8937e-15	-2.77212e-10	-1.36261	1.84644e-07	-2.77212e-10	-1.33352	1.4195e-06	-2.77212e-10	-1.35256
25697617	chr1:25697617:A:G	1.32758e-14	-2.77212e-10	-0.962015	2.9052e-07	-2.77212e-10	-0.880274	1.98283e-06	-2.77212e-10	-1.01834
25697625	chr1:25697625:C:T	1.11369e-15	-2.00412	-1.43616	2.2708e-08	-1.99475	-1.43448	1.75656e-07	-2.00912	-1.43298
25697734	chr1:25697734:T:A	1.44533e-15	-2.00942	-1.1702	3.14079e-08	-1.94974	-1.15515	2.73325e-07	-1.86036	-1.1396
25697747	chr1:25697747:G:A	8.88392e-15	-2.77212e-10	-1.36372	1.87534e-07	-2.77212e-10	-1.31799	1.34999e-06	-2.77212e-10	-1.40277
25698065	chr1:25698065:C:T	9.1567e-15	-2.77212e-10	-1.33347	1.83819e-07	-2.77212e-10	-1.338	1.47329e-06	-2.77212e-10	-1.31537
25698149	chr1:25698149:C:T	8.31062e-15	-2.77212e-10	-1.43042	1.66896e-07	-2.77212e-10	-1.43457	1.3073e-06	-2.77212e-10	-1.4349
25698546	chr1:25698546:G:C	8.27627e-15	-2.77212e-10	-1.43457	1.66581e-07	-2.77212e-10	-1.43647	1.30517e-06	-2.77212e-10	-1.43653
25699126	chr1:25699126:G:A	1.25758e-15	-1.99702	-1.32175	2.94495e-08	-1.85688	-1.31239	2.64909e-07	-1.72797	-1.30327
25699325	chr1:25699325:G:A	1.29456e-15	-1.98786	-1.30192	3.08784e-08	-1.82993	-1.29197	2.80684e-07	-1.69127	-1.28212
25700070	chr1:25700070:G:C	1.3732e-15	-1.98801	-1.2428	3.01844e-08	-1.93687	-1.20775	2.41681e-07	-1.99172	-1.13128
25700293	chr1:25700293:C:T	8.26301e-15	-2.77212e-10	-1.43617	1.66576e-07	-2.77212e-10	-1.4365	1.31481e-06	-2.77212e-10	-1.42917
25700547	chr1:25700547:C:T	8.26857e-15	-2.77212e-10	-1.4355	1.66561e-07	-2.77212e-10	-1.43659	1.30512e-06	-2.77212e-10	-1.43657
25700573	chr1:25700573:T:G	5.95069e-15	-0.711716	-1.05274	1.82931e-07	-0.233041	-1.1098	3.78719e-07	-1.38344	-1.29039
25701302	chr1:25701302:A:G	1.04146e-14	-2.77212e-10	-1.20475	2.06533e-07	-2.77212e-10	-1.22149	1.6577e-06	-2.77212e-10	-1.19743
25701347	chr1:25701347:C:T	8.30579e-15	-2.77212e-10	-1.43101	1.66581e-07	-2.77212e-10	-1.43647	1.32944e-06	-2.77212e-10	-1.41811
25701634	chr1:25701634:T:TG	8.81614e-15	-2.77212e-10	-1.37137	1.84854e-07	-2.77212e-10	-1.33238	1.35666e-06	-2.77212e-10	-1.39784
25701805	chr1:25701805:A:G	9.50804e-15	-2.77212e-10	-1.29582	2.07635e-07	-2.77212e-10	-1.21617	1.47517e-06	-2.77212e-10	-1.31409
25702121	chr1:25702121:A:G	2.0532e-15	-1.57359	-1.25497	2.97189e-08	-1.92839	-1.23177	1.86281e-07	-2.00987	-1.3735
25702284	chr1:25702284:C:T	1.47532e-15	-1.97415	-1.18494	3.43573e-08	-1.84971	-1.16542	2.54339e-07	-2.00004	-1.07191
25703574	chr1:25703574:A:C	8.12193e-15	-1.45339	-4.1799e-10	1.09572e-07	-1.85536	-4.1799e-10	1.22518e-06	-1.49978	-4.1799e-10
25704329	chr1:25704329:C:T	1.31321e-15	-2.00961	-1.26588	2.84971e-08	-1.94826	-1.25389	2.47297e-07	-1.85698	-1.24304
25704470	chr1:25704470:T:C	1.19133e-14	-2.77212e-10	-1.0703	2.33825e-07	-2.77212e-10	-1.09737	1.65298e-06	-2.77212e-10	-1.20029
25704523	chr1:25704523:G:T	1.42348e-15	-1.98975	-1.20511	3.25238e-08	-1.88371	-1.18626	2.46091e-07	-2.00725	-1.09767
25704702	chr1:25704702:A:C	1.66572e-15	-1.69191	-1.34579	2.55365e-08	-1.98363	-1.32821	1.75676e-07	-2.01043	-1.43155
25704726	chr1:25704726:A:G	8.27159e-15	-2.77212e-10	-1.43513	1.67657e-07	-2.77212e-10	-1.43003	1.3051e-06	-2.77212e-10	-1.43659
25704847	chr1:25704847:G:A	8.76449e-15	-2.77212e-10	-1.37725	1.83914e-07	-2.77212e-10	-1.33748	1.35126e-06	-2.77212e-10	-1.40182
25705388	chr1:25705388:A:G	1.14852e-14	-2.77212e-10	-1.1069	2.35654e-07	-2.77212e-10	-1.08958	2.16244e-06	-2.77212e-10	-0.931629
25705543	chr1:25705543:G:T	1.8686e-15	-1.57834	-1.34443	2.5716e-08	-1.97305	-1.33179	1.7829e-07	-1.99501	-1.4322
25705918	chr1:25705918:C:T	1.67257e-14	-2.77212e-10	-0.731012	4.02277e-07	-2.77212e-10	-0.554807	2.95804e-06	-2.77212e-10	-0.618338
25708000	chr1:25708000:A:G	1.73449e-15	-1.71229	-1.28495	2.73302e-08	-1.98154	-1.26241	1.84456e-07	-2.00287	-1.39034
25708181	chr1:25708181:T:G	1.13508e-15	-1.99113	-1.43012	2.335e-08	-1.98445	-1.4169	1.97492e-07	-1.88841	-1.43651
25708650	chr1:25708650:C:T	8.54088e-15	-2.77212e-10	-1.40309	1.72664e-07	-2.77212e-10	-1.4006	1.32203e-06	-2.77212e-10	-1.4237
25708651	chr1:25708651:G:A	1.21299e-15	-1.98877	-1.3661	2.42654e-08	-2.00032	-1.36258	2.0088e-07	-1.99925	-1.30866
25708691	chr1:25708691:C:T	6.18671e-15	-1.72555	-4.1799e-10	2.07636e-07	-1.21616	-4.1799e-10	8.76629e-07	-1.83454	-4.1799e-10
25708974	chr1:25708974:G:A	8.8302e-15	-2.77212e-10	-1.36978	1.85509e-07	-2.77212e-10	-1.32884	1.35847e-06	-2.77212e-10	-1.39651
25708983	chr1:25708983:T:C	1.32186e-14	-2.77212e-10	-0.96633	2.63804e-07	-2.77212e-10	-0.976741	1.91208e-06	-2.77212e-10	-1.05467
25709662	chr1:25709662:C:T	9.16258e-15	-2.77212e-10	-1.33283	1.81918e-07	-2.77212e-10	-1.34839	1.3467e-06	-2.77212e-10	-1.40521
25711682	chr1:25711682:G:A	8.41521e-15	-2.77212e-10	-1.41792	1.69963e-07	-2.77212e-10	-1.41637	1.31208e-06	-2.77212e-10	-1.43125
25711809	chr1:25711809:G:A	9.42652e-15	-2.77212e-10	-1.30443	2.05422e-07	-2.77212e-10	-1.22688	1.46455e-06	-2.77212e-10	-1.32131
25712208	chr1:25712208:C:T	1.58362e-15	-1.70267	-1.38558	2.67454e-08	-1.83224	-1.43335	2.25e-07	-1.83403	-1.36049
25712943	chr1:25712943:A:C	1.30021e-14	-2.77212e-10	-0.982845	2.58934e-07	-2.77212e-10	-0.995374	1.88123e-06	-2.77212e-10	-1.07094
25713638	chr1:25713638:G:A	8.31868e-15	-2.77212e-10	-1.42945	1.66991e-07	-2.77212e-10	-1.434	1.30799e-06	-2.77212e-10	-1.43437
25713648	chr1:25713648:C:T	1.7594e-15	-1.65608	-1.3269	2.67188e-08	-1.9513	-1.31528	1.80572e-07	-1.99675	-1.41774
25713828	chr1:25713828:G:A	9.38202e-15	-2.77212e-10	-1.30916	1.96046e-07	-2.77212e-10	-1.2736	1.49944e-06	-2.77212e-10	-1.29777
25713951	chr1:25713951:A:G	9.12819e-15	-2.77212e-10	-1.33659	1.82544e-07	-2.77212e-10	-1.34495	1.50905e-06	-2.77212e-10	-1.29139
25714899	chr1:25714899:A:G	8.29992e-15	-2.77212e-10	-1.43171	1.67128e-07	-2.77212e-10	-1.43319	1.3286e-06	-2.77212e-10	-1.41874
25715701	chr1:25715701:C:T	1.85506e-14	-2.77212e-10	-0.627455	5.59968e-07	-2.77212e-10	-0.224069	3.75437e-06	-2.77212e-10	-0.379945
25716001	chr1:25716001:G:T	9.22757e-15	-2.77212e-10	-1.32576	1.83055e-07	-2.77212e-10	-1.34216	1.35166e-06	-2.77212e-10	-1.40153
25716170	chr1:25716170:G:A	8.52593e-15	-2.77212e-10	-1.40485	1.70062e-07	-2.77212e-10	-1.41578	1.31181e-06	-2.77212e-10	-1.43146
25717639	chr1:25717639:A:G	1.7053e-15	-1.74701	-1.2672	2.69561e-08	-2.00686	-1.25088	1.81152e-07	-2.01048	-1.40081
25717694	chr1:25717694:T:C	1.2945e-14	-2.77212e-10	-0.987251	2.57811e-07	-2.77212e-10	-0.99972	1.87364e-06	-2.77212e-10	-1.07498
25717778	chr1:25717778:A:G	1.79901e-15	-1.6902	-1.27052	2.7107e-08	-1.99749	-1.25466	1.81382e-07	-2.00779	-1.40223
25718188	chr1:25718188:C:T	9.28689e-15	-2.77212e-10	-1.31935	1.81353e-07	-2.77212e-10	-1.3515	1.36969e-06	-2.77212e-10	-1.38828
25718483	chr1:25718483:T:C	8.36697e-15	-2.77212e-10	-1.42367	1.67631e-07	-2.77212e-10	-1.43018	1.3127e-06	-2.77212e-10	-1.43078
25718599	chr1:25718599:C:T	1.27802e-14	-2.77212e-10	-1.00006	2.54572e-07	-2.77212e-10	-1.01236	1.85234e-06	-2.77212e-10	-1.08642
25718760	chr1:25718760:G:A	1.21621e-15	-1.91789	-1.43433	2.26821e-08	-2.0011	-1.42927	1.77381e-07	-2.00109	-1.43123
25719172	chr1:25719172:A:T	9.5756e-15	-2.77212e-10	-1.28874	1.88463e-07	-2.77212e-10	-1.31305	1.39927e-06	-2.77212e-10	-1.36691
25719365	chr1:25719365:G:A	8.35532e-15	-2.77212e-10	-1.42506	1.67471e-07	-2.77212e-10	-1.43113	1.31151e-06	-2.77212e-10	-1.43169
25719586	chr1:25719586:G:A	8.89066e-15	-2.77212e-10	-1.36296	1.80436e-07	-2.77212e-10	-1.35657	1.36484e-06	-2.77212e-10	-1.39183
25719664	chr1:25719664:G:A	1.10875e-15	-2.01029	-1.43443	2.69694e-08	-1.82526	-1.43198	2.12729e-07	-1.8212	-1.4294
25720081	chr1:25720081:G:T	8.26588e-15	-2.77212e-10	-1.43582	1.66835e-07	-2.77212e-10	-1.43494	1.30982e-06	-2.77212e-10	-1.43298
25720154	chr1:25720154:C:G	1.23118e-14	-2.77212e-10	-1.0374	2.55727e-07	-2.77212e-10	-1.00784	1.88682e-06	-2.77212e-10	-1.06797
25720299	chr1:25720299:C:T	1.15762e-14	-2.77212e-10	-1.09901	1.94563e-07	-2.77212e-10	-1.28119	1.71474e-06	-2.77212e-10	-1.16361
25720443	chr1:25720443:T:G	9.48511e-15	-2.77212e-10	-1.29823	1.85951e-07	-2.77212e-10	-1.32647	1.45475e-06	-2.77212e-10	-1.32803
25720727	chr1:25720727:C:T	8.81233e-15	-2.77212e-10	-1.37181	1.74616e-07	-2.77212e-10	-1.38936	1.36426e-06	-2.77212e-10	-1.39226
25720935	chr1:25720935:C:T	8.53797e-15	-2.77212e-10	-1.40343	1.70099e-07	-2.77212e-10	-1.41557	1.33045e-06	-2.77212e-10	-1.41735
25720936	chr1:25720936:C:T	1.03782e-14	-2.77212e-10	-1.20825	2.11432e-07	-2.77212e-10	-1.19804	1.88966e-06	-2.77212e-10	-1.06647
25721481	chr1:25721481:A:T	1.10627e-15	-2.01038	-1.43658	2.68048e-08	-1.82735	-1.43602	2.1418e-07	-1.82418	-1.41962
25721562	chr1:25721562:C:T	1.40766e-14	-2.77212e-10	-0.903444	2.78284e-07	-2.77212e-10	-0.923307	2.00568e-06	-2.77212e-10	-1.00688
25722122	chr1:25722122:C:T	1.125e-15	-1.99358	-1.43659	2.97978e-08	-1.72122	-1.43629	2.34054e-07	-1.73137	-1.4237
25722677	chr1:25722677:C:G	8.93569e-15	-1.3579	-4.1799e-10	1.02214e-07	-1.92488	-4.1799e-10	7.44766e-07	-1.99755	-4.1799e-10
25724097	chr1:25724097:C:T	1.12852e-15	-1.9931	-1.43395	2.31904e-08	-1.97164	-1.43657	1.95927e-07	-1.92288	-1.40999
25724381	chr1:25724381:G:A	4.70405e-15	-1.99953	-4.1799e-10	3.33117e-07	-0.743455	-4.1799e-10	1.35244e-06	-1.40096	-4.1799e-10
25724522	chr1:25724522:T:C	1.28744e-14	-2.77212e-10	-0.992717	2.5292e-07	-2.77212e-10	-1.01887	2.0471e-06	-2.77212e-10	-0.98644
25724587	chr1:25724587:C:T	1.03518e-14	-2.77212e-10	-1.2108	1.99492e-07	-2.77212e-10	-1.25618	1.56407e-06	-2.77212e-10	-1.25557
25724933	chr1:25724933:C:T	9.178e-15	-2.77212e-10	-1.33115	1.84273e-07	-2.77212e-10	-1.33553	1.4711e-06	-2.77212e-10	-1.31686
25725338	chr1:25725338:T:C	8.58799e-15	-2.77212e-10	-1.39759	1.77542e-07	-2.77212e-10	-1.37274	1.35042e-06	-2.77212e-10	-1.40245
25726271	chr1:25726271:G:A	8.48213e-15	-2.77212e-10	-1.41	1.71167e-07	-2.77212e-10	-1.40931	1.369e-06	-2.77212e-10	-1.38879
25726285	chr1:25726285:C:T	1.63083e-15	-1.66927	-1.3896	2.81256e-08	-1.83789	-1.37738	2.17313e-07	-1.80699	-1.42229
25726597	chr1:25726597:G:A	1.04672e-14	-2.77212e-10	-1.19971	2.05307e-07	-2.77212e-10	-1.22744	1.73691e-06	-2.77212e-10	-1.15076
25727032	chr1:25727032:G:T	8.26875e-15	-2.77212e-10	-1.43547	1.66632e-07	-2.77212e-10	-1.43616	1.31848e-06	-2.77212e-10	-1.42638
25727221	chr1:25727221:G:A	8.55173e-15	-2.77212e-10	-1.40182	1.70659e-07	-2.77212e-10	-1.41228	1.30765e-06	-2.77212e-10	-1.43463
25727256	chr1:25727256:A:G	1.35175e-14	-2.77212e-10	-0.943972	2.72015e-07	-2.77212e-10	-0.94609	2.02366e-06	-2.77212e-10	-0.997957
25727317	chr1:25727317:G:A	1.23146e-14	-2.77212e-10	-1.03717	2.03602e-07	-2.77212e-10	-1.23578	1.81259e-06	-2.77212e-10	-1.10811
25727467	chr1:25727467:C:T	1.54472e-15	-1.73934	-1.37377	2.60726e-08	-1.86122	-1.42984	2.17588e-07	-1.87962	-1.34839
25728363	chr1:25728363:T:C	8.44271e-15	-2.77212e-10	-1.41465	1.70363e-07	-2.77212e-10	-1.41401	1.35945e-06	-2.77212e-10	-1.39578
25728568	chr1:25728568:A:G	8.26738e-15	-2.77212e-10	-1.43564	1.66854e-07	-2.77212e-10	-1.43483	1.34003e-06	-2.77212e-10	-1.41017
25729010	chr1:25729010:C:G	9.43086e-15	-2.77212e-10	-1.30397	2.05496e-07	-2.77212e-10	-1.22652	1.46337e-06	-2.77212e-10	-1.32213
25729140	chr1:25729140:G:A	8.88305e-15	-2.77212e-10	-1.36381	1.79499e-07	-2.77212e-10	-1.36178	1.35674e-06	-2.77212e-10	-1.39778
25729308	chr1:25729308:A:T	1.68706e-15	-1.65523	-1.36974	2.90666e-08	-1.82724	-1.35512	2.22336e-07	-1.79612	-1.41031
25730549	chr1:25730549:C:T	1.12923e-15	-1.98996	-1.43646	3.38873e-08	-1.59306	-1.43585	3.09191e-07	-1.44054	-1.43612
25730925	chr1:25730925:A:C	1.26851e-14	-1.00753	-4.1799e-10	1.59698e-07	-1.47866	-4.1799e-10	1.81943e-06	-1.10434	-4.1799e-10
25730973	chr1:25730973:A:G	8.3874e-15	-2.77212e-10	-1.42123	1.67292e-07	-2.77212e-10	-1.43221	1.31232e-06	-2.77212e-10	-1.43107
25731860	chr1:25731860:C:T	8.34155e-15	-2.77212e-10	-1.42671	1.67925e-07	-2.77212e-10	-1.42843	1.3063e-06	-2.77212e-10	-1.43566
25732122	chr1:25732122:G:A	8.25959e-15	-2.77212e-10	-1.43658	1.66581e-07	-2.77212e-10	-1.43647	1.3277e-06	-2.77212e-10	-1.41941
25732282	chr1:25732282:C:T	1.35003e-14	-2.77212e-10	-0.945244	2.68111e-07	-2.77212e-10	-0.960546	1.93475e-06	-2.77212e-10	-1.04289
25732429	chr1:25732429:C:T	8.46932e-15	-2.77212e-10	-1.41151	1.6911e-07	-2.77212e-10	-1.4214	1.32263e-06	-2.77212e-10	-1.42324
25732567	chr1:25732567:G:A	9.10898e-15	-2.77212e-10	-1.3387	1.80217e-07	-2.77212e-10	-1.35778	1.5094e-06	-2.77212e-10	-1.29115
25732632	chr1:25732632:A:G	8.25956e-15	-2.77212e-10	-1.43659	1.6687e-07	-2.77212e-10	-1.43473	1.30626e-06	-2.77212e-10	-1.43569
25733159	chr1:25733159:C:T	1.61325e-15	-1.68513	-1.38458	2.61477e-08	-1.91281	-1.37538	2.25366e-07	-1.77134	-1.42155
25733610	chr1:25733610:T:C	3.12099e-15	-1.78995	-0.619863	5.1415e-08	-1.956	-0.656021	4.48268e-07	-1.77947	-0.725759
25733807	chr1:25733807:TA:T	1.16932e-14	-2.77212e-10	-1.08895	2.32601e-07	-2.77212e-10	-1.10262	2.05243e-06	-2.77212e-10	-0.983842
25734193	chr1:25734193:A:G	8.26864e-15	-2.77212e-10	-1.43549	1.66572e-07	-2.77212e-10	-1.43652	1.30515e-06	-2.77212e-10	-1.43654
25734198	chr1:25734198:G:A	1.58765e-14	-2.77212e-10	-0.783117	3.16717e-07	-2.77212e-10	-0.793939	2.97213e-06	-2.77212e-10	-0.613585
25734245	chr1:25734245:C:T	1.08614e-14	-2.77212e-10	-1.16274	2.44725e-07	-2.77212e-10	-1.05181	1.67863e-06	-2.77212e-10	-1.18489
25734294	chr1:25734294:G:A	2.44951e-15	-1.77228	-0.879786	4.93836e-08	-1.9814	-0.670932	6.31919e-07	-1.9504	-0.211459
25734629	chr1:25734629:A:T	8.26001e-15	-2.77212e-10	-1.43653	1.66565e-07	-2.77212e-10	-1.43656	1.32592e-06	-2.77212e-10	-1.42076
25734775	chr1:25734775:C:A	2.21041e-15	-1.82498	-0.929805	3.59885e-08	-1.97296	-0.995786	3.24417e-07	-1.81501	-1.01358
25734832	chr1:25734832:A:G	9.62527e-15	-2.77212e-10	-1.28357	1.98013e-07	-2.77212e-10	-1.26362	1.46484e-06	-2.77212e-10	-1.32112
25734953	chr1:25734953:C:T	4.87759e-15	-1.96331	-4.1799e-10	9.5537e-08	-1.99243	-4.1799e-10	7.36447e-07	-2.00878	-4.1799e-10
25735174	chr1:25735174:G:A	1.27425e-14	-2.77212e-10	-1.00301	2.54339e-07	-2.77212e-10	-1.01328	2.24977e-06	-2.77212e-10	-0.892038
25735235	chr1:25735235:T:C	1.65978e-14	-0.738685	-4.1799e-10	2.67724e-07	-0.96199	-4.1799e-10	2.05657e-06	-0.981824	-4.1799e-10
25735516	chr1:25735516:A:G	8.44511e-15	-2.77212e-10	-1.41437	1.70202e-07	-2.77212e-10	-1.41496	1.31373e-06	-2.77212e-10	-1.42999
25735651	chr1:25735651:A:C	1.03051e-14	-2.77212e-10	-1.21531	2.1974e-07	-2.77212e-10	-1.1595	1.56922e-06	-2.77212e-10	-1.25229
25735727	chr1:25735727:C:T	1.92639e-15	-1.45581	-1.4365	3.4726e-08	-1.59053	-1.41393	3.34454e-07	-1.36387	-1.43425
25736155	chr1:25736155:T:C	1.17135e-15	-1.96874	-1.42106	3.77696e-08	-1.49646	-1.42398	3.40184e-07	-1.35113	-1.43
25736165	chr1:25736165:G:A	2.3535e-15	-1.65383	-1.03822	3.88446e-08	-2.00859	-0.883784	4.34161e-07	-1.99832	-0.53888
25736360	chr1:25736360:TA:T	1.36938e-14	-2.77212e-10	-0.931017	2.75007e-07	-2.77212e-10	-0.935151	2.04141e-06	-2.77212e-10	-0.989223
25736362	chr1:25736362:A:T	1.3711e-14	-2.77212e-10	-0.929761	2.75347e-07	-2.77212e-10	-0.933916	2.04375e-06	-2.77212e-10	-0.988076
25736548	chr1:25736548:G:A	9.31694e-15	-2.77212e-10	-1.31612	1.75328e-07	-2.77212e-10	-1.38529	1.41714e-06	-2.77212e-10	-1.35423
25736565	chr1:25736565:C:T	1.31298e-15	-1.93478	-1.34088	3.10035e-08	-1.78285	-1.33499	1.8609e-07	-1.97782	-1.40656
25736792	chr1:25736792:G:A	8.25991e-15	-2.77212e-10	-1.43654	1.66567e-07	-2.77212e-10	-1.43655	1.32611e-06	-2.77212e-10	-1.42062
25736823	chr1:25736823:C:T	1.19828e-14	-2.77212e-10	-1.06448	2.36349e-07	-2.77212e-10	-1.08664	1.89798e-06	-2.77212e-10	-1.06207
25737039	chr1:25737039:G:A	1.17918e-14	-2.77212e-10	-1.08055	2.38733e-07	-2.77212e-10	-1.0766	2.37303e-06	-2.77212e-10	-0.838695
25737145	chr1:25737145:C:T	6.39971e-14	-2.77212e-10	0.610879	1.61264e-06	-2.77212e-10	0.83368	1.30962e-05	-2.77212e-10	0.869459
25737291	chr1:25737291:A:G	1.39969e-15	-1.87418	-1.33753	2.44578e-08	-1.99455	-1.36045	2.12688e-07	-1.87845	-1.37235
25737409	chr1:25737409:A:T	8.34886e-15	-2.77212e-10	-1.42583	1.68156e-07	-2.77212e-10	-1.42705	1.30569e-06	-2.77212e-10	-1.43614
25737668	chr1:25737668:G:A	8.43276e-15	-2.77212e-10	-1.41583	1.69701e-07	-2.77212e-10	-1.41791	1.30551e-06	-2.77212e-10	-1.43627
25737775	chr1:25737775:G:A	9.64924e-15	-2.77212e-10	-1.28108	2.11846e-07	-2.77212e-10	-1.19609	1.58257e-06	-2.77212e-10	-1.24382
25737789	chr1:25737789:C:T	1.1182e-15	-2.01047	-1.42576	2.92962e-08	-1.74608	-1.42841	2.54968e-07	-1.63605	-1.43343
25737869	chr1:25737869:G:A	1.01216e-14	-2.77212e-10	-1.23329	2.24315e-07	-2.77212e-10	-1.1389	1.56683e-06	-2.77212e-10	-1.25381
25738108	chr1:25738108:T:TCTA	8.39273e-15	-2.77212e-10	-1.42059	1.67764e-07	-2.77212e-10	-1.42939	1.31823e-06	-2.77212e-10	-1.42657
25738453	chr1:25738453:C:T	1.21337e-14	-2.77212e-10	-1.05197	2.48748e-07	-2.77212e-10	-1.03551	1.72746e-06	-2.77212e-10	-1.15621
25738643	chr1:25738643:T:C	8.90444e-15	-2.77212e-10	-1.36141	1.80046e-07	-2.77212e-10	-1.35873	1.36027e-06	-2.77212e-10	-1.39518
25738659	chr1:25738659:A:G	1.39962e-14	-2.77212e-10	-0.90917	2.79625e-07	-2.77212e-10	-0.918499	2.57749e-06	-2.77212e-10	-0.756051
25739228	chr1:25739228:A:G	8.34533e-15	-2.77212e-10	-1.42626	1.68926e-07	-2.77212e-10	-1.42249	1.37813e-06	-2.77212e-10	-1.38214
25739563	chr1:25739563:A:G	1.05347e-14	-2.77212e-10	-1.19328	2.1351e-07	-2.77212e-10	-1.18826	2.04202e-06	-2.77212e-10	-0.988924
25740023	chr1:25740023:G:C	8.31561e-15	-2.77212e-10	-1.42982	1.6737e-07	-2.77212e-10	-1.43174	1.30867e-06	-2.77212e-10	-1.43385
25740522	chr1:25740522:C:T	1.42796e-15	-1.9249	-1.26681	2.54766e-08	-2.00718	-1.30701	2.17428e-07	-1.91686	-1.31189
25740597	chr1:25740597:C:T	4.65664e-14	-2.77212e-10	0.292922	1.13462e-06	-2.77212e-10	0.482109	9.43992e-06	-2.77212e-10	0.542083
25740627	chr1:25740627:G:A	8.47767e-15	-2.77212e-10	-1.41052	1.71e-07	-2.77212e-10	-1.41028	1.38044e-06	-2.77212e-10	-1.38046
25740726	chr1:25740726:G:A	1.11724e-14	-2.77212e-10	-1.13451	2.31268e-07	-2.77212e-10	-1.10837	1.99487e-06	-2.77212e-10	-1.01229
25740912	chr1:25740912:G:A	1.09561e-14	-2.77212e-10	-1.15406	2.27722e-07	-2.77212e-10	-1.12382	1.72407e-06	-2.77212e-10	-1.15818
25740970	chr1:25740970:G:A	1.37133e-15	-1.96763	-1.26455	2.55014e-08	-2.00968	-1.30353	2.08409e-07	-1.96207	-1.30905
25741330	chr1:25741330:G:A	1.09734e-14	-2.77212e-10	-1.15248	2.26914e-07	-2.77212e-10	-1.12738	1.95312e-06	-2.77212e-10	-1.03344
25741583	chr1:25741583:T:G	1.44353e-14	-2.77212e-10	-0.878281	2.85298e-07	-2.77212e-10	-0.898413	2.29859e-06	-2.77212e-10	-0.870568
25741620	chr1:25741620:A:C	8.38381e-15	-2.77212e-10	-1.42166	1.68406e-07	-2.77212e-10	-1.42557	1.30521e-06	-2.77212e-10	-1.4365
25742272	chr1:25742272:T:C	8.27307e-15	-2.77212e-10	-1.43495	1.66569e-07	-2.77212e-10	-1.43654	1.3051e-06	-2.77212e-10	-1.43659
25742924	chr1:25742924:G:A	6.50915e-15	-1.57924	-0.095506	1.05981e-07	-1.59038	-0.298316	9.32942e-07	-1.68067	-0.091607
25743016	chr1:25743016:A:G	2.04922e-15	-1.98585	-0.844646	3.72833e-08	-2.01044	-0.922963	2.83768e-07	-2.0046	-0.957865
25743417	chr1:25743417:C:T	8.58381e-15	-2.77212e-10	-1.39808	1.71124e-07	-2.77212e-10	-1.40956	1.3374e-06	-2.77212e-10	-1.41214
25743693	chr1:25743693:G:A	1.43101e-15	-1.99938	-1.1902	3.01191e-08	-1.91579	-1.231	2.1438e-07	-2.00756	-1.23531
25744163	chr1:25744163:G:A	9.86614e-15	-2.77212e-10	-1.25885	1.97332e-07	-2.77212e-10	-1.26706	1.66956e-06	-2.77212e-10	-1.19031
25744239	chr1:25744239:C:G	2.02644e-15	-2.00422	-0.837456	3.80674e-08	-1.98778	-0.924806	2.82682e-07	-2.0072	-0.959097
25744418	chr1:25744418:C:T	3.8972e-15	-1.99757	-0.190127	5.50158e-08	-1.8086	-0.735723	3.14427e-07	-1.85076	-1.00911
25744806	chr1:25744806:A:G	8.29588e-15	-2.77212e-10	-1.4322	1.67042e-07	-2.77212e-10	-1.4337	1.30585e-06	-2.77212e-10	-1.43601
25744913	chr1:25744913:G:C	9.14671e-15	-2.77212e-10	-1.33456	1.79041e-07	-2.77212e-10	-1.36433	1.50759e-06	-2.77212e-10	-1.29236
25745249	chr1:25745249:C:T	9.22681e-15	-2.77212e-10	-1.32584	1.73907e-07	-2.77212e-10	-1.39342	1.4027e-06	-2.77212e-10	-1.36446
25745323	chr1:25745323:A:C	9.82481e-15	-2.77212e-10	-1.26305	1.90783e-07	-2.77212e-10	-1.30081	1.6302e-06	-2.77212e-10	-1.21416
25745348	chr1:25745348:A:G	8.65825e-15	-2.77212e-10	-1.38945	1.797e-07	-2.77212e-10	-1.36066	1.4072e-06	-2.77212e-10	-1.36127
25745612	chr1:25745612:C:T	8.60583e-15	-2.77212e-10	-1.39552	1.70909e-07	-2.77212e-10	-1.41082	1.33218e-06	-2.77212e-10	-1.41605
25746560	chr1:25746560:C:T	8.64604e-15	-2.77212e-10	-1.39086	1.74426e-07	-2.77212e-10	-1.39045	1.40347e-06	-2.77212e-10	-1.36391
25746909	chr1:25746909:A:G	8.46321e-15	-2.77212e-10	-1.41223	1.74279e-07	-2.77212e-10	-1.39129	1.36449e-06	-2.77212e-10	-1.39209
25746952	chr1:25746952:T:C	4.56782e-15	-1.01484	-1.01409	9.06675e-08	-1.14461	-0.900139	6.24648e-07	-1.40005	-0.773386
25747023	chr1:25747023:C:T	8.88095e-15	-2.77212e-10	-1.36405	1.75184e-07	-2.77212e-10	-1.38611	1.38441e-06	-2.77212e-10	-1.37759
25747033	chr1:25747033:T:A	1.18001e-15	-1.96253	-1.41991	2.59109e-08	-1.88236	-1.41492	2.2258e-07	-1.79772	-1.40762
25747238	chr1:25747238:C:T	1.34528e-15	-1.99546	-1.25589	2.83068e-08	-1.94908	-1.25976	2.04443e-07	-1.97963	-1.31071
25747546	chr1:25747546:C:T	1.90079e-15	-1.90519	-1.00049	4.14557e-08	-1.81326	-1.01406	2.93798e-07	-1.88458	-1.04315
25747593	chr1:25747593:A:C	1.88086e-14	-2.77212e-10	-0.613646	4.05283e-07	-2.77212e-10	-0.547361	3.43922e-06	-2.77212e-10	-0.467621
25747825	chr1:25747825:T:A	3.23482e-14	-0.0713979	-4.1799e-10	3.55202e-07	-0.67926	-4.1799e-10	3.21273e-06	-0.535744	-4.1799e-10
25747889	chr1:25747889:T:C	6.97486e-15	-1.60565	-4.1799e-10	2.95511e-07	-0.863243	-4.1799e-10	1.315e-06	-1.42903	-4.1799e-10
25748084	chr1:25748084:G:A	4.69195e-15	-2.00211	-4.1799e-10	9.38287e-08	-2.01048	-4.1799e-10	7.35198e-07	-2.01048	-4.1799e-10
25748093	chr1:25748093:G:GT	9.72978e-15	-2.77212e-10	-1.27277	1.92177e-07	-2.77212e-10	-1.29353	1.43067e-06	-2.77212e-10	-1.34472
25748449	chr1:25748449:T:A	8.28586e-15	-2.77212e-10	-1.43341	1.67679e-07	-2.77212e-10	-1.4299	1.32631e-06	-2.77212e-10	-1.42047
25748472	chr1:25748472:C:T	1.79887e-15	-1.67686	-1.28394	2.77053e-08	-1.93336	-1.29696	2.19673e-07	-1.99732	-1.22116
25748886	chr1:25748886:A:G	1.77302e-15	-1.72615	-1.24912	5.32424e-08	-1.32075	-1.25634	3.96359e-07	-1.32636	-1.30194
25749257	chr1:25749257:C:T	1.04742e-14	-2.77212e-10	-1.19904	2.05682e-07	-2.77212e-10	-1.22562	1.53985e-06	-2.77212e-10	-1.27118
25749990	chr1:25749990:G:A	1.6424e-15	-1.61597	-1.43583	2.34958e-08	-1.95865	-1.43647	1.76994e-07	-2.0049	-1.42961
25750083	chr1:25750083:C:T	1.78765e-15	-1.58346	-1.38359	2.37134e-08	-1.96445	-1.42146	1.84619e-07	-2.00492	-1.3874
25750223	chr1:25750223:TCTC:T	3.53023e-15	-1.73745	-0.549144	1.08678e-07	-1.22381	-0.639749	6.81503e-07	-1.26381	-0.822505
25750439	chr1:25750439:CAA:C	1.37319e-15	-1.79592	-1.43491	4.67253e-08	-1.29587	-1.41179	3.98848e-07	-1.27777	-1.34427
25750489	chr1:25750489:G:A	8.27562e-15	-2.77212e-10	-1.43464	1.67138e-07	-2.77212e-10	-1.43313	1.31426e-06	-2.77212e-10	-1.42959
25750839	chr1:25750839:C:T	1.92409e-14	-0.590921	-4.1799e-10	3.07762e-07	-0.822622	-4.1799e-10	2.32468e-06	-0.859284	-4.1799e-10
25750865	chr1:25750865:A:G	1.62826e-15	-1.68144	-1.379	5.64639e-08	-1.10372	-1.41463	4.35746e-07	-1.09708	-1.43648
25751079	chr1:25751079:G:A	2.87133e-15	-1.9535	-0.539685	6.09059e-08	-1.88504	-0.557579	4.23243e-07	-1.94342	-0.619251
25751125	chr1:25751125:ATCCT:A	4.91708e-14	-2.77212e-10	0.347342	1.18163e-06	-2.77212e-10	0.522699	1.0679e-05	-2.77212e-10	0.665412
25751203	chr1:25751203:T:G	1.1458e-15	-1.97768	-1.43418	2.42265e-08	-1.99087	-1.37363	1.76857e-07	-2.00872	-1.42656
25751769	chr1:25751769:G:A	1.13261e-14	-2.77212e-10	-1.12085	2.30323e-07	-2.77212e-10	-1.11247	1.91574e-06	-2.77212e-10	-1.05276
25752289	chr1:25752289:G:A	8.26877e-15	-2.77212e-10	-1.43547	1.67216e-07	-2.77212e-10	-1.43266	1.31922e-06	-2.77212e-10	-1.42583
25752983	chr1:25752983:G:A	8.41516e-15	-2.77212e-10	-1.41792	1.6717e-07	-2.77212e-10	-1.43294	1.30519e-06	-2.77212e-10	-1.43652
25753320	chr1:25753320:G:C	8.5354e-15	-2.77212e-10	-1.40373	1.70313e-07	-2.77212e-10	-1.41431	1.32091e-06	-2.77212e-10	-1.42455
25753561	chr1:25753561:C:T	8.32137e-15	-2.77212e-10	-1.42913	1.67438e-07	-2.77212e-10	-1.43134	1.3075e-06	-2.77212e-10	-1.43475
25753726	chr1:25753726:C:T	1.56883e-15	-1.66111	-1.43652	2.41569e-08	-1.93517	-1.43221	1.80945e-07	-1.98252	-1.4299
25753768	chr1:25753768:ATACC:A	8.40147e-15	-1.41955	-4.1799e-10	1.7394e-07	-1.39323	-4.1799e-10	1.57113e-06	-1.25107	-4.1799e-10
25754227	chr1:25754227:C:G	8.27003e-15	-2.77212e-10	-1.43532	1.66567e-07	-2.77212e-10	-1.43655	1.30659e-06	-2.77212e-10	-1.43544
25754454	chr1:25754454:C:G	8.72614e-14	-2.77212e-10	0.92095	2.07237e-06	-2.77212e-10	1.0845	1.78335e-05	-2.77212e-10	1.17821
25754464	chr1:25754464:G:A	8.78212e-15	-2.77212e-10	-1.37524	1.74334e-07	-2.77212e-10	-1.39098	1.34441e-06	-2.77212e-10	-1.40691
25754560	chr1:25754560:G:A	1.17434e-15	-2.00925	-1.378	2.86665e-08	-1.86385	-1.33236	2.6095e-07	-1.79353	-1.25276
25754679	chr1:25754679:CA:C	1.44401e-15	-1.75349	-1.42704	2.53852e-08	-1.89408	-1.4237	1.813e-07	-1.97566	-1.43481
25755227	chr1:25755227:G:A	1.27948e-14	-2.77212e-10	-0.998917	2.60266e-07	-2.77212e-10	-0.990245	2.18461e-06	-2.77212e-10	-0.921427
25755450	chr1:25755450:T:C	4.87366e-15	-1.96411	-4.1799e-10	9.54655e-08	-1.99318	-4.1799e-10	7.86543e-07	-1.94297	-4.1799e-10
25755498	chr1:25755498:C:T	8.47036e-15	-2.77212e-10	-1.41138	1.68577e-07	-2.77212e-10	-1.42455	1.36891e-06	-2.77212e-10	-1.38885
25755775	chr1:25755775:C:T	1.18601e-15	-2.00934	-1.36802	2.26814e-08	-2.00936	-1.42104	1.91328e-07	-2.00186	-1.35477
25755839	chr1:25755839:G:A	1.22831e-15	-1.94772	-1.39459	3.47889e-08	-1.64907	-1.35358	3.08729e-07	-1.59612	-1.28203
25756055	chr1:25756055:A:G	1.2413e-15	-1.94894	-1.38286	3.5306e-08	-1.64999	-1.3379	3.14005e-07	-1.5998	-1.26141
25756321	chr1:25756321:C:T	1.44426e-15	-1.75102	-1.42934	2.52739e-08	-1.89574	-1.42644	1.80986e-07	-1.97648	-1.43572
25756446	chr1:25756446:G:A	7.61953e-14	-2.77212e-10	0.785342	1.7929e-06	-2.77212e-10	0.939642	1.52325e-05	-2.77212e-10	1.02057
25756706	chr1:25756706:T:A	1.24134e-15	-1.94845	-1.38332	3.53292e-08	-1.6493	-1.33794	3.14243e-07	-1.59935	-1.2611
25756917	chr1:25756917:C:G	1.52488e-15	-1.71218	-1.41386	2.50554e-08	-1.91976	-1.4111	1.80356e-07	-1.98877	-1.42692
```
