## Supplementary material for "Characterization of shared and ancestry-specific signals driving complex traits using multi-ancestry fine-mapping": susiex_nc3.cs80.summary

```
# chr1:24757119-25757119
CS_ID	CS_LENGTH	CS_PURITY	MAX_PIP_SNP	BP	REF_ALLELE	ALT_ALLELE	REF_FRQ	BETA	SE	-LOG10P	MAX_PIP	POST-HOC_PROB_POP1	POST-HOC_PROB_POP2
1	2	0.994112	chr1:25235176:G:A	25235176	A,A	G,G	1,1	inf,inf	inf,inf	12.4315,1.49241	0.590128	1	0.54733
2	9	0.866581	chr1:25559101:G:A	25559101	A,A	G,G	1,1	inf,inf	inf,inf	4.93693,1.21591	0.251989	0.997091	0.493787
3	13	0.868734	chr1:24787739:G:T	24787739	T,T	G,G	1,1	inf,inf	inf,inf	4.66909,1.73181	0.0968144	0.96274	0.722903
```
