## Supplementary material for "Characterization of shared and ancestry-specific signals driving complex traits using multi-ancestry fine-mapping": susiex_nc1.cs80.cs

```
CS_ID	SNP	BP	REF_ALLELE	ALT_ALLELE	REF_FRQ	BETA	SE	-LOG10P	CS_PIP	OVRL_PIP
1	chr1:26300476:C:A	26300476	A,A	C,C	1,1	inf,inf	inf,inf	7.33965,2.06645	0.117707	0.117707
1	chr1:26300634:A:ACT	26300634	ACT,ACT	A,A	1,1	inf,inf	inf,inf	7.34389,2.03101	0.111003	0.111003
1	chr1:26300987:T:C	26300987	C,C	T,T	1,1	inf,inf	inf,inf	7.3099,2.01681	0.100365	0.100365
1	chr1:26303391:G:A	26303391	A,A	G,G	1,1	inf,inf	inf,inf	7.32248,1.98286	0.0966671	0.0966671
1	chr1:26300121:C:T	26300121	T,T	C,C	1,1	inf,inf	inf,inf	7.27833,1.99927	0.0906454	0.0906454
1	chr1:26306340:C:A	26306340	A,A	C,C	1,1	inf,inf	inf,inf	7.22332,2.05141	0.088899	0.088899
1	chr1:26305436:T:C	26305436	C,C	T,T	1,1	inf,inf	inf,inf	7.23238,2.03531	0.0879108	0.0879108
1	chr1:26306290:C:T	26306290	T,T	C,C	1,1	inf,inf	inf,inf	7.15578,2.07519	0.0803867	0.0803867
1	chr1:26296398:G:A	26296398	A,A	G,G	1,1	inf,inf	inf,inf	7.11102,1.93984	0.0563504	0.0563504
```
