## Supplementary material for "Characterization of shared and ancestry-specific signals driving complex traits using multi-ancestry fine-mapping": susiex_nc1.cs80.snp

```
BP	SNP	PIP(CS1)	LogBF(CS1,Pop1)	LogBF(CS1,Pop2)
25760534	chr1:25760534:C:T	1.40403e-08	-1.63868e-10	-1.31225
25760765	chr1:25760765:T:C	1.48758e-08	-1.63868e-10	-1.25445
25760878	chr1:25760878:C:T	9.8937e-09	-1.66228	-3.3421e-10
25761204	chr1:25761204:C:T	1.45748e-08	-1.63868e-10	-1.27489
25761253	chr1:25761253:G:A	2.79205e-09	-1.6339	-1.29351
25761687	chr1:25761687:T:C	1.683e-08	-0.423227	-0.707794
25761748	chr1:25761748:G:A	2.71261e-09	-1.671	-1.28527
25761856	chr1:25761856:C:T	1.5564e-08	-1.63868e-10	-1.20922
25762123	chr1:25762123:TTTTC:T	4.8704e-08	-0.0684233	-3.3421e-10
25762190	chr1:25762190:G:A	1.44066e-08	-1.63868e-10	-1.2865
25762383	chr1:25762383:A:G	1.38086e-08	-1.63868e-10	-1.32889
25762540	chr1:25762540:T:C	2.21247e-08	-0.602964	-0.254526
25762638	chr1:25762638:G:A	1.41226e-08	-1.63868e-10	-1.30641
25762760	chr1:25762760:A:G	2.49383e-09	-1.73745	-1.30291
25763241	chr1:25763241:C:T	1.40515e-08	-1.63868e-10	-1.31146
25763315	chr1:25763315:C:T	1.49763e-08	-1.63868e-10	-1.24771
25763581	chr1:25763581:A:G	2.92502e-08	-0.512967	-0.0653303
25763982	chr1:25763982:G:A	2.06674e-08	-1.63868e-10	-0.925628
25764002	chr1:25764002:G:A	1.37702e-08	-1.63868e-10	-1.33168
25764098	chr1:25764098:C:T	1.38454e-08	-1.63868e-10	-1.32623
25764275	chr1:25764275:G:A	1.3771e-08	-1.63868e-10	-1.33162
25764473	chr1:25764473:C:T	1.391e-08	-1.63868e-10	-1.32157
25764526	chr1:25764526:A:G	2.59341e-09	-1.69205	-1.30916
25764537	chr1:25764537:C:T	3.77817e-09	-1.67421	-0.95073
25764638	chr1:25764638:G:A	5.8072e-09	-1.67686	-0.518226
25764824	chr1:25764824:C:T	1.45266e-08	-1.63868e-10	-1.2782
25765346	chr1:25765346:G:A	2.90469e-09	-1.57663	-1.31123
25765414	chr1:25765414:C:T	9.11674e-09	-1.74407	-3.3421e-10
25765523	chr1:25765523:CTG:C	9.78317e-09	-1.67352	-3.3421e-10
25765757	chr1:25765757:A:C	3.34888e-09	-1.68517	-1.06039
25766161	chr1:25766161:T:C	2.13992e-08	-0.713459	-0.177373
25766350	chr1:25766350:T:G	2.05741e-08	-1.63868e-10	-0.93015
25766628	chr1:25766628:AC:A	1.3921e-08	-1.63868e-10	-1.32079
25766764	chr1:25766764:C:G	1.4536e-08	-1.63868e-10	-1.27756
25769462	chr1:25769462:G:T	1.95048e-08	-1.63868e-10	-0.983524
25769485	chr1:25769485:C:T	3.50974e-09	-1.3697	-1.32894
25769641	chr1:25769641:C:T	1.14141e-08	-1.51934	-3.3421e-10
25770867	chr1:25770867:T:A	3.50311e-08	-1.63868e-10	-0.397946
25770998	chr1:25770998:A:T	1.38113e-08	-1.63868e-10	-1.32869
25771059	chr1:25771059:G:A	1.04687e-08	-1.60579	-3.3421e-10
25771240	chr1:25771240:C:T	2.91004e-09	-1.65454	-1.23148
25771616	chr1:25771616:G:A	3.74087e-09	-1.54317	-1.0917
25771859	chr1:25771859:G:A	5.02649e-09	-1.75126	-0.5882
25772753	chr1:25772753:C:T	9.17856e-09	-1.73731	-3.3421e-10
25772906	chr1:25772906:G:A	4.62981e-09	-1.44272	-0.978943
25773321	chr1:25773321:A:C	1.37724e-08	-1.63868e-10	-1.33152
25773673	chr1:25773673:A:G	2.72311e-09	-1.65665	-1.29576
25774391	chr1:25774391:A:C	1.37704e-08	-1.63868e-10	-1.33166
25774453	chr1:25774453:G:C	4.74816e-09	-1.42476	-0.971669
25774672	chr1:25774672:C:G	4.12756e-09	-1.47443	-1.06206
25774863	chr1:25774863:T:C	9.4458e-09	-1.51736	-0.191251
25775741	chr1:25775741:GC:G	1.04711e-08	-1.49045	-0.11512
25776534	chr1:25776534:C:CAA	8.71393e-08	1.338	-0.824675
25776657	chr1:25776657:AC:A	1.38148e-08	-1.63868e-10	-1.32844
25776902	chr1:25776902:T:C	1.49021e-08	-1.63868e-10	-1.25268
25777223	chr1:25777223:G:A	1.41607e-08	-1.63868e-10	-1.30372
25777407	chr1:25777407:A:G	9.69982e-09	-1.47738	-0.204694
25777560	chr1:25777560:A:G	1.41248e-08	-1.63868e-10	-1.30625
25777601	chr1:25777601:G:A	9.8805e-09	-1.66362	-3.3421e-10
25777673	chr1:25777673:A:T	1.48161e-08	-1.63868e-10	-1.25847
25778482	chr1:25778482:G:A	2.93061e-09	-1.74434	-1.13464
25778849	chr1:25778849:T:G	1.96973e-08	-1.63868e-10	-0.973704
25779386	chr1:25779386:G:A	1.58551e-08	-1.63868e-10	-1.19069
25779458	chr1:25779458:T:C	1.3828e-08	-1.63868e-10	-1.32749
25779539	chr1:25779539:C:G	3.94694e-08	-1.63868e-10	-0.278658
25779741	chr1:25779741:G:A	8.87668e-09	-1.07876	-0.691992
25780209	chr1:25780209:C:T	1.43184e-08	-1.63868e-10	-1.29264
25780567	chr1:25780567:G:A	1.39284e-08	-1.63868e-10	-1.32025
25780728	chr1:25780728:G:A	1.37735e-08	-1.63868e-10	-1.33144
25780830	chr1:25780830:A:C	6.00365e-09	-0.911474	-1.25034
25781191	chr1:25781191:T:A	1.45126e-08	-1.63868e-10	-1.27917
25781384	chr1:25781384:A:AG	1.72573e-08	-1.63868e-10	-1.10595
25781413	chr1:25781413:AGCACCACGCAG:A	3.48165e-08	-0.404092	-3.3421e-10
25781485	chr1:25781485:A:G	1.42975e-08	-1.63868e-10	-1.2941
25781903	chr1:25781903:A:G	5.59879e-09	-1.11388	-1.11775
25782063	chr1:25782063:C:T	8.71673e-09	-1.3557	-0.433237
25782215	chr1:25782215:C:T	1.83836e-08	-1.40102	0.358295
25782254	chr1:25782254:T:C	1.51147e-08	-1.63868e-10	-1.23851
25782365	chr1:25782365:G:A	1.82886e-08	-1.63868e-10	-1.04791
25782955	chr1:25782955:G:A	1.60082e-08	-1.63868e-10	-1.18108
25783652	chr1:25783652:G:A	9.20118e-09	-1.43403	-0.300819
25783745	chr1:25783745:G:A	9.1557e-09	-1.73981	-3.3421e-10
25783818	chr1:25783818:G:A	1.40881e-08	-1.63868e-10	-1.30886
25783830	chr1:25783830:C:G	1.2129e-07	-1.63868e-10	0.844002
25784588	chr1:25784588:C:T	1.39112e-08	-1.63868e-10	-1.32149
25784843	chr1:25784843:A:G	1.53856e-08	-1.63868e-10	-1.22075
25784887	chr1:25784887:AAG:A	1.94572e-08	-1.63868e-10	-0.985965
25785129	chr1:25785129:C:T	1.8778e-08	-1.63868e-10	-1.0215
25785252	chr1:25785252:G:A	2.53954e-09	-1.70038	-1.32182
25785620	chr1:25785620:G:A	1.35913e-08	-1.34475	-3.3421e-10
25785639	chr1:25785639:C:T	2.9837e-09	-1.7257	-1.13532
25785753	chr1:25785753:G:A	2.2931e-08	-1.63868e-10	-0.821695
25786256	chr1:25786256:T:A	1.53309e-08	-1.63868e-10	-1.22432
25787279	chr1:25787279:C:T	1.45407e-08	-1.63868e-10	-1.27723
25788428	chr1:25788428:G:A	2.088e-08	-1.63868e-10	-0.91539
25788792	chr1:25788792:G:A	2.34039e-08	-1.63868e-10	-0.80128
25788959	chr1:25788959:G:A	1.89751e-08	-1.63868e-10	-1.01106
25788985	chr1:25788985:T:A	1.38978e-08	-1.63868e-10	-1.32246
25789053	chr1:25789053:C:T	4.31167e-08	0.613596	-0.803869
25789319	chr1:25789319:T:G	1.47479e-08	-1.63868e-10	-1.26309
25789459	chr1:25789459:A:G	1.38205e-08	-1.63868e-10	-1.32803
25789585	chr1:25789585:G:A	4.47572e-09	-1.19537	-1.26015
25790181	chr1:25790181:C:T	1.43258e-08	-1.63868e-10	-1.29212
25790574	chr1:25790574:C:T	1.05537e-08	-1.59771	-3.3421e-10
25790589	chr1:25790589:G:A	3.29397e-08	-1.63868e-10	-0.459505
25790664	chr1:25790664:A:T	1.86046e-08	-1.63868e-10	-1.03078
25790832	chr1:25790832:G:A	1.17174e-08	-0.174697	-1.31841
25791324	chr1:25791324:C:T	2.72542e-08	-1.63868e-10	-0.648977
25791364	chr1:25791364:C:T	1.47862e-08	-1.63868e-10	-1.26049
25791397	chr1:25791397:C:T	3.01048e-08	-1.63868e-10	-0.5495
25791493	chr1:25791493:AG:A	1.61596e-08	-1.63868e-10	-1.17167
25791511	chr1:25791511:C:T	9.03172e-09	-1.75344	-3.3421e-10
25791644	chr1:25791644:G:A	1.80959e-08	-1.63868e-10	-1.0585
25791658	chr1:25791658:G:A	2.26189e-08	0.0780592	-0.913456
25791808	chr1:25791808:G:A	7.82802e-08	1.3672	-0.96109
25791836	chr1:25791836:C:T	3.03089e-08	-1.63868e-10	-0.542741
25792159	chr1:25792159:G:A	5.04757e-09	-1.14323	-1.19205
25792456	chr1:25792456:C:T	2.12553e-08	-1.63868e-10	-0.897578
25792523	chr1:25792523:T:A	1.61429e-08	-1.63868e-10	-1.1727
25792679	chr1:25792679:C:T	2.64434e-08	-1.63868e-10	-0.679178
25793558	chr1:25793558:A:G	1.56955e-08	-1.63868e-10	-1.20081
25793826	chr1:25793826:C:T	6.09849e-08	1.17876	-1.02232
25793876	chr1:25793876:G:A	7.47523e-08	1.41299	-1.053
25794074	chr1:25794074:T:C	1.6066e-08	-1.63868e-10	-1.17748
25794162	chr1:25794162:G:T	3.49454e-08	-1.63868e-10	-0.400398
25794177	chr1:25794177:T:C	2.07244e-08	-1.63868e-10	-0.922872
25794378	chr1:25794378:A:G	2.38263e-08	0.31101	-1.0944
25794679	chr1:25794679:G:A	1.39584e-08	-1.63868e-10	-1.3181
25794800	chr1:25794800:T:C	1.73209e-08	-1.63868e-10	-1.10227
25794801	chr1:25794801:G:C	1.73052e-08	-1.63868e-10	-1.10318
25794803	chr1:25794803:G:A	1.75999e-08	-1.63868e-10	-1.08629
25795064	chr1:25795064:T:C	1.81938e-08	-1.2666	0.213498
25795511	chr1:25795511:C:G	1.37742e-08	-1.63868e-10	-1.33138
25795707	chr1:25795707:G:C	7.48764e-08	1.12475	-0.763094
25795907	chr1:25795907:A:C	2.67452e-08	-1.63868e-10	-0.667829
25795996	chr1:25795996:C:T	1.72858e-08	-1.63868e-10	-1.1043
25796092	chr1:25796092:C:T	1.73595e-08	-1.63868e-10	-1.10004
25796417	chr1:25796417:C:T	1.67015e-08	-1.63868e-10	-1.13868
25796488	chr1:25796488:G:A	5.65134e-09	-1.56891	-0.653378
25796722	chr1:25796722:G:A	4.34745e-08	-0.18201	-3.3421e-10
25796725	chr1:25796725:T:C	3.12397e-09	-1.48867	-1.32641
25796914	chr1:25796914:A:G	1.20208e-08	-1.46755	-3.3421e-10
25797385	chr1:25797385:G:A	1.38252e-08	-1.63868e-10	-1.32769
25797448	chr1:25797448:TC:T	1.61223e-08	-1.63868e-10	-1.17398
25797480	chr1:25797480:G:A	5.99689e-08	0.644766	-0.505124
25797516	chr1:25797516:T:C	5.26893e-09	-1.53871	-0.753647
25797635	chr1:25797635:A:G	1.6439e-08	-1.63868e-10	-1.15453
25798079	chr1:25798079:T:A	1.85752e-08	-1.63868e-10	-1.03236
25798120	chr1:25798120:A:G	2.43084e-08	0.0960122	-0.859372
25798189	chr1:25798189:G:A	3.94635e-08	-0.278806	-3.3421e-10
25798191	chr1:25798191:G:A	1.41792e-08	-1.63868e-10	-1.30241
25798569	chr1:25798569:A:G	3.1798e-09	-1.47235	-1.32501
25798684	chr1:25798684:T:C	4.24813e-08	0.18676	-0.391879
25799172	chr1:25799172:C:A	1.45989e-08	-1.63868e-10	-1.27324
25799343	chr1:25799343:C:G	5.14948e-08	0.169447	-0.18215
25799785	chr1:25799785:C:A	2.32379e-08	-0.487362	-0.321037
25799884	chr1:25799884:A:G	7.34513e-08	0.356224	-0.013785
25800001	chr1:25800001:G:A	1.9479e-08	-1.63868e-10	-0.984847
25800107	chr1:25800107:A:C	2.11242e-08	-1.63868e-10	-0.903764
25800272	chr1:25800272:C:T	1.46391e-08	-1.63868e-10	-1.27049
25800529	chr1:25800529:G:A	2.74152e-09	-1.65863	-1.28704
25800589	chr1:25800589:G:A	4.93706e-08	-1.63868e-10	-0.0548276
25800711	chr1:25800711:T:G	3.16762e-09	-1.6163	-1.1849
25800712	chr1:25800712:T:C	3.23664e-09	-1.60097	-1.17868
25800934	chr1:25800934:G:A	2.41155e-08	0.35662	-1.12795
25801274	chr1:25801274:G:T	1.84518e-08	-1.63868e-10	-1.03902
25801816	chr1:25801816:C:T	3.25027e-09	-1.52344	-1.252
25802826	chr1:25802826:G:A	3.83969e-08	-1.63868e-10	-0.306206
25802947	chr1:25802947:G:T	2.37269e-08	0.105455	-0.89303
25802996	chr1:25802996:C:T	1.66979e-08	-1.63868e-10	-1.1389
25803140	chr1:25803140:C:T	1.94319e-08	0.156554	-1.14382
25803210	chr1:25803210:C:CT	2.11943e-08	-1.63868e-10	-0.900452
25803619	chr1:25803619:G:A	1.80551e-08	-1.63868e-10	-1.06075
25803859	chr1:25803859:T:C	4.21729e-08	-1.63868e-10	-0.212405
25804019	chr1:25804019:T:C	1.37834e-08	-1.63868e-10	-1.33072
25804107	chr1:25804107:T:C	1.38628e-08	-1.63868e-10	-1.32498
25804380	chr1:25804380:C:T	1.42788e-08	-1.63868e-10	-1.29541
25804501	chr1:25804501:G:C	3.81817e-09	-1.5132	-1.10121
25804530	chr1:25804530:T:C	1.61061e-08	0.100808	-1.27579
25804968	chr1:25804968:G:A	8.27761e-09	-0.545412	-1.29522
25805027	chr1:25805027:C:T	1.90768e-08	-1.63868e-10	-1.00571
25805147	chr1:25805147:A:G	1.23117e-08	-1.44363	-3.3421e-10
25805163	chr1:25805163:G:A	3.0271e-09	-1.75237	-1.0942
25805480	chr1:25805480:C:T	3.50947e-08	-1.63868e-10	-0.396135
25805775	chr1:25805775:G:A	2.26948e-08	-1.63868e-10	-0.832048
25806271	chr1:25806271:G:A	1.50771e-08	-1.63868e-10	-1.241
25806301	chr1:25806301:A:G	3.5755e-09	-1.70572	-0.974356
25806567	chr1:25806567:G:C	2.05311e-08	-1.63868e-10	-0.932242
25806608	chr1:25806608:A:G	3.38919e-09	-1.61498	-1.11861
25806826	chr1:25806826:T:TC	1.43212e-08	-1.63868e-10	-1.29244
25807218	chr1:25807218:T:C	1.57611e-08	-1.63868e-10	-1.19664
25807419	chr1:25807419:G:A	1.88093e-08	-1.63868e-10	-1.01983
25807603	chr1:25807603:C:T	1.61324e-08	-1.63868e-10	-1.17335
25807888	chr1:25807888:G:A	1.41567e-08	-1.63868e-10	-1.304
25807917	chr1:25807917:T:G	2.35551e-08	-1.63868e-10	-0.794843
25808080	chr1:25808080:T:C	2.22118e-08	-1.63868e-10	-0.853561
25808088	chr1:25808088:G:A	1.44651e-08	-1.63868e-10	-1.28244
25808410	chr1:25808410:G:A	2.73202e-08	-1.63868e-10	-0.646556
25808625	chr1:25808625:G:A	1.47441e-08	-1.26334	-3.3421e-10
25808828	chr1:25808828:C:T	1.43038e-08	-1.63868e-10	-1.29366
25808986	chr1:25808986:G:A	1.48097e-08	-1.63868e-10	-1.2589
25809365	chr1:25809365:T:C	1.74793e-08	-1.63868e-10	-1.09317
25809422	chr1:25809422:T:C	2.89259e-09	-1.72165	-1.17039
25809791	chr1:25809791:C:T	9.08244e-09	-1.74784	-3.3421e-10
25809892	chr1:25809892:A:G	2.26918e-08	-1.63868e-10	-0.83218
25809896	chr1:25809896:G:A	2.18392e-08	-1.63868e-10	-0.870478
25810159	chr1:25810159:A:G	1.48828e-08	-1.63868e-10	-1.25398
25810878	chr1:25810878:T:C	2.0612e-08	-1.63868e-10	-0.928309
25811027	chr1:25811027:G:A	1.37935e-08	-1.63868e-10	-1.32999
25811080	chr1:25811080:T:G	1.39687e-08	-1.63868e-10	-1.31736
25811111	chr1:25811111:C:CTG	1.38874e-08	-1.63868e-10	-1.32321
25811273	chr1:25811273:T:C	5.15623e-08	-1.63868e-10	-0.0113923
25811351	chr1:25811351:T:A	1.48014e-08	-1.63868e-10	-1.25946
25811645	chr1:25811645:C:A	3.26862e-09	-1.73008	-1.03973
25811771	chr1:25811771:T:C	3.8296e-09	-1.72492	-0.886501
25811960	chr1:25811960:A:G	3.76955e-09	-1.71916	-0.908072
25812170	chr1:25812170:A:G	1.40653e-08	-1.63868e-10	-1.31048
25812542	chr1:25812542:CAAAT:C	1.39139e-08	-1.63868e-10	-1.32129
25812646	chr1:25812646:C:T	2.78297e-09	-1.74694	-1.18373
25812803	chr1:25812803:C:T	1.68933e-08	-1.63868e-10	-1.12727
25812901	chr1:25812901:A:G	2.99082e-09	-1.73873	-1.11991
25812953	chr1:25812953:G:A	2.66827e-09	-1.75019	-1.22256
25813135	chr1:25813135:C:T	9.06598e-09	-1.74966	-3.3421e-10
25813158	chr1:25813158:T:C	2.14442e-08	-1.63868e-10	-0.888729
25813388	chr1:25813388:C:G	2.99031e-09	-1.75296	-1.10584
25814046	chr1:25814046:C:T	1.433e-08	-1.63868e-10	-1.29183
25814082	chr1:25814082:C:A	2.7636e-09	-1.7504	-1.18725
25814303	chr1:25814303:A:G	1.39953e-08	-1.63868e-10	-1.31546
25814688	chr1:25814688:G:C	2.81396e-09	-1.7309	-1.18869
25815126	chr1:25815126:A:G	1.17498e-08	-1.49035	-3.3421e-10
25815129	chr1:25815129:C:T	1.60813e-08	-1.63868e-10	-1.17653
25815483	chr1:25815483:G:C	1.44577e-08	-1.63868e-10	-1.28296
25815862	chr1:25815862:C:G	1.57274e-08	-1.63868e-10	-1.19878
25815946	chr1:25815946:C:T	2.64576e-08	-1.63868e-10	-0.678639
25816364	chr1:25816364:A:G	1.42213e-08	-1.63868e-10	-1.29944
25816416	chr1:25816416:T:C	2.03153e-08	-1.63868e-10	-0.942811
25816489	chr1:25816489:G:A	1.39285e-08	-1.63868e-10	-1.32025
25816498	chr1:25816498:C:T	1.78457e-08	-1.63868e-10	-1.07242
25816656	chr1:25816656:C:T	1.38493e-08	-1.63868e-10	-1.32595
25817218	chr1:25817218:G:A	1.38241e-08	-1.63868e-10	-1.32777
25817330	chr1:25817330:T:C	5.16293e-09	-1.75257	-0.560113
25817440	chr1:25817440:T:C	2.87877e-09	-1.56516	-1.33166
25817761	chr1:25817761:G:T	1.51806e-08	-1.63868e-10	-1.23416
25817998	chr1:25817998:TCTC:T	1.41257e-08	-1.63868e-10	-1.30619
25818054	chr1:25818054:A:T	3.50118e-08	-0.0406239	-0.357876
25818183	chr1:25818183:G:A	7.18608e-09	-0.920816	-1.06122
25818748	chr1:25818748:G:A	1.40346e-08	-1.63868e-10	-1.31266
25818837	chr1:25818837:C:T	1.09769e-08	-1.55839	-3.3421e-10
25818976	chr1:25818976:C:T	1.40255e-08	-1.63868e-10	-1.3133
25819123	chr1:25819123:A:T	2.06049e-08	-1.63868e-10	-0.928655
25819486	chr1:25819486:AG:A	1.53032e-08	-1.63868e-10	-1.22612
25819533	chr1:25819533:G:A	1.51283e-08	-1.63868e-10	-1.23762
25819857	chr1:25819857:C:A	1.98054e-08	-0.968231	-3.3421e-10
25819958	chr1:25819958:C:T	6.99402e-09	-0.712098	-1.29703
25820048	chr1:25820048:A:C	3.51762e-09	-1.38393	-1.31247
25820236	chr1:25820236:A:G	3.93215e-08	-1.63868e-10	-0.282413
25820393	chr1:25820393:C:G	4.26984e-09	-1.60252	-0.900091
25820641	chr1:25820641:A:G	1.46719e-08	-1.63868e-10	-1.26825
25820842	chr1:25820842:C:T	1.3794e-08	-1.63868e-10	-1.32995
25820906	chr1:25820906:G:A	3.62765e-08	-1.63868e-10	-0.363014
25821043	chr1:25821043:A:G	1.37975e-08	-1.63868e-10	-1.3297
25821052	chr1:25821052:G:C	3.26788e-08	-1.63868e-10	-0.467456
25821111	chr1:25821111:T:C	1.39653e-08	-1.63868e-10	-1.31761
25821320	chr1:25821320:C:T	1.15358e-08	-1.50873	-3.3421e-10
25821520	chr1:25821520:G:A	3.67062e-09	-1.37058	-1.28324
25822330	chr1:25822330:C:T	1.6139e-08	-1.17295	-3.3421e-10
25822377	chr1:25822377:G:A	1.41798e-08	-1.63868e-10	-1.30236
25822573	chr1:25822573:T:C	9.59543e-09	-1.6929	-3.3421e-10
25822692	chr1:25822692:A:G	1.02641e-08	-1.62553	-3.3421e-10
25822766	chr1:25822766:TC:T	2.28583e-08	-0.82487	-3.3421e-10
25822810	chr1:25822810:G:A	1.90882e-08	-1.63868e-10	-1.00511
25822865	chr1:25822865:GCT:G	3.60382e-09	-1.60676	-1.06543
25823711	chr1:25823711:A:G	2.00825e-07	-1.63868e-10	1.34825
25823864	chr1:25823864:A:G	1.4681e-08	-1.63868e-10	-1.26763
25824233	chr1:25824233:A:T	1.46458e-08	-1.63868e-10	-1.27003
25824895	chr1:25824895:C:G	1.46736e-08	-1.63868e-10	-1.26814
25825590	chr1:25825590:T:G	6.91749e-09	-0.970906	-1.04922
25825932	chr1:25825932:C:T	1.61481e-08	-1.63868e-10	-1.17238
25826175	chr1:25826175:T:C	3.33564e-09	-1.61672	-1.1328
25826344	chr1:25826344:C:T	1.52066e-08	-1.63868e-10	-1.23246
25826364	chr1:25826364:C:T	1.73838e-08	-1.63868e-10	-1.09865
25827647	chr1:25827647:A:G	3.43009e-09	-1.64654	-1.07506
25827692	chr1:25827692:C:T	2.83984e-08	-1.63868e-10	-0.607852
25827866	chr1:25827866:T:C	1.41125e-08	-1.63868e-10	-1.30713
25828016	chr1:25828016:C:T	1.79411e-08	-1.63868e-10	-1.06709
25828206	chr1:25828206:T:A	3.00543e-08	-1.63868e-10	-0.551177
25828321	chr1:25828321:G:A	1.56801e-08	-1.63868e-10	-1.20179
25828444	chr1:25828444:A:G	3.39332e-09	-1.40209	-1.33028
25828541	chr1:25828541:CAG:C	1.9009e-08	-1.63868e-10	-1.00927
25828710	chr1:25828710:G:T	3.40213e-09	-1.40259	-1.32719
25829039	chr1:25829039:T:G	6.81645e-09	-0.706393	-1.32845
25829059	chr1:25829059:G:C	6.76914e-09	-0.879255	-1.16255
25829181	chr1:25829181:T:C	1.48483e-08	-1.63868e-10	-1.2563
25829183	chr1:25829183:T:A	3.34988e-09	-1.41526	-1.33
25829270	chr1:25829270:G:C	1.46814e-08	-1.63868e-10	-1.2676
25829293	chr1:25829293:C:G	1.46371e-08	-1.63868e-10	-1.27063
25829315	chr1:25829315:C:T	4.62582e-09	-1.66124	-0.761288
25830087	chr1:25830087:T:C	1.55155e-08	-1.63868e-10	-1.21234
25830389	chr1:25830389:A:G	4.47884e-09	-1.65755	-0.797273
25830411	chr1:25830411:T:C	6.05315e-09	-1.71519	-0.438414
25830702	chr1:25830702:C:T	1.57598e-08	-1.63868e-10	-1.19672
25830771	chr1:25830771:C:T	3.68086e-09	-1.61878	-1.03226
25830894	chr1:25830894:G:A	2.22163e-08	-1.63868e-10	-0.853358
25831163	chr1:25831163:C:G	4.66325e-09	-1.72019	-0.694284
25831846	chr1:25831846:C:T	3.48414e-09	-1.38622	-1.31975
25831900	chr1:25831900:A:G	1.39425e-08	-1.63868e-10	-1.31924
25832097	chr1:25832097:A:G	1.46866e-08	-1.63868e-10	-1.26725
25832471	chr1:25832471:A:G	3.54609e-09	-1.60803	-1.08031
25832594	chr1:25832594:G:C	1.82893e-08	-1.63868e-10	-1.04787
25833111	chr1:25833111:C:G	1.46699e-08	-1.63868e-10	-1.26838
25833170	chr1:25833170:T:C	1.56735e-08	-1.63868e-10	-1.20221
25833526	chr1:25833526:T:TAATC	1.68119e-08	-1.63868e-10	-1.1321
25833750	chr1:25833750:T:C	2.23614e-08	-1.63868e-10	-0.846846
25834337	chr1:25834337:TG:T	1.6642e-08	-1.63868e-10	-1.14225
25834391	chr1:25834391:G:A	1.41909e-07	-1.63868e-10	1.001
25834517	chr1:25834517:T:C	1.40491e-08	-1.63868e-10	-1.31162
25834542	chr1:25834542:G:A	1.37769e-08	-1.63868e-10	-1.33119
25834546	chr1:25834546:G:C	3.51371e-09	-1.63534	-1.06217
25834595	chr1:25834595:A:G	3.55322e-09	-1.58478	-1.10155
25835822	chr1:25835822:T:G	2.5941e-08	-0.69836	-3.3421e-10
25835850	chr1:25835850:A:G	1.38052e-08	-1.63868e-10	-1.32914
25836108	chr1:25836108:G:A	1.38436e-08	-1.63868e-10	-1.32636
25836195	chr1:25836195:T:C	1.38591e-08	-1.63868e-10	-1.32524
25836453	chr1:25836453:T:G	1.90358e-08	-1.63868e-10	-1.00786
25836616	chr1:25836616:G:A	3.75873e-09	-1.58648	-1.04362
25836667	chr1:25836667:C:A	3.77146e-09	-1.60712	-1.0196
25837116	chr1:25837116:G:A	1.44822e-08	-1.63868e-10	-1.28126
25837632	chr1:25837632:G:A	1.50256e-08	-1.63868e-10	-1.24443
25838037	chr1:25838037:G:A	5.00002e-08	-0.0421572	-3.3421e-10
25838067	chr1:25838067:C:T	1.74325e-08	-1.09585	-3.3421e-10
25838243	chr1:25838243:A:G	4.05402e-09	-1.62965	-0.924823
25838622	chr1:25838622:G:A	3.8694e-09	-1.59756	-1.00353
25839000	chr1:25839000:A:C	3.89777e-09	-1.59793	-0.995846
25839034	chr1:25839034:G:A	3.9386e-09	-1.60652	-0.976837
25839405	chr1:25839405:T:G	9.03192e-09	-1.75342	-3.3421e-10
25839434	chr1:25839434:C:T	1.3843e-08	-1.63868e-10	-1.32641
25839757	chr1:25839757:G:A	1.42678e-08	-1.63868e-10	-1.29618
25839926	chr1:25839926:G:A	1.41845e-08	-1.63868e-10	-1.30203
25839982	chr1:25839982:A:G	5.76502e-08	-1.63868e-10	0.100209
25840176	chr1:25840176:C:T	1.44515e-08	-1.63868e-10	-1.28338
25840177	chr1:25840177:G:A	1.51272e-08	-1.63868e-10	-1.23769
25841109	chr1:25841109:G:A	1.5201e-08	-1.63868e-10	-1.23282
25841131	chr1:25841131:C:G	3.84227e-09	-1.6065	-1.00162
25841295	chr1:25841295:G:A	3.88129e-09	-1.59392	-1.0041
25841352	chr1:25841352:A:G	5.26464e-09	-1.72793	-0.565245
25841816	chr1:25841816:G:A	1.0413e-08	-1.61113	-3.3421e-10
25842290	chr1:25842290:C:T	7.46834e-09	-0.624208	-1.3193
25842964	chr1:25842964:T:C	1.38702e-08	-1.63868e-10	-1.32444
25842987	chr1:25842987:C:T	3.4531e-09	-1.38531	-1.3296
25843023	chr1:25843023:A:G	1.78652e-08	-1.63868e-10	-1.07133
25843328	chr1:25843328:C:A	1.47551e-08	-1.63868e-10	-1.2626
25843382	chr1:25843382:C:T	3.8305e-09	-1.61657	-0.994617
25843417	chr1:25843417:T:C	3.32443e-08	-1.63868e-10	-0.450301
25844137	chr1:25844137:G:A	3.88837e-09	-1.57689	-1.0193
25844167	chr1:25844167:C:T	1.70419e-08	-1.63868e-10	-1.11851
25844193	chr1:25844193:A:G	3.77089e-09	-1.602	-1.02487
25844982	chr1:25844982:T:C	3.88656e-08	-1.63868e-10	-0.294073
25845059	chr1:25845059:C:A	3.95472e-09	-1.56913	-1.01015
25845560	chr1:25845560:C:T	1.3843e-08	-1.63868e-10	-1.32641
25845620	chr1:25845620:A:G	4.55363e-09	-1.65875	-0.779512
25845940	chr1:25845940:G:A	3.79205e-09	-1.61904	-1.00224
25846050	chr1:25846050:G:C	3.34495e-08	-1.63868e-10	-0.444147
25846255	chr1:25846255:C:T	1.53486e-08	-1.63868e-10	-1.22316
25846607	chr1:25846607:A:C	3.80393e-09	-1.60884	-1.00931
25846629	chr1:25846629:G:A	3.48772e-09	-1.3964	-1.30853
25846744	chr1:25846744:A:AT	1.47384e-08	-1.63868e-10	-1.26373
25846894	chr1:25846894:C:T	1.77053e-08	-1.63868e-10	-1.08032
25846977	chr1:25846977:C:T	1.92009e-08	-1.63868e-10	-0.999224
25847061	chr1:25847061:A:C	3.59479e-08	-1.63868e-10	-0.372113
25847329	chr1:25847329:T:C	3.80858e-08	-1.63868e-10	-0.314342
25847472	chr1:25847472:C:T	1.46819e-08	-1.63868e-10	-1.26757
25847818	chr1:25847818:GCCTGTGGT:G	1.4329e-08	-1.63868e-10	-1.2919
25847844	chr1:25847844:CT:C	1.01737e-08	-1.63437	-3.3421e-10
25847929	chr1:25847929:A:G	1.52375e-08	-1.63868e-10	-1.23042
25848085	chr1:25848085:C:CTCAAATACATT	1.44616e-08	-1.63868e-10	-1.28269
25848430	chr1:25848430:T:C	5.35736e-09	-1.73596	-0.539753
25848618	chr1:25848618:G:A	1.49951e-08	-1.63868e-10	-1.24646
25849355	chr1:25849355:C:T	3.79602e-09	-1.59052	-1.02971
25849502	chr1:25849502:C:T	1.4218e-08	-1.63868e-10	-1.29967
25849583	chr1:25849583:T:C	1.46343e-08	-1.63868e-10	-1.27082
25849609	chr1:25849609:A:G	3.7874e-08	-1.63868e-10	-0.31992
25850237	chr1:25850237:C:T	3.20866e-08	-1.63868e-10	-0.485744
25850525	chr1:25850525:C:T	1.41925e-08	-1.63868e-10	-1.30147
25850892	chr1:25850892:G:A	1.38329e-08	-1.63868e-10	-1.32714
25851021	chr1:25851021:T:C	3.42032e-09	-1.39427	-1.33018
25851091	chr1:25851091:G:T	1.39244e-08	-1.63868e-10	-1.32054
25851498	chr1:25851498:G:A	3.75767e-09	-1.59772	-1.03266
25851726	chr1:25851726:C:CTCTTA	5.4296e-09	-1.72298	-0.539333
25851776	chr1:25851776:G:A	1.38603e-08	-1.63868e-10	-1.32516
25852045	chr1:25852045:CT:C	1.42217e-08	-1.63868e-10	-1.29941
25852189	chr1:25852189:G:A	5.67849e-09	-1.72251	-0.494988
25852599	chr1:25852599:A:C	6.62387e-09	-0.752885	-1.31062
25853111	chr1:25853111:A:ATT	1.39232e-08	-1.63868e-10	-1.32063
25853316	chr1:25853316:G:A	1.42523e-08	-1.63868e-10	-1.29727
25853619	chr1:25853619:CAAAACAAAAAA:C	2.1139e-08	-0.903062	-3.3421e-10
25853664	chr1:25853664:C:T	3.52467e-09	-1.3825	-1.31189
25853671	chr1:25853671:G:T	1.74233e-08	-1.63868e-10	-1.09638
25853941	chr1:25853941:C:T	7.90653e-09	-0.704802	-1.18169
25853947	chr1:25853947:G:T	1.52253e-08	-1.63868e-10	-1.23123
25853953	chr1:25853953:C:T	3.86651e-09	-1.44416	-1.15767
25854017	chr1:25854017:T:C	1.52313e-08	-1.63868e-10	-1.23083
25854064	chr1:25854064:A:G	1.46283e-08	-1.63868e-10	-1.27122
25854083	chr1:25854083:C:T	3.76112e-09	-1.60786	-1.0216
25854609	chr1:25854609:AAG:A	1.41627e-08	-1.63868e-10	-1.30357
25854617	chr1:25854617:G:A	2.97413e-09	-1.7439	-1.12034
25854801	chr1:25854801:C:T	3.68969e-08	-1.63868e-10	-0.346055
25854833	chr1:25854833:C:T	1.48387e-08	-1.63868e-10	-1.25695
25854864	chr1:25854864:T:C	3.60451e-08	-1.63868e-10	-0.369414
25855018	chr1:25855018:G:A	3.87991e-09	-1.57381	-1.02456
25855791	chr1:25855791:T:C	3.88107e-09	-1.5817	-1.01637
25856377	chr1:25856377:C:A	1.42048e-08	-1.63868e-10	-1.3006
25856442	chr1:25856442:G:A	1.50291e-08	-1.63868e-10	-1.2442
25856549	chr1:25856549:C:A	1.52042e-08	-1.63868e-10	-1.23261
25856984	chr1:25856984:A:T	3.8664e-09	-1.60072	-1.00114
25857077	chr1:25857077:C:T	1.38748e-08	-1.63868e-10	-1.32411
25857324	chr1:25857324:C:A	1.39564e-08	-1.63868e-10	-1.31824
25857380	chr1:25857380:G:A	1.37859e-08	-1.63868e-10	-1.33054
25857443	chr1:25857443:T:G	3.49278e-09	-1.6203	-1.08319
25857741	chr1:25857741:T:G	7.30188e-08	-1.63868e-10	0.336533
25857786	chr1:25857786:C:A	1.52122e-08	-1.63868e-10	-1.23208
25858093	chr1:25858093:G:A	1.66723e-08	-1.63868e-10	-1.14044
25858200	chr1:25858200:T:C	6.20119e-09	-1.71193	-0.417514
25858218	chr1:25858218:A:G	1.47525e-08	-1.63868e-10	-1.26277
25858524	chr1:25858524:C:A	2.89918e-08	-1.63868e-10	-0.587171
25858664	chr1:25858664:G:A	1.67003e-08	-1.63868e-10	-1.13876
25858853	chr1:25858853:G:T	3.9551e-09	-1.5553	-1.02388
25859106	chr1:25859106:G:A	7.50018e-08	0.0266617	0.336666
25859321	chr1:25859321:C:A	1.90747e-08	-1.63868e-10	-1.00582
25859368	chr1:25859368:G:A	1.68714e-08	-1.63868e-10	-1.12856
25859405	chr1:25859405:C:A	1.12127e-08	-1.53714	-3.3421e-10
25859639	chr1:25859639:A:G	1.39224e-08	-1.63868e-10	-1.32069
25860021	chr1:25860021:G:GT	4.99461e-08	0.220311	-0.26355
25860090	chr1:25860090:C:T	1.38344e-08	-1.63868e-10	-1.32703
25860170	chr1:25860170:A:C	1.70205e-08	-1.63868e-10	-1.11976
25860172	chr1:25860172:T:A	3.74879e-08	-0.229473	-0.100691
25860173	chr1:25860173:T:A	1.67934e-08	-1.63868e-10	-1.1332
25860187	chr1:25860187:G:C	1.23001e-08	-1.44457	-3.3421e-10
25860841	chr1:25860841:A:G	7.02272e-08	0.364609	-0.0670576
25860873	chr1:25860873:ATATT:A	1.42765e-08	-1.63868e-10	-1.29557
25860997	chr1:25860997:G:A	3.79844e-08	-1.63868e-10	-0.317007
25861116	chr1:25861116:G:A	1.46314e-08	-1.63868e-10	-1.27101
25861133	chr1:25861133:C:T	1.39034e-08	-1.63868e-10	-1.32205
25861180	chr1:25861180:G:A	9.10148e-09	-1.74575	-3.3421e-10
25861484	chr1:25861484:T:C	6.91285e-08	0.323254	-0.0414702
25861747	chr1:25861747:G:A	7.18626e-09	-0.869429	-1.11258
25861827	chr1:25861827:C:G	2.17859e-08	-1.63868e-10	-0.872922
25862119	chr1:25862119:T:C	1.38153e-08	-1.63868e-10	-1.32841
25862160	chr1:25862160:G:A	1.37768e-08	-1.63868e-10	-1.3312
25862189	chr1:25862189:A:G	1.40445e-08	-1.63868e-10	-1.31195
25862398	chr1:25862398:G:A	1.39143e-08	-1.63868e-10	-1.32126
25862678	chr1:25862678:GCA:G	1.14656e-08	-1.51483	-3.3421e-10
25863161	chr1:25863161:C:T	2.09171e-07	-1.63868e-10	1.38897
25863555	chr1:25863555:G:A	1.85261e-08	-1.63868e-10	-1.035
25863960	chr1:25863960:C:T	1.38724e-08	-1.63868e-10	-1.32428
25864316	chr1:25864316:C:T	2.26503e-08	-1.63868e-10	-0.834011
25864494	chr1:25864494:G:A	1.45053e-08	-1.63868e-10	-1.27967
25864532	chr1:25864532:C:A	1.39228e-08	-1.63868e-10	-1.32066
25864696	chr1:25864696:A:G	1.56121e-08	-1.63868e-10	-1.20614
25864927	chr1:25864927:C:T	1.42756e-08	-1.63868e-10	-1.29563
25864958	chr1:25864958:C:T	1.68628e-08	-1.63868e-10	-1.12907
25865046	chr1:25865046:C:T	1.28385e-07	-1.63868e-10	0.900851
25865104	chr1:25865104:G:A	1.97517e-08	-1.63868e-10	-0.970943
25865198	chr1:25865198:C:G	5.25994e-08	-1.63868e-10	0.00852187
25865324	chr1:25865324:T:A	1.38408e-08	-1.63868e-10	-1.32656
25865594	chr1:25865594:G:A	2.48334e-08	-1.63868e-10	-0.741995
25865981	chr1:25865981:C:T	1.44133e-08	-1.63868e-10	-1.28603
25866484	chr1:25866484:G:C	2.723e-08	-1.63868e-10	-0.649864
25866727	chr1:25866727:T:G	2.4856e-08	-1.63868e-10	-0.741085
25866771	chr1:25866771:C:T	1.41224e-08	-1.63868e-10	-1.30642
25867196	chr1:25867196:T:A	2.21919e-08	-1.63868e-10	-0.854457
25867236	chr1:25867236:T:C	1.85003e-08	-1.63868e-10	-1.0364
25867255	chr1:25867255:C:T	1.32078e-08	-1.37338	-3.3421e-10
25867385	chr1:25867385:C:T	7.66987e-08	-1.63868e-10	0.385701
25867427	chr1:25867427:A:C	1.45236e-08	-1.27841	-3.3421e-10
25867980	chr1:25867980:A:G	2.56625e-08	-1.63868e-10	-0.709152
25868683	chr1:25868683:C:T	1.41032e-08	-1.63868e-10	-1.30778
25868900	chr1:25868900:G:A	1.96321e-08	-1.63868e-10	-0.977018
25869228	chr1:25869228:A:G	1.85552e-08	-1.63868e-10	-1.03343
25870327	chr1:25870327:G:C	3.62529e-08	-1.63868e-10	-0.363665
25870362	chr1:25870362:A:G	1.60711e-08	-1.63868e-10	-1.17716
25870384	chr1:25870384:G:A	1.94448e-08	-1.63868e-10	-0.986602
25870755	chr1:25870755:A:G	1.7818e-08	-1.63868e-10	-1.07397
25871146	chr1:25871146:G:A	1.04064e-08	-1.61176	-3.3421e-10
25871302	chr1:25871302:A:G	3.79466e-08	-1.63868e-10	-0.318005
25871351	chr1:25871351:G:A	1.48868e-08	-1.63868e-10	-1.25371
25871682	chr1:25871682:G:A	1.43157e-08	-1.63868e-10	-1.29283
25871779	chr1:25871779:T:C	1.93722e-08	-1.63868e-10	-0.990343
25872008	chr1:25872008:G:A	1.28384e-08	-1.40174	-3.3421e-10
25872187	chr1:25872187:C:A	1.78398e-08	-1.63868e-10	-1.07275
25872191	chr1:25872191:G:A	1.77963e-08	-1.63868e-10	-1.0752
25872422	chr1:25872422:C:T	1.60642e-07	1.12499	-3.3421e-10
25872560	chr1:25872560:G:A	2.52551e-08	-1.63868e-10	-0.725156
25873976	chr1:25873976:C:T	1.78996e-08	-1.63868e-10	-1.06941
25874111	chr1:25874111:A:G	1.57976e-07	-0.164166	1.27243
25874226	chr1:25874226:GC:G	2.21316e-08	-1.63868e-10	-0.857179
25874342	chr1:25874342:G:A	1.81926e-08	-1.63868e-10	-1.05317
25874533	chr1:25874533:G:A	1.73451e-07	-1.63868e-10	1.20171
25874673	chr1:25874673:G:A	2.48045e-08	-0.465166	-0.277994
25874971	chr1:25874971:C:T	1.81316e-08	-1.63868e-10	-1.05653
25875061	chr1:25875061:G:A	1.74917e-08	-1.63868e-10	-1.09246
25875380	chr1:25875380:C:T	1.77154e-08	-1.63868e-10	-1.07975
25875398	chr1:25875398:C:A	1.22961e-07	-1.63868e-10	0.85768
25875867	chr1:25875867:C:T	2.19204e-08	-1.63868e-10	-0.866765
25875905	chr1:25875905:G:A	1.86881e-08	-1.63868e-10	-1.0263
25875935	chr1:25875935:C:T	4.00059e-09	-1.27109	-1.29665
25875946	chr1:25875946:C:T	2.25157e-08	-1.63868e-10	-0.839971
25876233	chr1:25876233:C:G	5.11875e-09	-1.19009	-1.13119
25876606	chr1:25876606:A:T	4.92432e-09	-1.11082	-1.24917
25876853	chr1:25876853:A:G	1.66257e-08	-1.63868e-10	-1.14324
25876864	chr1:25876864:GA:G	1.37706e-08	-1.63868e-10	-1.33165
25877158	chr1:25877158:C:T	1.37708e-08	-1.63868e-10	-1.33163
25877242	chr1:25877242:C:T	5.15077e-08	-1.63868e-10	-0.0124516
25877572	chr1:25877572:T:C	1.46439e-08	-1.63868e-10	-1.27016
25877860	chr1:25877860:G:C	1.68127e-08	-1.63868e-10	-1.13205
25878007	chr1:25878007:A:T	1.41012e-08	-1.63868e-10	-1.30793
25878242	chr1:25878242:A:C	1.38175e-08	-1.63868e-10	-1.32825
25878717	chr1:25878717:A:G	1.35991e-08	-0.0149904	-1.32919
25880484	chr1:25880484:T:C	9.07207e-09	-1.74898	-3.3421e-10
25880753	chr1:25880753:A:G	1.30087e-08	-0.0568846	-1.33168
25880785	chr1:25880785:C:CATAA	1.38131e-08	-1.63868e-10	-1.32857
25881165	chr1:25881165:C:T	1.69462e-08	-1.63868e-10	-1.12414
25881644	chr1:25881644:G:A	9.90892e-09	-1.66075	-3.3421e-10
25881887	chr1:25881887:G:A	3.58579e-08	-0.281448	-0.0931706
25882166	chr1:25882166:A:G	5.43235e-08	-0.0425865	0.0833592
25882253	chr1:25882253:G:A	1.48016e-08	-1.63868e-10	-1.25945
25882878	chr1:25882878:C:A	1.39048e-08	-1.63868e-10	-1.32195
25883034	chr1:25883034:A:G	2.87451e-08	-1.63868e-10	-0.595716
25883186	chr1:25883186:T:C	3.3326e-08	-0.191874	-0.255971
25883194	chr1:25883194:C:T	7.18776e-09	-0.854662	-1.12714
25883292	chr1:25883292:CAGG:C	1.71305e-08	-1.63868e-10	-1.11332
25883335	chr1:25883335:C:T	1.66917e-08	-1.63868e-10	-1.13927
25883373	chr1:25883373:G:A	1.3847e-08	-1.63868e-10	-1.32612
25883414	chr1:25883414:G:A	1.71112e-08	-1.63868e-10	-1.11445
25883673	chr1:25883673:C:T	5.31348e-08	-0.112964	0.131613
25883750	chr1:25883750:G:C	1.12067e-08	-1.53767	-3.3421e-10
25883752	chr1:25883752:C:T	1.12579e-08	-1.53311	-3.3421e-10
25884492	chr1:25884492:C:T	2.562e-08	-1.63868e-10	-0.71081
25884552	chr1:25884552:C:T	2.40496e-08	-1.63868e-10	-0.774066
25884901	chr1:25884901:C:G	1.66517e-07	-1.63868e-10	1.16092
25884984	chr1:25884984:C:T	2.18046e-08	-1.63868e-10	-0.872064
25885097	chr1:25885097:C:T	1.70671e-08	-1.63868e-10	-1.11703
25885128	chr1:25885128:T:C	1.6674e-08	-1.63868e-10	-1.14034
25885282	chr1:25885282:C:T	6.90033e-09	-0.838943	-1.18367
25885770	chr1:25885770:G:A	2.70388e-08	-1.63868e-10	-0.656911
25885930	chr1:25885930:G:A	1.71135e-08	-1.63868e-10	-1.11432
25885940	chr1:25885940:T:C	1.42802e-08	-1.63868e-10	-1.29531
25886103	chr1:25886103:G:A	1.49273e-08	-1.63868e-10	-1.25099
25886521	chr1:25886521:C:T	7.12701e-09	-0.831828	-1.15846
25886607	chr1:25886607:G:A	1.17024e-08	-1.49439	-3.3421e-10
25886700	chr1:25886700:T:C	2.37241e-08	-0.78769	-3.3421e-10
25886737	chr1:25886737:T:C	1.72117e-08	-1.63868e-10	-1.1086
25886795	chr1:25886795:A:C	6.54679e-08	-0.144959	0.372336
25886851	chr1:25886851:G:C	6.42681e-08	-1.63868e-10	0.20888
25887059	chr1:25887059:T:C	6.38963e-09	-0.787605	-1.3119
25887389	chr1:25887389:C:T	3.1223e-08	-1.63868e-10	-0.513029
25887500	chr1:25887500:G:T	7.3134e-09	-0.777064	-1.18741
25887519	chr1:25887519:C:T	1.71644e-08	-1.63868e-10	-1.11135
25888112	chr1:25888112:G:C	1.49469e-08	-1.63868e-10	-1.24968
25888377	chr1:25888377:C:T	1.47802e-08	-1.63868e-10	-1.26089
25888621	chr1:25888621:A:C	1.39811e-08	-1.63868e-10	-1.31647
25888622	chr1:25888622:G:C	1.39873e-08	-1.63868e-10	-1.31603
25888825	chr1:25888825:C:T	6.54808e-09	-0.837644	-1.23737
25888917	chr1:25888917:C:T	1.69669e-08	-1.63868e-10	-1.12292
25889590	chr1:25889590:T:G	1.48181e-08	-1.63868e-10	-1.25833
25889837	chr1:25889837:C:T	1.46515e-08	-1.63868e-10	-1.26964
25890122	chr1:25890122:T:TATTC	3.83574e-08	-1.63868e-10	-0.307235
25890706	chr1:25890706:C:T	1.67365e-08	-1.63868e-10	-1.13659
25890855	chr1:25890855:C:T	1.68096e-08	-1.63868e-10	-1.13224
25891774	chr1:25891774:A:G	3.19155e-08	-0.491091	-3.3421e-10
25892337	chr1:25892337:C:T	4.05298e-08	-0.340399	0.0882534
25892796	chr1:25892796:C:T	1.55473e-08	-1.63868e-10	-1.2103
25892939	chr1:25892939:G:A	9.52799e-09	-1.69995	-3.3421e-10
25893076	chr1:25893076:C:T	9.07487e-09	-1.74867	-3.3421e-10
25893111	chr1:25893111:T:C	3.74097e-08	-0.437079	0.104825
25893357	chr1:25893357:A:G	5.82196e-08	-0.237887	0.347925
25893627	chr1:25893627:G:A	2.07995e-07	-1.63868e-10	1.38333
25893698	chr1:25893698:G:A	2.50657e-08	-1.63868e-10	-0.732685
25893836	chr1:25893836:T:C	2.67705e-08	-1.63868e-10	-0.666883
25894138	chr1:25894138:C:T	1.70283e-08	-1.63868e-10	-1.11931
25894981	chr1:25894981:A:G	2.9983e-09	-1.52825	-1.32788
25895932	chr1:25895932:G:A	1.38698e-08	-1.32447	-3.3421e-10
25896494	chr1:25896494:CCTGT:C	3.0818e-08	-1.63868e-10	-0.526086
25896828	chr1:25896828:A:C	1.41939e-08	-1.63868e-10	-1.30137
25897004	chr1:25897004:G:A	9.06449e-09	-1.74982	-3.3421e-10
25897037	chr1:25897037:A:G	6.27908e-08	-0.446027	0.631651
25897324	chr1:25897324:AAAG:A	9.87749e-09	-0.381475	-1.28245
25897679	chr1:25897679:G:A	1.56667e-08	-1.63868e-10	-1.20265
25897811	chr1:25897811:G:A	9.06339e-09	-1.74994	-3.3421e-10
25898142	chr1:25898142:A:G	9.76799e-09	-1.39936	-0.27571
25898341	chr1:25898341:T:G	1.58702e-08	-1.63868e-10	-1.18974
25899307	chr1:25899307:T:TC	4.65937e-08	-0.338565	0.225846
25899661	chr1:25899661:G:A	1.21338e-08	-1.45819	-3.3421e-10
25899797	chr1:25899797:C:A	1.40679e-08	-1.63868e-10	-1.31029
25900397	chr1:25900397:GA:G	1.41026e-08	-1.63868e-10	-1.30782
25900877	chr1:25900877:C:T	1.37704e-08	-1.63868e-10	-1.33166
25901013	chr1:25901013:A:G	2.84856e-08	-1.63868e-10	-0.604784
25901480	chr1:25901480:A:G	2.20613e-08	-0.860358	-3.3421e-10
25901918	chr1:25901918:A:G	6.28806e-09	-0.841249	-1.27428
25902251	chr1:25902251:T:G	1.33106e-07	-1.63868e-10	0.936966
25903269	chr1:25903269:T:A	2.83284e-08	-1.63868e-10	-0.61032
25903592	chr1:25903592:G:A	1.60494e-08	-1.63868e-10	-1.17851
25904268	chr1:25904268:A:G	9.04744e-09	-1.7517	-3.3421e-10
25904591	chr1:25904591:C:T	1.41788e-08	-1.63868e-10	-1.30244
25904872	chr1:25904872:GA:G	6.84304e-08	-1.63868e-10	0.271633
25905795	chr1:25905795:C:T	2.82949e-08	-1.63868e-10	-0.611501
25905865	chr1:25905865:C:A	1.44799e-08	0.0476232	-1.32905
25907726	chr1:25907726:G:A	2.82555e-08	-1.63868e-10	-0.612897
25908234	chr1:25908234:A:G	1.40422e-08	-1.63868e-10	-1.31212
25908284	chr1:25908284:C:A	2.55631e-08	-1.63868e-10	-0.713033
25908492	chr1:25908492:A:G	4.94605e-08	-0.333654	0.280645
25908964	chr1:25908964:C:T	3.30935e-08	-1.63868e-10	-0.454847
25909214	chr1:25909214:C:T	6.71968e-09	-0.854143	-1.195
25909271	chr1:25909271:G:A	2.08343e-08	-1.63868e-10	-0.917581
25909425	chr1:25909425:T:C	4.75442e-08	-0.332611	0.240086
25909923	chr1:25909923:C:T	1.60568e-08	-1.63868e-10	-1.17805
25910670	chr1:25910670:T:C	1.71367e-08	-1.63868e-10	-1.11296
25910844	chr1:25910844:A:G	2.51456e-08	-0.311748	-0.417751
25911798	chr1:25911798:A:G	1.22025e-08	-0.122763	-1.32978
25912262	chr1:25912262:G:C	1.40419e-08	-1.63868e-10	-1.31214
25912745	chr1:25912745:C:T	1.55903e-08	-1.63868e-10	-1.20753
25912787	chr1:25912787:T:C	1.0598e-08	-0.767701	-0.825817
25912868	chr1:25912868:A:G	3.15967e-08	-0.316976	-0.184153
25913024	chr1:25913024:C:T	1.72154e-08	-1.63868e-10	-1.10838
25913094	chr1:25913094:A:G	1.90708e-08	-1.63868e-10	-1.00602
25913595	chr1:25913595:GAT:G	1.39015e-08	-1.63868e-10	-1.32218
25914653	chr1:25914653:C:T	2.73838e-08	-1.63868e-10	-0.644231
25914789	chr1:25914789:A:G	1.38403e-08	-1.63868e-10	-1.3266
25914964	chr1:25914964:G:T	5.14942e-09	-1.14179	-1.17351
25915250	chr1:25915250:G:T	1.90716e-08	-1.63868e-10	-1.00599
25915487	chr1:25915487:T:C	1.50147e-08	-1.63868e-10	-1.24515
25915506	chr1:25915506:C:T	1.63867e-08	-1.63868e-10	-1.15771
25915584	chr1:25915584:A:G	9.17637e-08	-1.63868e-10	0.565033
25915587	chr1:25915587:G:A	1.85918e-08	-1.63868e-10	-1.03146
25916191	chr1:25916191:A:G	3.11937e-08	-1.63868e-10	-0.513967
25916391	chr1:25916391:G:A	6.01761e-09	-1.1653	-0.99419
25917262	chr1:25917262:C:T	1.53283e-08	-1.63868e-10	-1.22448
25917527	chr1:25917527:G:A	1.37899e-08	-1.63868e-10	-1.33024
25917546	chr1:25917546:A:T	2.4882e-08	-1.63868e-10	-0.74004
25917632	chr1:25917632:G:A	9.85335e-08	-1.63868e-10	0.636213
25917820	chr1:25917820:T:A	2.85244e-08	-1.63868e-10	-0.603424
25917922	chr1:25917922:C:T	2.22837e-08	-1.63868e-10	-0.850327
25918784	chr1:25918784:C:T	2.28841e-08	-1.63868e-10	-0.823742
25919081	chr1:25919081:G:A	1.58028e-08	-1.63868e-10	-1.194
25919197	chr1:25919197:A:T	1.39531e-08	-1.63868e-10	-1.31848
25919723	chr1:25919723:G:A	2.96981e-08	-1.63868e-10	-0.563099
25920112	chr1:25920112:T:C	2.9125e-08	-1.63868e-10	-0.582586
25920304	chr1:25920304:C:T	2.20277e-08	-1.63868e-10	-0.861882
25920636	chr1:25920636:G:A	2.08659e-08	-1.07459	0.158521
25921018	chr1:25921018:C:A	2.16381e-08	-1.63868e-10	-0.879727
25921111	chr1:25921111:G:A	1.5229e-08	-1.63868e-10	-1.23098
25921140	chr1:25921140:T:C	8.19081e-08	-1.63868e-10	0.451414
25921291	chr1:25921291:TA:T	6.54265e-09	-1.05554	-1.0203
25921655	chr1:25921655:C:G	1.42143e-08	-1.29994	-3.3421e-10
25921696	chr1:25921696:C:G	2.93915e-08	-1.63868e-10	-0.573477
25921960	chr1:25921960:T:C	2.63953e-08	-1.63868e-10	-0.680996
25922006	chr1:25922006:T:C	2.9257e-08	-1.63868e-10	-0.578066
25922966	chr1:25922966:C:T	1.42228e-08	-1.63868e-10	-1.29933
25923421	chr1:25923421:T:G	1.46444e-08	-1.63868e-10	-1.27012
25923556	chr1:25923556:A:C	3.03617e-08	-1.63868e-10	-0.541002
25923568	chr1:25923568:C:T	5.82498e-09	-1.14648	-1.04555
25924108	chr1:25924108:A:G	1.45045e-08	-1.63868e-10	-1.27972
25924351	chr1:25924351:A:G	4.64923e-09	-1.33996	-1.07752
25924562	chr1:25924562:T:C	1.52934e-08	-1.63868e-10	-1.22676
25924603	chr1:25924603:G:A	2.63001e-08	-1.63868e-10	-0.68461
25925080	chr1:25925080:T:C	1.47415e-08	-1.63868e-10	-1.26352
25925083	chr1:25925083:CT:C	1.51354e-08	-1.63868e-10	-1.23715
25925152	chr1:25925152:A:T	1.38466e-08	-1.63868e-10	-1.32614
25925154	chr1:25925154:G:A	1.65255e-08	-1.63868e-10	-1.14928
25925309	chr1:25925309:C:T	9.70764e-09	-1.68127	-3.3421e-10
25925313	chr1:25925313:T:C	1.53217e-08	-1.07112	-0.153786
25925374	chr1:25925374:C:T	1.43847e-08	-1.63868e-10	-1.28802
25925543	chr1:25925543:C:T	1.49836e-08	-1.63868e-10	-1.24723
25925681	chr1:25925681:T:C	1.17075e-08	-0.966404	-0.527547
25926369	chr1:25926369:G:A	1.44268e-08	-1.63868e-10	-1.28509
25926775	chr1:25926775:A:G	1.31297e-07	-1.63868e-10	0.923277
25927062	chr1:25927062:A:G	1.62154e-08	-1.63868e-10	-1.16822
25928656	chr1:25928656:T:C	1.46575e-08	-1.63868e-10	-1.26923
25928713	chr1:25928713:G:T	9.16375e-09	-1.73893	-3.3421e-10
25928724	chr1:25928724:G:A	1.13888e-08	-0.542062	-0.97949
25928840	chr1:25928840:C:T	1.57421e-08	-1.63868e-10	-1.19784
25929171	chr1:25929171:G:A	6.58949e-08	-1.63868e-10	0.233878
25929907	chr1:25929907:C:A	1.47246e-08	-1.63868e-10	-1.26467
25930084	chr1:25930084:T:C	1.69858e-08	-1.63868e-10	-1.1218
25930205	chr1:25930205:A:C	1.9476e-08	-1.63868e-10	-0.984998
25930282	chr1:25930282:G:A	1.66245e-08	-1.63868e-10	-1.14331
25930446	chr1:25930446:C:T	1.4783e-08	-1.63868e-10	-1.2607
25930944	chr1:25930944:T:C	1.69014e-08	-1.63868e-10	-1.12679
25931106	chr1:25931106:G:A	1.40121e-08	-1.63868e-10	-1.31426
25931711	chr1:25931711:A:G	1.54266e-08	-1.63868e-10	-1.21809
25931969	chr1:25931969:T:C	1.72483e-08	-1.63868e-10	-1.10647
25932251	chr1:25932251:C:T	1.72334e-08	-0.567177	-0.540156
25932517	chr1:25932517:C:T	9.09231e-09	-1.74675	-3.3421e-10
25932709	chr1:25932709:C:T	1.43104e-08	-1.63868e-10	-1.2932
25932946	chr1:25932946:A:G	1.44472e-08	-1.63868e-10	-1.28369
25932960	chr1:25932960:T:C	1.8209e-08	-1.63868e-10	-1.05227
25933245	chr1:25933245:C:T	1.37807e-08	-1.63868e-10	-1.33091
25933413	chr1:25933413:A:G	4.46756e-08	-1.63868e-10	-0.154756
25933863	chr1:25933863:A:G	3.27421e-08	-1.63868e-10	-0.465523
25934193	chr1:25934193:A:G	1.38988e-08	-1.63868e-10	-1.32238
25934237	chr1:25934237:G:A	4.86924e-09	-1.05838	-1.31287
25934423	chr1:25934423:C:A	1.79385e-08	-0.782994	-0.284242
25934520	chr1:25934520:T:C	1.5006e-08	-1.63868e-10	-1.24574
25934875	chr1:25934875:G:A	1.39486e-08	-1.63868e-10	-1.3188
25935212	chr1:25935212:C:T	3.11656e-08	-1.63868e-10	-0.514867
25935323	chr1:25935323:C:T	1.39146e-08	-1.63868e-10	-1.32124
25935674	chr1:25935674:A:G	1.76958e-08	-1.63868e-10	-1.08085
25936160	chr1:25936160:T:G	1.8064e-08	-1.63868e-10	-1.06026
25936290	chr1:25936290:A:C	3.25212e-09	-1.53486	-1.24002
25936387	chr1:25936387:C:G	1.69394e-08	-1.63868e-10	-1.12454
25936481	chr1:25936481:G:T	1.7477e-08	-1.63868e-10	-1.0933
25936647	chr1:25936647:G:A	1.47741e-08	-1.63868e-10	-1.26131
25936805	chr1:25936805:T:C	1.37782e-08	-1.63868e-10	-1.3311
25937080	chr1:25937080:C:T	1.61859e-08	-1.63868e-10	-1.17004
25938055	chr1:25938055:A:T	3.02885e-09	-1.53409	-1.31191
25938227	chr1:25938227:G:A	1.40228e-08	-1.63868e-10	-1.3135
25938361	chr1:25938361:G:C	2.2512e-08	-1.63868e-10	-0.840135
25938560	chr1:25938560:T:C	3.02701e-09	-1.58474	-1.26187
25938777	chr1:25938777:G:C	2.21037e-08	-1.63868e-10	-0.85844
25939647	chr1:25939647:C:T	3.9731e-09	-1.54713	-1.02751
25939779	chr1:25939779:C:T	1.6276e-08	-1.63868e-10	-1.16449
25939998	chr1:25939998:T:C	1.73401e-08	-1.63868e-10	-1.10116
25940022	chr1:25940022:C:G	2.94706e-09	-1.57781	-1.29556
25940187	chr1:25940187:C:T	1.88509e-08	-1.63868e-10	-1.01762
25940206	chr1:25940206:A:G	2.88271e-09	-1.6053	-1.29016
25940769	chr1:25940769:C:T	1.01034e-08	-0.710388	-0.930922
25941030	chr1:25941030:A:G	1.12288e-08	-0.640724	-0.89498
25941144	chr1:25941144:G:A	2.03991e-08	-1.63868e-10	-0.938694
25941195	chr1:25941195:A:G	2.76076e-09	-1.6095	-1.32917
25941726	chr1:25941726:T:A	1.74014e-08	-1.63868e-10	-1.09763
25941912	chr1:25941912:C:T	1.36588e-08	-1.3398	-3.3421e-10
25941963	chr1:25941963:T:G	1.54762e-08	-1.63868e-10	-1.21488
25942184	chr1:25942184:G:A	1.50592e-08	-1.2422	-3.3421e-10
25942222	chr1:25942222:C:T	2.88284e-09	-1.593	-1.30241
25942269	chr1:25942269:G:A	1.53779e-08	-1.63868e-10	-1.22125
25942661	chr1:25942661:G:A	1.72064e-08	-1.63868e-10	-1.1089
25943239	chr1:25943239:G:A	1.65261e-08	-1.63868e-10	-1.14924
25943286	chr1:25943286:T:G	1.6578e-08	-1.1461	-3.3421e-10
25943293	chr1:25943293:T:C	2.86812e-09	-1.57523	-1.3253
25943360	chr1:25943360:GA:G	2.50197e-08	-1.63868e-10	-0.734521
25943612	chr1:25943612:C:G	2.81439e-09	-1.58976	-1.32968
25943639	chr1:25943639:C:T	1.80849e-08	-1.63868e-10	-1.05911
25943648	chr1:25943648:G:A	1.52501e-08	-1.63868e-10	-1.22959
25944222	chr1:25944222:A:C	3.07731e-09	-1.60082	-1.22931
25944282	chr1:25944282:C:T	2.47242e-08	-1.63868e-10	-0.746403
25944659	chr1:25944659:C:T	1.46246e-08	-1.63868e-10	-1.27148
25944711	chr1:25944711:T:C	1.76613e-08	-1.63868e-10	-1.08281
25945289	chr1:25945289:G:A	1.46017e-08	-1.63868e-10	-1.27304
25945297	chr1:25945297:T:C	1.37702e-08	-1.63868e-10	-1.33168
25945648	chr1:25945648:T:G	3.1389e-09	-1.47892	-1.33139
25945778	chr1:25945778:C:T	1.38836e-08	-1.63868e-10	-1.32348
25946548	chr1:25946548:A:G	1.19974e-08	-0.304389	-1.1651
25946880	chr1:25946880:G:A	1.51913e-08	-1.63868e-10	-1.23346
25946906	chr1:25946906:C:T	1.69585e-08	-1.63868e-10	-1.12341
25947348	chr1:25947348:T:C	1.4097e-08	-1.63868e-10	-1.30822
25947412	chr1:25947412:G:A	1.39115e-08	-1.63868e-10	-1.32146
25947468	chr1:25947468:C:T	1.51557e-08	-1.03821	-0.197591
25947665	chr1:25947665:G:A	3.53466e-09	-1.52703	-1.16453
25947722	chr1:25947722:G:C	3.53747e-09	-1.56133	-1.12944
25947947	chr1:25947947:T:G	1.95861e-08	-1.63868e-10	-0.979361
25947999	chr1:25947999:G:A	1.66244e-08	-1.14331	-3.3421e-10
25949057	chr1:25949057:G:T	4.17624e-09	-1.69936	-0.825408
25949192	chr1:25949192:A:C	4.00734e-09	-1.73969	-0.826364
25949380	chr1:25949380:C:T	4.70929e-09	-1.71693	-0.687715
25949453	chr1:25949453:C:T	1.44189e-08	-1.63868e-10	-1.28564
25949844	chr1:25949844:T:C	2.87095e-09	-1.63313	-1.26641
25950454	chr1:25950454:T:G	1.39015e-08	-1.63868e-10	-1.32218
25951033	chr1:25951033:T:C	3.03962e-09	-1.61567	-1.22678
25951231	chr1:25951231:A:G	1.74884e-08	-1.63868e-10	-1.09264
25951834	chr1:25951834:A:C	2.14325e-08	-1.63868e-10	-0.889277
25952209	chr1:25952209:C:A	2.97871e-09	-1.63614	-1.22655
25952342	chr1:25952342:C:G	2.71206e-09	-1.67781	-1.27867
25952376	chr1:25952376:T:C	4.21942e-09	-1.7479	-0.766587
25952377	chr1:25952377:G:A	4.75053e-09	-1.72863	-0.667296
25953027	chr1:25953027:T:A	1.87168e-08	-1.02476	-3.3421e-10
25953648	chr1:25953648:T:C	2.6112e-08	-1.63868e-10	-0.691787
25953649	chr1:25953649:C:G	3.63352e-09	-1.74415	-0.919828
25953713	chr1:25953713:C:T	9.5992e-09	-1.6925	-3.3421e-10
25953774	chr1:25953774:G:A	1.48419e-08	-1.63868e-10	-1.25673
25953801	chr1:25953801:C:T	4.31805e-09	-1.72065	-0.77073
25954080	chr1:25954080:G:A	3.37733e-09	-1.74806	-0.989043
25954104	chr1:25954104:C:T	3.14411e-08	-1.63868e-10	-0.506067
25954105	chr1:25954105:A:G	2.53185e-09	-1.71539	-1.30985
25954309	chr1:25954309:G:C	1.87865e-08	-1.63868e-10	-1.02105
25954517	chr1:25954517:G:C	5.64065e-08	-1.63868e-10	0.0784014
25954817	chr1:25954817:C:T	1.45991e-08	-1.63868e-10	-1.27322
25955070	chr1:25955070:A:G	6.88482e-09	-1.02254	-1.00232
25955457	chr1:25955457:A:T	8.41329e-09	-0.682648	-1.14172
25955960	chr1:25955960:T:A	1.4661e-08	-1.63868e-10	-1.26899
25956200	chr1:25956200:C:G	8.3299e-09	-1.68081	-0.153518
25956515	chr1:25956515:C:T	9.46821e-09	-1.70624	-3.3421e-10
25956558	chr1:25956558:T:C	6.82791e-09	-0.702501	-1.33066
25957288	chr1:25957288:C:CCT	8.53624e-09	-0.47835	-1.33151
25957312	chr1:25957312:G:A	1.25608e-08	-1.4236	-3.3421e-10
25957470	chr1:25957470:C:T	3.91956e-09	-1.3192	-1.269
25957613	chr1:25957613:C:T	1.63256e-08	-1.16145	-3.3421e-10
25957626	chr1:25957626:C:G	8.09893e-09	-0.623317	-1.23913
25957790	chr1:25957790:G:A	2.68151e-08	-1.63868e-10	-0.665219
25957923	chr1:25957923:C:T	1.65427e-08	-1.63868e-10	-1.14824
25958135	chr1:25958135:T:C	3.38065e-08	-1.63868e-10	-0.43353
25958398	chr1:25958398:C:T	1.39208e-08	-1.63868e-10	-1.3208
25958927	chr1:25958927:G:A	9.5788e-09	-1.69463	-3.3421e-10
25959299	chr1:25959299:G:C	2.44853e-08	-1.63868e-10	-0.756111
25959301	chr1:25959301:T:A	1.58725e-08	-1.63868e-10	-1.1896
25959432	chr1:25959432:C:T	2.07358e-08	0.303818	-1.22614
25959513	chr1:25959513:T:C	1.6166e-08	-1.63868e-10	-1.17128
25959537	chr1:25959537:T:A	3.06958e-08	-1.63868e-10	-0.530056
25960209	chr1:25960209:C:T	1.61304e-08	-1.63868e-10	-1.17348
25960349	chr1:25960349:G:A	8.34546e-09	-1.56316	-0.269308
25960589	chr1:25960589:A:G	1.58819e-08	-1.63868e-10	-1.189
25962721	chr1:25962721:A:G	1.53695e-08	-1.63868e-10	-1.2218
25962724	chr1:25962724:C:T	1.37834e-08	-1.63868e-10	-1.33072
25962931	chr1:25962931:C:A	1.50124e-08	-0.167228	-1.07808
25962974	chr1:25962974:G:A	1.47839e-08	-1.63868e-10	-1.26064
25963064	chr1:25963064:C:T	1.52623e-08	-1.63868e-10	-1.2288
25963223	chr1:25963223:A:G	1.41172e-08	-1.63868e-10	-1.30679
25963678	chr1:25963678:T:G	5.6363e-09	-0.975317	-1.24964
25963965	chr1:25963965:G:A	2.45757e-09	-1.72702	-1.32799
25964202	chr1:25964202:C:T	9.24864e-09	-1.72971	-3.3421e-10
25964540	chr1:25964540:T:C	1.39429e-08	-1.63868e-10	-1.31922
25964574	chr1:25964574:C:G	2.30456e-08	-0.0491826	-0.767527
25965291	chr1:25965291:G:T	1.81515e-08	0.0278996	-1.08333
25965572	chr1:25965572:T:C	1.41064e-08	-1.63868e-10	-1.30756
25966014	chr1:25966014:A:T	2.08175e-08	0.0181851	-0.936574
25966097	chr1:25966097:T:C	1.52893e-08	-1.63868e-10	-1.22703
25966101	chr1:25966101:TA:T	2.04667e-08	-0.0726317	-0.862755
25966403	chr1:25966403:G:C	3.32632e-08	-1.63868e-10	-0.449731
25966521	chr1:25966521:C:T	1.79439e-08	0.0107589	-1.07769
25966883	chr1:25966883:T:C	1.49695e-08	-1.63868e-10	-1.24817
25967059	chr1:25967059:A:G	6.84503e-09	-0.734563	-1.2961
25967299	chr1:25967299:G:A	1.17606e-08	-1.48943	-3.3421e-10
25968091	chr1:25968091:G:T	5.27546e-08	-0.229641	0.241108
25968682	chr1:25968682:A:T	2.44639e-08	-1.63868e-10	-0.756983
25969279	chr1:25969279:G:A	1.7911e-08	-0.0421466	-1.02662
25970036	chr1:25970036:T:C	1.19505e-07	0.829172	-3.3421e-10
25970513	chr1:25970513:A:G	1.41038e-08	-1.63868e-10	-1.30774
25970618	chr1:25970618:C:T	1.44506e-08	-1.63868e-10	-1.28345
25970976	chr1:25970976:G:A	1.14999e-08	-1.51185	-3.3421e-10
25971418	chr1:25971418:G:A	1.86616e-08	-0.171107	-0.856608
25971442	chr1:25971442:AG:A	1.52333e-08	-1.63868e-10	-1.2307
25971493	chr1:25971493:T:G	1.93869e-08	-0.375687	-0.6139
25971860	chr1:25971860:T:C	1.89991e-08	-1.63868e-10	-1.00979
25972191	chr1:25972191:G:A	1.39458e-08	-1.63868e-10	-1.319
25972559	chr1:25972559:G:A	1.23544e-08	-1.44017	-3.3421e-10
25973590	chr1:25973590:C:G	1.33155e-08	-1.36526	-3.3421e-10
25973880	chr1:25973880:A:G	2.29164e-08	-1.63868e-10	-0.822332
25974839	chr1:25974839:T:G	1.37905e-08	-1.63868e-10	-1.3302
25974943	chr1:25974943:CATTT:C	5.53818e-09	-1.44757	-0.794945
25975096	chr1:25975096:T:C	1.39713e-08	-1.63868e-10	-1.31718
25975304	chr1:25975304:A:C	1.48298e-08	-1.63868e-10	-1.25754
25975346	chr1:25975346:G:C	9.09285e-09	-1.7467	-3.3421e-10
25975481	chr1:25975481:T:C	1.44329e-08	-1.63868e-10	-1.28467
25975891	chr1:25975891:A:G	9.27749e-09	-1.72659	-3.3421e-10
25975971	chr1:25975971:C:G	4.7609e-08	-1.63868e-10	-0.0911623
25976216	chr1:25976216:G:A	3.90483e-08	-1.63868e-10	-0.289385
25977097	chr1:25977097:A:G	6.05046e-08	-0.500107	0.648643
25977422	chr1:25977422:G:A	4.21409e-08	-1.63868e-10	-0.213166
25977438	chr1:25977438:C:T	1.83279e-08	-0.034041	-1.01172
25977524	chr1:25977524:G:A	4.92608e-09	-1.21605	-1.14359
25977775	chr1:25977775:T:C	1.60008e-08	-0.123574	-1.05797
25978200	chr1:25978200:A:G	1.99634e-08	0.0596265	-1.01991
25978205	chr1:25978205:A:T	2.09017e-08	0.173395	-1.08775
25978458	chr1:25978458:T:A	2.55382e-09	-1.68491	-1.33168
25979005	chr1:25979005:A:G	9.03513e-09	-1.75306	-3.3421e-10
25979072	chr1:25979072:T:C	6.36111e-09	-0.878957	-1.22502
25979079	chr1:25979079:G:C	5.99283e-09	-1.41055	-0.753067
25979442	chr1:25979442:A:T	8.97475e-09	-0.461189	-1.29858
25979446	chr1:25979446:C:T	1.10408e-08	-1.55259	-3.3421e-10
25979463	chr1:25979463:A:G	2.33641e-08	-0.0218277	-0.781154
25979834	chr1:25979834:C:T	1.48276e-08	-1.63868e-10	-1.25769
25980210	chr1:25980210:T:C	5.76761e-08	-0.506377	0.607035
25980385	chr1:25980385:C:T	1.94876e-08	-0.143073	-0.841334
25980415	chr1:25980415:T:C	1.69741e-08	0.0275019	-1.15
25980592	chr1:25980592:C:T	1.86774e-08	0.0787887	-1.10566
25980824	chr1:25980824:C:T	1.65937e-08	0.000274076	-1.14543
25981012	chr1:25981012:A:T	2.65385e-08	-1.63868e-10	-0.675585
25981240	chr1:25981240:T:C	1.73786e-08	-1.63868e-10	-1.09894
25981580	chr1:25981580:A:T	2.33793e-08	-1.63868e-10	-0.802335
25981772	chr1:25981772:G:A	9.56852e-09	-1.6957	-3.3421e-10
25982529	chr1:25982529:G:A	4.00773e-08	-1.63868e-10	-0.263373
25982990	chr1:25982990:T:C	2.07748e-08	-0.0937962	-0.826647
25983549	chr1:25983549:C:A	2.31744e-08	0.169225	-0.980361
25983561	chr1:25983561:AC:A	1.1596e-08	-0.85144	-0.652086
25983722	chr1:25983722:T:C	1.93718e-08	-0.150695	-0.839672
25983748	chr1:25983748:A:G	1.7228e-08	-1.63868e-10	-1.10765
25984345	chr1:25984345:G:T	1.83677e-08	-0.00851734	-1.03507
25985024	chr1:25985024:T:A	4.21752e-08	-1.63868e-10	-0.212351
25985324	chr1:25985324:T:C	1.38384e-08	-1.63868e-10	-1.32674
25985487	chr1:25985487:T:A	2.37955e-08	-0.0311048	-0.753583
25986780	chr1:25986780:C:T	5.20909e-08	-1.63868e-10	-0.00119393
25986932	chr1:25986932:G:A	1.07393e-08	-1.58027	-3.3421e-10
25987217	chr1:25987217:G:A	2.14938e-08	0.244705	-1.13112
25987759	chr1:25987759:G:A	1.42e-08	-1.63868e-10	-1.30094
25987920	chr1:25987920:C:T	2.36581e-08	0.272071	-1.06255
25988073	chr1:25988073:T:C	6.13754e-09	-0.859555	-1.2802
25988134	chr1:25988134:G:A	5.73213e-08	-0.510267	0.604756
25988632	chr1:25988632:G:A	2.31456e-08	-1.63868e-10	-0.812377
25989687	chr1:25989687:C:A	3.93996e-08	-1.63868e-10	-0.280428
25990140	chr1:25990140:G:A	2.53425e-08	-1.63868e-10	-0.721703
25990427	chr1:25990427:G:A	1.45013e-08	-1.63868e-10	-1.27995
25990483	chr1:25990483:A:G	2.46542e-08	-1.63868e-10	-0.749238
25990686	chr1:25990686:G:A	3.08201e-08	-0.526015	-3.3421e-10
25990775	chr1:25990775:T:C	1.42599e-08	-1.63868e-10	-1.29673
25990892	chr1:25990892:G:A	6.49647e-09	-1.44636	-0.636565
25991207	chr1:25991207:C:T	4.07805e-08	-0.758336	0.512357
25991240	chr1:25991240:T:A	1.40445e-08	-1.63868e-10	-1.31195
25991245	chr1:25991245:A:G	1.42315e-08	-1.63868e-10	-1.29873
25991440	chr1:25991440:C:T	2.78526e-08	-1.63868e-10	-0.627258
25991473	chr1:25991473:G:A	1.39059e-08	-1.63868e-10	-1.32187
25992073	chr1:25992073:T:C	2.58802e-08	0.376239	-1.07695
25992105	chr1:25992105:AT:A	2.17838e-08	0.254955	-1.12797
25992341	chr1:25992341:A:C	1.37982e-08	-1.63868e-10	-1.32964
25993323	chr1:25993323:C:G	2.74427e-08	-1.63868e-10	-0.642085
25993344	chr1:25993344:G:A	2.29509e-08	-0.190354	-0.630473
25993422	chr1:25993422:C:A	6.93521e-08	-1.63868e-10	0.285012
25994018	chr1:25994018:T:C	1.48358e-08	-1.63868e-10	-1.25714
25994177	chr1:25994177:T:C	1.37761e-08	-1.63868e-10	-1.33125
25994408	chr1:25994408:T:A	1.71848e-08	0.0240969	-1.13426
25994423	chr1:25994423:T:C	1.80114e-08	-0.194689	-0.868492
25995380	chr1:25995380:T:C	1.42583e-08	-1.63868e-10	-1.29684
25995590	chr1:25995590:T:C	8.61477e-09	-1.34423	-0.456478
25996081	chr1:25996081:C:T	1.38154e-08	-1.63868e-10	-1.3284
25996531	chr1:25996531:A:G	1.40325e-08	-1.63868e-10	-1.31281
25996879	chr1:25996879:C:A	1.59875e-08	-1.38846	0.206083
25996935	chr1:25996935:A:G	1.4463e-08	-1.63868e-10	-1.28259
25997541	chr1:25997541:A:G	1.40014e-08	-1.63868e-10	-1.31503
25997617	chr1:25997617:C:A	1.7795e-08	-0.0916515	-0.983612
25998029	chr1:25998029:T:C	1.62165e-08	-0.212825	-0.95533
25998216	chr1:25998216:T:G	2.06065e-08	-1.63868e-10	-0.928578
25998433	chr1:25998433:T:C	3.13217e-08	-1.63868e-10	-0.509871
25999320	chr1:25999320:G:C	1.45856e-08	-1.63868e-10	-1.27415
26000442	chr1:26000442:T:A	4.45585e-09	-1.36745	-1.09252
26000535	chr1:26000535:G:A	5.34652e-08	-1.63868e-10	0.0248474
26001045	chr1:26001045:C:T	2.45584e-08	-1.63868e-10	-0.753131
26001057	chr1:26001057:T:C	1.45847e-08	-1.63868e-10	-1.27421
26001180	chr1:26001180:C:A	2.75148e-08	0.156329	-0.79579
26001260	chr1:26001260:A:G	6.47905e-09	-0.960122	-1.12549
26001334	chr1:26001334:T:C	3.20497e-08	0.14728	-0.634176
26001520	chr1:26001520:G:A	2.14961e-08	-0.886314	-3.3421e-10
26002023	chr1:26002023:G:C	1.50627e-08	-1.63868e-10	-1.24196
26002134	chr1:26002134:C:T	1.82768e-08	-1.63868e-10	-1.04855
26002572	chr1:26002572:T:C	5.33353e-09	-1.02239	-1.25778
26002658	chr1:26002658:T:C	3.03146e-08	-0.542555	-3.3421e-10
26004194	chr1:26004194:C:T	1.50893e-08	-1.63868e-10	-1.2402
26004436	chr1:26004436:G:A	1.88158e-08	-0.213407	-0.806081
26005206	chr1:26005206:AGGTTCG:A	1.37746e-08	-1.63868e-10	-1.33136
26006534	chr1:26006534:T:C	6.07827e-09	-0.819881	-1.32958
26006560	chr1:26006560:G:A	2.39798e-08	-1.63868e-10	-0.776971
26006704	chr1:26006704:T:C	1.444e-08	-1.63868e-10	-1.28418
26006801	chr1:26006801:G:A	1.88701e-08	-1.63868e-10	-1.0166
26007533	chr1:26007533:T:C	1.0286e-08	-1.6234	-3.3421e-10
26007595	chr1:26007595:C:T	1.45644e-08	-1.63868e-10	-1.2756
26007693	chr1:26007693:C:T	1.40664e-08	-0.764389	-0.546003
26008480	chr1:26008480:T:C	9.86453e-09	-1.66524	-3.3421e-10
26008487	chr1:26008487:T:C	6.48447e-09	-0.846178	-1.23859
26008514	chr1:26008514:C:T	9.23072e-09	-1.73165	-3.3421e-10
26008820	chr1:26008820:A:T	1.78469e-08	-0.214761	-0.857591
26009438	chr1:26009438:G:A	5.41241e-09	-1.0757	-1.18979
26009672	chr1:26009672:C:T	2.43156e-08	-1.63868e-10	-0.763066
26009731	chr1:26009731:G:C	9.24008e-09	-1.73063	-3.3421e-10
26010054	chr1:26010054:A:G	7.67343e-08	-1.63868e-10	0.386165
26010321	chr1:26010321:T:C	3.78558e-08	-1.63868e-10	-0.320399
26010376	chr1:26010376:T:C	2.84501e-08	-1.63868e-10	-0.606032
26010509	chr1:26010509:C:T	2.71681e-08	-1.63868e-10	-0.652141
26010604	chr1:26010604:G:T	1.08769e-08	-1.56754	-3.3421e-10
26010874	chr1:26010874:G:C	1.45367e-08	-1.63868e-10	-1.27751
26011167	chr1:26011167:A:G	9.14201e-09	-1.7413	-3.3421e-10
26011309	chr1:26011309:C:T	9.73993e-09	-1.67795	-3.3421e-10
26011814	chr1:26011814:A:G	1.19419e-08	-0.456609	-1.01752
26012359	chr1:26012359:C:T	1.37902e-08	-1.63868e-10	-1.33023
26012454	chr1:26012454:A:C	1.37964e-08	-1.63868e-10	-1.32977
26012565	chr1:26012565:G:T	3.12615e-08	-1.63868e-10	-0.511797
26012596	chr1:26012596:C:A	1.38521e-08	-1.63868e-10	-1.32574
26013122	chr1:26013122:G:A	1.53953e-08	-1.63868e-10	-1.22012
26013412	chr1:26013412:G:A	4.61047e-08	1.19101	-1.31428
26013719	chr1:26013719:C:A	8.86327e-09	-0.55072	-1.22155
26013749	chr1:26013749:T:C	4.53688e-08	-1.63868e-10	-0.139358
26013757	chr1:26013757:C:T	2.78555e-08	-1.63868e-10	-0.627155
26014806	chr1:26014806:C:G	9.92551e-09	-0.415021	-1.24405
26014886	chr1:26014886:C:T	1.1994e-08	-0.398334	-1.07144
26015112	chr1:26015112:C:T	4.36447e-08	-1.63868e-10	-0.178101
26015859	chr1:26015859:A:G	1.51215e-08	-1.63868e-10	-1.23807
26015956	chr1:26015956:C:T	2.26637e-08	-0.833417	-3.3421e-10
26016156	chr1:26016156:A:G	2.96726e-09	-1.58184	-1.28471
26016159	chr1:26016159:A:G	3.15421e-08	-1.63868e-10	-0.50286
26016621	chr1:26016621:T:C	4.26887e-08	0.607982	-0.808231
26016784	chr1:26016784:A:G	2.64763e-08	-1.63868e-10	-0.677935
26016901	chr1:26016901:T:G	2.93753e-08	-1.63868e-10	-0.574028
26017361	chr1:26017361:C:T	1.47034e-08	-1.63868e-10	-1.26611
26017419	chr1:26017419:G:C	1.1032e-08	-0.486689	-1.06669
26017604	chr1:26017604:T:C	1.04137e-07	0.691521	-3.3421e-10
26017986	chr1:26017986:G:A	2.62529e-08	0.241649	-0.928055
26018081	chr1:26018081:G:A	9.44643e-09	-1.70855	-3.3421e-10
26018312	chr1:26018312:C:T	9.03218e-09	-1.75339	-3.3421e-10
26018536	chr1:26018536:A:G	1.15802e-08	-0.2328	-1.27209
26018839	chr1:26018839:G:A	2.77972e-08	-1.63868e-10	-0.629249
26019046	chr1:26019046:C:T	1.68365e-08	-0.0891231	-1.04151
26019793	chr1:26019793:T:C	3.57768e-08	0.954284	-1.33117
26020058	chr1:26020058:A:G	1.22547e-08	-0.197401	-1.25087
26021424	chr1:26021424:A:T	5.2927e-08	-1.63868e-10	0.0147294
26021431	chr1:26021431:C:G	2.63485e-08	-1.63868e-10	-0.682771
26021558	chr1:26021558:G:A	9.54621e-09	-1.6658	-0.032243
26021853	chr1:26021853:GT:G	1.49278e-08	-1.63868e-10	-1.25096
26022282	chr1:26022282:G:A	3.08028e-08	-1.63868e-10	-0.526577
26022520	chr1:26022520:C:T	1.42061e-08	-1.63868e-10	-1.30051
26022618	chr1:26022618:C:CT	1.0166e-08	-0.352219	-1.28291
26022754	chr1:26022754:C:T	1.10291e-08	-1.57381	0.0201634
26022883	chr1:26022883:C:A	1.45518e-08	-1.63868e-10	-1.27647
26023134	chr1:26023134:G:A	9.28108e-08	1.90107	-1.32469
26023395	chr1:26023395:G:C	3.0312e-08	-1.63868e-10	-0.542641
26023476	chr1:26023476:C:T	3.76387e-08	1.00428	-1.33043
26023796	chr1:26023796:A:G	9.31405e-09	-1.72266	-3.3421e-10
26024035	chr1:26024035:CAAAG:C	4.90135e-08	-1.63868e-10	-0.0620871
26024056	chr1:26024056:T:C	3.50138e-08	-1.63868e-10	-0.39844
26024397	chr1:26024397:T:C	3.21723e-08	-1.63868e-10	-0.483076
26024891	chr1:26024891:T:C	1.73352e-08	-0.48835	-0.613092
26024981	chr1:26024981:C:T	1.25823e-08	-0.366045	-1.05584
26025097	chr1:26025097:G:A	5.29478e-08	-1.63868e-10	0.0151221
26025363	chr1:26025363:TAA:T	2.22395e-08	-0.852313	-3.3421e-10
26025988	chr1:26025988:T:C	9.53312e-09	-1.69941	-3.3421e-10
26026343	chr1:26026343:G:A	1.46881e-08	-1.63868e-10	-1.26715
26026876	chr1:26026876:G:A	3.33478e-09	-1.56524	-1.18454
26026938	chr1:26026938:C:A	2.15801e-08	-1.02235	0.139941
26027541	chr1:26027541:T:TC	1.45157e-08	-1.63868e-10	-1.27895
26027544	chr1:26027544:C:A	1.43037e-08	-1.63868e-10	-1.29366
26027545	chr1:26027545:A:AT	1.45271e-08	-1.63868e-10	-1.27817
26027549	chr1:26027549:T:TC	1.45046e-08	-1.63868e-10	-1.27972
26027565	chr1:26027565:G:A	3.09338e-09	-1.57648	-1.24844
26027629	chr1:26027629:G:T	9.25416e-09	-1.72911	-3.3421e-10
26027715	chr1:26027715:A:T	1.55e-07	2.35115	-1.2619
26027788	chr1:26027788:G:A	5.85534e-09	-0.961062	-1.22577
26028252	chr1:26028252:T:C	9.48859e-09	-0.658215	-1.04588
26028780	chr1:26028780:G:A	1.84297e-08	-1.04022	-3.3421e-10
26028859	chr1:26028859:G:A	3.11579e-09	-1.52372	-1.29398
26029248	chr1:26029248:C:T	1.58262e-08	-1.63868e-10	-1.19251
26029249	chr1:26029249:G:A	1.46476e-08	-1.63868e-10	-1.26991
26030386	chr1:26030386:G:A	3.8933e-09	-1.46787	-1.12705
26030663	chr1:26030663:C:T	2.35522e-08	-1.63868e-10	-0.794963
26030935	chr1:26030935:G:A	2.01961e-08	-1.63868e-10	-0.948694
26031176	chr1:26031176:G:A	1.02612e-08	-0.296019	-1.3298
26031364	chr1:26031364:A:G	5.90523e-08	-1.63868e-10	0.12424
26031711	chr1:26031711:G:A	3.83427e-09	-1.46326	-1.14695
26032261	chr1:26032261:T:TA	9.09753e-09	-0.444487	-1.30169
26032627	chr1:26032627:A:G	1.40282e-08	-1.63868e-10	-1.31312
26033403	chr1:26033403:G:A	3.50059e-09	-1.55241	-1.14884
26033885	chr1:26033885:A:C	2.43814e-08	-1.63868e-10	-0.760365
26034005	chr1:26034005:TCTC:T	1.45522e-08	-1.63868e-10	-1.27644
26034724	chr1:26034724:C:T	1.39193e-08	-1.63868e-10	-1.32091
26035058	chr1:26035058:G:C	1.20551e-08	-1.4647	-3.3421e-10
26035510	chr1:26035510:C:T	1.41159e-07	-0.279678	1.27538
26035703	chr1:26035703:T:C	3.02058e-08	0.650315	-1.19646
26035728	chr1:26035728:C:T	1.32011e-08	-1.37389	-3.3421e-10
26036244	chr1:26036244:TGAA:T	1.71258e-08	-1.63868e-10	-1.1136
26036501	chr1:26036501:G:A	9.15685e-09	-1.73968	-3.3421e-10
26036905	chr1:26036905:C:A	1.38994e-08	-1.63868e-10	-1.32234
26037203	chr1:26037203:T:C	2.64855e-08	-1.63868e-10	-0.677587
26037264	chr1:26037264:C:T	3.0099e-08	0.743143	-1.29283
26037327	chr1:26037327:C:T	9.33814e-09	-1.72008	-3.3421e-10
26037494	chr1:26037494:AAGGTGCTGGGATTGC:A	2.36598e-08	-1.63868e-10	-0.790405
26037758	chr1:26037758:C:T	3.75477e-08	0.919709	-1.24828
26037880	chr1:26037880:T:C	4.01648e-08	0.765951	-1.02714
26037992	chr1:26037992:T:TA	1.1032e-08	-1.55338	-3.3421e-10
26038815	chr1:26038815:G:A	4.50536e-08	-1.63868e-10	-0.14633
26038883	chr1:26038883:T:G	4.02502e-08	0.712333	-0.9714
26039058	chr1:26039058:C:T	3.89443e-08	0.781464	-1.07352
26039070	chr1:26039070:G:C	1.46478e-08	-1.63868e-10	-1.26989
26040907	chr1:26040907:C:A	3.37398e-08	0.808855	-1.24436
26041154	chr1:26041154:C:T	1.38036e-08	-1.63868e-10	-1.32925
26041274	chr1:26041274:C:T	1.38239e-08	-1.63868e-10	-1.32778
26041557	chr1:26041557:G:C	7.63976e-08	-1.63868e-10	0.381768
26041770	chr1:26041770:G:A	3.14264e-09	-1.7474	-1.06172
26042238	chr1:26042238:C:T	1.8043e-08	-1.63868e-10	-1.06142
26042296	chr1:26042296:C:T	1.04177e-07	1.38542	-0.693515
26042806	chr1:26042806:T:C	7.67214e-09	-0.607197	-1.30939
26043063	chr1:26043063:A:G	1.47425e-08	-1.63868e-10	-1.26345
26043673	chr1:26043673:G:A	2.16271e-07	1.16638	0.255967
26043776	chr1:26043776:C:T	6.8112e-08	0.868122	-0.601153
26044759	chr1:26044759:C:T	2.57936e-08	-1.63868e-10	-0.704059
26044790	chr1:26044790:A:G	5.09787e-07	0.361469	1.91834
26045200	chr1:26045200:A:G	1.42899e-08	-1.63868e-10	-1.29463
26045297	chr1:26045297:G:A	4.25938e-09	-1.24331	-1.26175
26045653	chr1:26045653:A:G	8.81332e-09	-0.459836	-1.31808
26046114	chr1:26046114:G:C	4.46121e-09	-1.22504	-1.23372
26046783	chr1:26046783:G:A	3.60837e-08	-1.63868e-10	-0.368343
26046967	chr1:26046967:C:T	1.05e-07	-1.63868e-10	0.699779
26047203	chr1:26047203:C:G	3.87035e-09	-1.27662	-1.32422
26047795	chr1:26047795:C:T	6.28921e-08	0.485397	-0.29816
26047935	chr1:26047935:T:C	4.02187e-09	-1.23202	-1.33041
26048231	chr1:26048231:C:T	2.58683e-08	-1.63868e-10	-0.701166
26048288	chr1:26048288:T:C	3.8969e-08	0.511119	-0.802536
26048841	chr1:26048841:A:G	4.59953e-07	3.1731	-0.996163
26048983	chr1:26048983:T:TC	2.68935e-08	-1.63868e-10	-0.6623
26049086	chr1:26049086:A:G	1.85118e-08	0.279423	-1.3152
26049227	chr1:26049227:G:A	9.03951e-09	-1.75258	-3.3421e-10
26049359	chr1:26049359:G:A	2.0704e-08	-1.63868e-10	-0.923854
26050140	chr1:26050140:C:T	7.24249e-08	1.35732	-1.02896
26050580	chr1:26050580:G:C	3.18264e-07	2.8128	-1.00411
26051104	chr1:26051104:G:A	7.05444e-08	1.10031	-0.798252
26051389	chr1:26051389:G:A	2.8182e-07	2.62836	-0.941274
26051511	chr1:26051511:C:T	7.14552e-08	1.40872	-1.09383
26052047	chr1:26052047:C:T	2.86554e-08	-1.63868e-10	-0.598842
26052068	chr1:26052068:C:T	3.07374e-08	-1.63868e-10	-0.528703
26052366	chr1:26052366:CT:C	2.23193e-08	-1.63868e-10	-0.848733
26052414	chr1:26052414:G:A	1.63653e-08	-1.63868e-10	-1.15902
26052525	chr1:26052525:C:T	6.22051e-09	-1.69229	-0.434045
26053321	chr1:26053321:C:T	1.61652e-08	-1.63868e-10	-1.17132
26053558	chr1:26053558:T:C	1.5354e-08	-1.63868e-10	-1.22281
26053757	chr1:26053757:G:C	1.39254e-08	-1.63868e-10	-1.32047
26053903	chr1:26053903:C:T	3.08385e-08	-0.52542	-3.3421e-10
26054314	chr1:26054314:T:C	1.82033e-08	0.161815	-1.2144
26054538	chr1:26054538:TC:T	3.17983e-09	-1.49474	-1.30261
26055040	chr1:26055040:A:T	5.28485e-08	-1.63868e-10	0.0132454
26055204	chr1:26055204:T:C	1.43933e-08	-1.63868e-10	-1.28742
26055360	chr1:26055360:C:G	4.45037e-08	0.951645	-1.11026
26055368	chr1:26055368:A:G	1.45174e-08	-1.63868e-10	-1.27884
26055675	chr1:26055675:C:G	1.10293e-08	-1.55363	-3.3421e-10
26055789	chr1:26055789:A:G	2.09801e-08	0.128991	-1.0396
26055867	chr1:26055867:G:A	1.83521e-08	-1.63868e-10	-1.04444
26055959	chr1:26055959:G:A	1.40442e-08	-1.31197	-3.3421e-10
26056087	chr1:26056087:C:T	3.96025e-08	-1.63868e-10	-0.275292
26056461	chr1:26056461:T:C	1.79751e-08	-1.63868e-10	-1.0652
26056678	chr1:26056678:C:T	1.6397e-08	-1.63868e-10	-1.15709
26056909	chr1:26056909:C:T	1.38746e-08	-1.63868e-10	-1.32412
26057154	chr1:26057154:CCAGGGGT:C	2.5786e-08	-1.35222	0.647873
26057168	chr1:26057168:G:A	2.53204e-08	-1.63868e-10	-0.722572
26057522	chr1:26057522:A:G	1.84368e-07	-0.0793442	1.3421
26057525	chr1:26057525:G:A	1.85907e-08	-1.63868e-10	-1.03152
26058199	chr1:26058199:T:G	8.87788e-08	-0.865113	1.39708
26058659	chr1:26058659:G:C	1.53795e-08	-0.21558	-1.00557
26058894	chr1:26058894:A:G	9.61473e-09	-1.69089	-3.3421e-10
26059169	chr1:26059169:T:C	1.17389e-07	-0.472653	1.28397
26059560	chr1:26059560:C:A	1.63893e-07	-1.63868e-10	1.14503
26059614	chr1:26059614:C:T	1.69716e-08	-1.63868e-10	-1.12264
26059806	chr1:26059806:A:G	1.74861e-07	0.771653	0.438152
26059904	chr1:26059904:G:A	6.16049e-08	-1.63868e-10	0.166558
26060222	chr1:26060222:T:TA	3.40557e-08	-1.63868e-10	-0.426185
26060369	chr1:26060369:G:A	1.4292e-08	-1.63868e-10	-1.29449
26060516	chr1:26060516:C:G	2.89403e-08	-1.63868e-10	-0.588949
26060596	chr1:26060596:A:T	1.63348e-08	-1.63868e-10	-1.16089
26060924	chr1:26060924:G:A	3.51056e-08	-1.63868e-10	-0.395823
26060932	chr1:26060932:G:A	5.7895e-08	-0.0538592	0.158307
26061478	chr1:26061478:T:A	1.43968e-08	-1.63868e-10	-1.28718
26061670	chr1:26061670:T:C	4.99214e-08	-1.63868e-10	-0.0437333
26061721	chr1:26061721:A:G	9.28554e-09	-1.72573	-3.3421e-10
26061750	chr1:26061750:C:G	7.89105e-07	1.94266	0.774059
26061876	chr1:26061876:C:T	4.05493e-08	-1.63868e-10	-0.251666
26062033	chr1:26062033:C:T	1.39312e-08	-1.63868e-10	-1.32005
26062279	chr1:26062279:A:AG	1.38615e-08	-1.63868e-10	-1.32507
26062505	chr1:26062505:T:C	4.46563e-08	-1.63868e-10	-0.155187
26062603	chr1:26062603:T:C	9.05328e-09	-1.75106	-3.3421e-10
26063142	chr1:26063142:T:C	1.38233e-06	2.25669	1.02065
26063156	chr1:26063156:G:A	5.40196e-07	3.37779	-1.04004
26063639	chr1:26063639:C:T	1.38173e-08	-1.63868e-10	-1.32826
26063663	chr1:26063663:C:T	3.79592e-07	2.64288	-0.657969
26063690	chr1:26063690:T:A	5.28727e-07	2.81832	-0.502035
26063760	chr1:26063760:A:G	1.85988e-08	-1.63868e-10	-1.03109
26063837	chr1:26063837:A:G	5.82975e-07	3.10705	-0.693086
26063999	chr1:26063999:G:A	1.38566e-08	-1.63868e-10	-1.32542
26064010	chr1:26064010:G:A	8.92716e-08	-0.745094	1.28259
26064328	chr1:26064328:AG:A	1.8857e-08	-1.63868e-10	-1.0173
26064342	chr1:26064342:A:G	3.5377e-07	2.52819	-0.61373
26064649	chr1:26064649:C:A	1.55219e-08	-1.63868e-10	-1.21193
26064768	chr1:26064768:G:A	1.38519e-08	-1.63868e-10	-1.32576
26064862	chr1:26064862:C:T	1.37971e-08	-1.63868e-10	-1.32973
26064952	chr1:26064952:A:T	9.2961e-09	-1.72459	-3.3421e-10
26065171	chr1:26065171:G:A	4.65652e-07	3.42504	-1.23579
26065358	chr1:26065358:A:C	8.18318e-07	3.96739	-1.21432
26065854	chr1:26065854:G:A	1.40867e-08	-1.30895	-3.3421e-10
26065924	chr1:26065924:G:A	1.67122e-08	-1.63868e-10	-1.13804
26065945	chr1:26065945:C:T	3.38449e-08	-1.63868e-10	-0.432394
26065946	chr1:26065946:G:A	1.02116e-06	4.11057	-1.13606
26066039	chr1:26066039:A:G	1.37964e-08	-1.63868e-10	-1.32977
26066044	chr1:26066044:C:T	6.58121e-07	3.81375	-1.27854
26066172	chr1:26066172:A:T	1.38298e-08	-1.63868e-10	-1.32736
26066333	chr1:26066333:C:A	4.594e-09	-1.65029	-0.779146
26066480	chr1:26066480:A:C	1.3891e-08	-1.63868e-10	-1.32294
26066483	chr1:26066483:T:C	1.38785e-08	-1.63868e-10	-1.32384
26066733	chr1:26066733:A:G	1.37858e-08	-1.63868e-10	-1.33054
26067014	chr1:26067014:G:A	2.17428e-08	0.1074	-0.982299
26067174	chr1:26067174:G:A	1.38439e-08	-1.63868e-10	-1.32634
26067710	chr1:26067710:C:T	4.59735e-09	-1.39682	-1.03189
26067922	chr1:26067922:A:G	6.78974e-08	0.263814	-3.3421e-10
26068506	chr1:26068506:A:C	5.48457e-07	2.50197	-0.149042
26069048	chr1:26069048:C:T	7.66962e-07	3.84803	-1.15978
26069126	chr1:26069126:T:G	6.29403e-07	2.40801	0.0825756
26069250	chr1:26069250:G:A	6.72431e-07	1.03377	1.52294
26069258	chr1:26069258:G:A	1.3911e-08	-1.63868e-10	-1.32151
26069407	chr1:26069407:C:T	7.15917e-07	3.81457	-1.19519
26069574	chr1:26069574:A:G	2.7625e-07	1.98781	-0.320691
26070539	chr1:26070539:T:C	1.62921e-08	-1.63868e-10	-1.1635
26070708	chr1:26070708:G:A	1.48618e-08	-0.766723	-0.488669
26070795	chr1:26070795:C:T	4.34803e-07	3.43395	-1.31324
26070892	chr1:26070892:G:A	1.47819e-08	-0.708943	-0.55184
26070971	chr1:26070971:C:T	1.3887e-08	-1.63868e-10	-1.32323
26071135	chr1:26071135:G:A	5.33465e-08	-1.63868e-10	0.0226246
26072096	chr1:26072096:TG:T	1.38258e-08	-1.63868e-10	-1.32764
26072097	chr1:26072097:G:T	3.3619e-07	1.98488	-0.121382
26072252	chr1:26072252:G:A	1.91242e-08	-1.63868e-10	-1.00323
26072287	chr1:26072287:A:G	8.1708e-08	-1.63868e-10	0.448969
26072501	chr1:26072501:C:T	4.84632e-09	-1.08548	-1.29048
26072739	chr1:26072739:G:A	8.52326e-07	3.98714	-1.19335
26072986	chr1:26072986:C:A	1.38191e-08	-1.63868e-10	-1.32813
26073002	chr1:26073002:T:C	2.11519e-07	-1.63868e-10	1.40013
26073381	chr1:26073381:A:C	1.19668e-08	-1.47205	-3.3421e-10
26073620	chr1:26073620:G:A	9.12689e-09	-1.74296	-3.3421e-10
26073702	chr1:26073702:C:T	1.81401e-08	-1.63868e-10	-1.05606
26074315	chr1:26074315:A:C	3.18214e-08	-0.494045	-3.3421e-10
26074912	chr1:26074912:C:T	2.82827e-07	2.27874	-0.588087
26075056	chr1:26075056:G:T	1.65449e-08	-1.1481	-3.3421e-10
26075316	chr1:26075316:TG:T	1.3941e-08	-1.63868e-10	-1.31935
26075532	chr1:26075532:A:G	2.4448e-07	2.09794	-0.552994
26076130	chr1:26076130:A:G	2.39063e-07	2.08859	-0.566046
26076202	chr1:26076202:G:A	1.1148e-08	-1.54293	-3.3421e-10
26076329	chr1:26076329:A:C	1.66393e-07	1.79508	-0.634915
26076607	chr1:26076607:G:A	2.07884e-07	1.93103	-0.548236
26076645	chr1:26076645:G:A	9.0374e-09	-1.75281	-3.3421e-10
26076677	chr1:26076677:G:A	1.38013e-08	-1.63868e-10	-1.32942
26076890	chr1:26076890:G:A	3.05516e-09	-1.75313	-1.08423
26076979	chr1:26076979:G:A	2.33824e-07	2.11946	-0.619079
26077039	chr1:26077039:T:G	2.26387e-07	1.99867	-0.530612
26077062	chr1:26077062:A:T	1.38032e-08	-1.63868e-10	-1.32928
26077500	chr1:26077500:C:T	1.85947e-07	2.374	-1.10272
26077759	chr1:26077759:T:C	1.6164e-08	-1.63868e-10	-1.1714
26078383	chr1:26078383:G:A	6.48282e-08	-1.63868e-10	0.217558
26078901	chr1:26078901:G:A	9.10581e-09	-1.74527	-3.3421e-10
26078921	chr1:26078921:C:T	1.37708e-08	-1.63868e-10	-1.33163
26078967	chr1:26078967:A:G	1.68766e-07	2.32564	-1.15131
26078995	chr1:26078995:C:T	1.39218e-08	-1.63868e-10	-1.32073
26079143	chr1:26079143:A:T	4.2621e-07	3.38693	-1.28618
26079234	chr1:26079234:GC:G	1.54887e-06	4.68007	-1.28897
26079686	chr1:26079686:G:A	1.49542e-08	-1.63868e-10	-1.24919
26080231	chr1:26080231:G:A	2.00286e-08	-1.63868e-10	-0.957021
26080413	chr1:26080413:A:G	1.68299e-08	-1.63868e-10	-1.13103
26080848	chr1:26080848:T:G	1.55046e-08	-1.63868e-10	-1.21305
26081086	chr1:26081086:A:G	1.47482e-08	-1.63868e-10	-1.26306
26081365	chr1:26081365:G:A	1.40675e-08	-1.63868e-10	-1.31032
26082277	chr1:26082277:G:A	7.82879e-07	3.63206	-0.923264
26082403	chr1:26082403:T:C	1.58211e-08	-1.63868e-10	-1.19284
26082635	chr1:26082635:G:C	1.02878e-06	4.14197	-1.16003
26082657	chr1:26082657:A:G	1.79246e-08	-1.63868e-10	-1.06801
26083095	chr1:26083095:T:C	2.45529e-09	-1.73114	-1.3248
26083310	chr1:26083310:C:T	7.45555e-07	3.75186	-1.09192
26083360	chr1:26083360:G:A	1.89602e-08	-1.63868e-10	-1.01184
26083561	chr1:26083561:G:A	2.75541e-08	-0.638033	-3.3421e-10
26083670	chr1:26083670:A:G	9.30851e-07	3.78866	-0.906741
26083860	chr1:26083860:C:T	2.43768e-09	-1.7426	-1.32054
26084003	chr1:26084003:A:C	1.38725e-08	-1.63868e-10	-1.32428
26084298	chr1:26084298:G:C	1.38088e-08	-1.63868e-10	-1.32888
26084497	chr1:26084497:G:T	2.01989e-08	-1.63868e-10	-0.948556
26084618	chr1:26084618:G:A	6.9069e-07	3.78418	-1.20067
26084992	chr1:26084992:C:T	9.38626e-09	-1.71494	-3.3421e-10
26085113	chr1:26085113:C:T	2.47545e-09	-1.73049	-1.31727
26085147	chr1:26085147:T:G	2.13633e-08	-1.63868e-10	-0.892508
26085427	chr1:26085427:A:G	6.75638e-07	3.73321	-1.17174
26085480	chr1:26085480:C:T	6.10102e-07	3.7231	-1.26366
26085678	chr1:26085678:C:T	2.45792e-09	-1.73646	-1.31841
26085708	chr1:26085708:T:G	6.46049e-07	3.68977	-1.17307
26085750	chr1:26085750:G:A	1.3911e-08	-1.63868e-10	-1.3215
26087373	chr1:26087373:G:T	2.89442e-08	-1.63868e-10	-0.588813
26087454	chr1:26087454:T:G	1.83897e-08	-1.63868e-10	-1.04239
26087856	chr1:26087856:T:G	1.38339e-08	-1.63868e-10	-1.32706
26088098	chr1:26088098:C:T	1.382e-08	-1.63868e-10	-1.32807
26088308	chr1:26088308:G:A	2.04153e-08	-1.63868e-10	-0.937899
26088353	chr1:26088353:C:T	1.13986e-08	-1.52069	-3.3421e-10
26088390	chr1:26088390:A:T	1.38412e-08	-1.63868e-10	-1.32653
26088653	chr1:26088653:G:A	4.47424e-08	-1.63868e-10	-0.153263
26088907	chr1:26088907:G:A	1.41964e-08	-1.63868e-10	-1.30119
26089015	chr1:26089015:A:G	2.25027e-08	-1.63868e-10	-0.84055
26089712	chr1:26089712:A:G	4.35944e-07	3.34028	-1.21695
26089806	chr1:26089806:G:A	7.18825e-08	-1.63868e-10	0.320849
26089885	chr1:26089885:A:G	1.24323e-06	4.45054	-1.27925
26089947	chr1:26089947:G:A	1.52195e-08	-1.63868e-10	-1.2316
26089958	chr1:26089958:A:G	1.16685e-06	4.30155	-1.19368
26090156	chr1:26090156:A:G	5.96911e-07	3.59599	-1.1584
26090433	chr1:26090433:G:T	7.19644e-07	3.8958	-1.27123
26091116	chr1:26091116:C:T	1.43434e-08	-1.63868e-10	-1.29089
26091319	chr1:26091319:G:A	2.20276e-08	-1.63868e-10	-0.861886
26092154	chr1:26092154:G:A	1.37903e-08	-1.63868e-10	-1.33021
26092274	chr1:26092274:A:G	1.37701e-08	-1.63868e-10	-1.33168
26092551	chr1:26092551:C:T	5.10109e-09	-1.16262	-1.16211
26092691	chr1:26092691:C:T	1.2993e-08	-1.38977	-3.3421e-10
26092719	chr1:26092719:T:C	5.29227e-09	-1.16079	-1.12714
26092862	chr1:26092862:A:G	5.90451e-09	-1.12626	-1.05221
26093469	chr1:26093469:A:G	8.47973e-07	1.51265	1.27602
26093622	chr1:26093622:T:C	5.32379e-09	-1.16643	-1.11557
26093882	chr1:26093882:C:T	1.38336e-08	-1.63868e-10	-1.32709
26094245	chr1:26094245:C:G	2.30385e-08	-0.817019	-3.3421e-10
26094521	chr1:26094521:A:G	1.91287e-06	4.92376	-1.32158
26094918	chr1:26094918:G:A	1.40382e-08	-1.63868e-10	-1.3124
26094932	chr1:26094932:G:A	1.55186e-08	-1.63868e-10	-1.21214
26095278	chr1:26095278:G:T	1.62048e-08	-1.63868e-10	-1.16888
26096155	chr1:26096155:G:T	1.39331e-08	-1.63868e-10	-1.31992
26096376	chr1:26096376:A:G	4.5085e-09	-1.27989	-1.16833
26096740	chr1:26096740:G:A	1.38167e-08	-1.63868e-10	-1.3283
26097056	chr1:26097056:C:T	1.38099e-08	-1.63868e-10	-1.3288
26097231	chr1:26097231:T:C	1.3793e-08	-1.63868e-10	-1.33002
26097320	chr1:26097320:G:A	9.0437e-07	-1.63868e-10	2.85305
26097551	chr1:26097551:A:G	1.40218e-08	-1.63868e-10	-1.31357
26098281	chr1:26098281:T:G	1.65648e-08	-1.63868e-10	-1.1469
26098370	chr1:26098370:T:C	2.09742e-08	-1.63868e-10	-0.910888
26099270	chr1:26099270:G:A	1.40327e-08	-1.63868e-10	-1.3128
26099430	chr1:26099430:G:A	1.42008e-08	-1.63868e-10	-1.30089
26099573	chr1:26099573:A:G	1.37828e-08	-1.63868e-10	-1.33076
26100140	chr1:26100140:C:A	1.44709e-08	-1.63868e-10	-1.28205
26100228	chr1:26100228:A:G	4.62102e-09	-1.74182	-0.681752
26100493	chr1:26100493:G:A	1.394e-08	-1.63868e-10	-1.31942
26100564	chr1:26100564:A:C	4.98797e-07	3.22056	-0.962543
26100586	chr1:26100586:A:G	1.42535e-08	-1.63868e-10	-1.29718
26101171	chr1:26101171:G:A	1.40814e-08	-1.63868e-10	-1.30933
26101212	chr1:26101212:C:T	1.57556e-08	-1.63868e-10	-1.19699
26101267	chr1:26101267:G:A	1.44561e-08	-1.63868e-10	-1.28307
26101420	chr1:26101420:AG:A	2.74111e-07	-1.63868e-10	1.65935
26102177	chr1:26102177:C:T	1.4243e-08	-1.63868e-10	-1.29792
26102366	chr1:26102366:A:C	1.61095e-08	-1.63868e-10	-1.17477
26102373	chr1:26102373:G:A	2.10855e-07	2.33084	-0.933849
26102839	chr1:26102839:A:T	1.03649e-08	-1.61576	-3.3421e-10
26102853	chr1:26102853:A:C	3.86909e-07	2.85477	-0.85076
26102865	chr1:26102865:A:C	2.69316e-06	4.97796	-1.03367
26102965	chr1:26102965:AC:A	6.41288e-08	-1.63868e-10	0.20671
26103183	chr1:26103183:G:A	1.41313e-08	-1.63868e-10	-1.30579
26103210	chr1:26103210:C:T	1.39676e-08	-1.63868e-10	-1.31744
26103353	chr1:26103353:G:A	1.23021e-06	4.47749	-1.31674
26103387	chr1:26103387:C:T	3.54799e-09	-1.36082	-1.32698
26103563	chr1:26103563:G:A	3.10451e-07	2.5656	-0.781754
26103780	chr1:26103780:A:G	1.57138e-08	-1.63868e-10	-1.19965
26103888	chr1:26103888:C:T	1.46725e-06	4.61509	-1.27813
26103937	chr1:26103937:G:A	1.56071e-08	-1.63868e-10	-1.20646
26103956	chr1:26103956:T:C	2.9642e-07	2.57469	-0.837099
26104010	chr1:26104010:C:T	1.82571e-07	2.23814	-0.98519
26104399	chr1:26104399:G:A	1.59708e-08	-1.63868e-10	-1.18342
26104627	chr1:26104627:A:G	1.44987e-08	-1.63868e-10	-1.28013
26104743	chr1:26104743:G:A	1.42046e-08	-1.63868e-10	-1.30062
26104934	chr1:26104934:C:T	1.42119e-08	-1.63868e-10	-1.3001
26105440	chr1:26105440:T:C	1.52194e-06	4.70154	-1.32798
26105467	chr1:26105467:G:A	4.38215e-07	3.12536	-0.996837
26105567	chr1:26105567:G:A	1.56548e-08	-1.63868e-10	-1.2034
26105630	chr1:26105630:T:C	2.05215e-07	2.39083	-1.02095
26105748	chr1:26105748:A:T	1.32041e-06	4.56244	-1.33093
26105755	chr1:26105755:G:A	1.0134e-06	4.2985	-1.33162
26105879	chr1:26105879:A:G	5.10605e-09	-1.11915	-1.20461
26106228	chr1:26106228:C:T	1.72926e-06	4.81951	-1.31824
26107239	chr1:26107239:G:A	3.73211e-06	5.59898	-1.32844
26107648	chr1:26107648:TC:T	1.38334e-08	-1.63868e-10	-1.3271
26107814	chr1:26107814:C:T	1.38499e-08	-1.63868e-10	-1.32591
26107888	chr1:26107888:T:A	5.02709e-06	4.56841	-3.3421e-10
26108043	chr1:26108043:G:A	1.40713e-08	-1.63868e-10	-1.31005
26108068	chr1:26108068:G:A	1.37704e-08	-1.63868e-10	-1.33166
26108547	chr1:26108547:G:C	1.90106e-07	2.32333	-1.02993
26108996	chr1:26108996:T:G	1.37748e-08	-1.63868e-10	-1.33134
26109028	chr1:26109028:TTAA:T	5.44234e-09	-1.50569	-0.754288
26109372	chr1:26109372:C:G	1.38211e-08	-1.63868e-10	-1.32798
26109428	chr1:26109428:C:T	1.68654e-06	4.80345	-1.3272
26109565	chr1:26109565:C:T	2.86959e-08	-1.63868e-10	-0.597428
26109740	chr1:26109740:C:A	1.59871e-06	4.7467	-1.32393
26110197	chr1:26110197:G:C	1.66274e-06	4.7872	-1.32516
26110565	chr1:26110565:G:A	2.98417e-08	-1.63868e-10	-0.558278
26110771	chr1:26110771:A:C	1.66485e-06	4.7899	-1.3266
26110899	chr1:26110899:C:T	1.40139e-08	-1.63868e-10	-1.31413
26110908	chr1:26110908:AGAGCGGCAG:A	1.40078e-08	-1.63868e-10	-1.31457
26111007	chr1:26111007:G:A	1.40577e-08	-1.63868e-10	-1.31101
26111250	chr1:26111250:G:C	1.53818e-06	4.70797	-1.3238
26111964	chr1:26111964:T:C	2.63853e-07	2.58191	-0.960706
26112007	chr1:26112007:G:C	1.71943e-06	4.82014	-1.32458
26112442	chr1:26112442:T:C	1.60731e-06	4.75314	-1.32501
26112444	chr1:26112444:TCTC:T	1.65568e-08	-1.14739	-3.3421e-10
26112735	chr1:26112735:C:T	6.54003e-07	2.37193	0.157
26112764	chr1:26112764:G:C	2.1626e-08	-1.63868e-10	-0.880289
26113071	chr1:26113071:T:C	1.58641e-08	-1.63868e-10	-1.19013
26113095	chr1:26113095:C:T	1.73551e-06	4.83075	-1.32588
26113338	chr1:26113338:A:C	9.27876e-09	-1.72646	-3.3421e-10
26113587	chr1:26113587:CAAAATT:C	3.01645e-09	-1.74859	-1.10151
26113691	chr1:26113691:C:T	1.3992e-08	-1.63868e-10	-1.3157
26114070	chr1:26114070:A:C	1.56045e-08	-1.63868e-10	-1.20662
26114201	chr1:26114201:T:A	1.9309e-07	-1.63868e-10	1.30897
26114716	chr1:26114716:A:C	1.37752e-08	-1.63868e-10	-1.33131
26115147	chr1:26115147:G:A	1.64485e-06	4.76916	-1.31794
26115305	chr1:26115305:T:G	1.63419e-08	-1.63868e-10	-1.16045
26115733	chr1:26115733:C:T	1.56193e-08	-1.63868e-10	-1.20568
26116267	chr1:26116267:T:A	2.6498e-08	-1.63868e-10	-0.677115
26117333	chr1:26117333:A:G	1.66932e-08	-1.63868e-10	-1.13918
26117730	chr1:26117730:G:A	1.5013e-08	-1.63868e-10	-1.24527
26118222	chr1:26118222:G:A	1.3811e-08	-1.63868e-10	-1.32871
26119013	chr1:26119013:G:A	8.85859e-07	3.98903	-1.15665
26119015	chr1:26119015:G:C	1.37788e-08	-1.63868e-10	-1.33105
26119067	chr1:26119067:C:A	1.51632e-08	-1.63868e-10	-1.23531
26119695	chr1:26119695:C:CA	1.54562e-08	-1.63868e-10	-1.21617
26119805	chr1:26119805:G:A	1.54658e-08	-1.63868e-10	-1.21555
26119815	chr1:26119815:C:T	2.01138e-08	-1.63868e-10	-0.952778
26119857	chr1:26119857:C:CA	1.37843e-08	-1.63868e-10	-1.33066
26120097	chr1:26120097:C:A	2.9858e-08	-1.63868e-10	-0.557732
26120371	chr1:26120371:TTA:T	1.62391e-06	4.75837	-1.31996
26120389	chr1:26120389:T:C	1.00316e-08	-1.64844	-3.3421e-10
26120395	chr1:26120395:AT:A	2.29394e-07	2.46757	-0.986313
26120449	chr1:26120449:A:G	1.42237e-08	-1.63868e-10	-1.29928
26120586	chr1:26120586:T:C	2.14087e-08	-1.63868e-10	-0.890388
26120813	chr1:26120813:G:A	1.37922e-08	-1.63868e-10	-1.33008
26120844	chr1:26120844:T:C	1.55448e-06	4.7207	-1.32598
26121004	chr1:26121004:T:C	1.73823e-08	-1.63868e-10	-1.09873
26121022	chr1:26121022:T:C	1.92953e-08	-1.63868e-10	-0.994322
26121326	chr1:26121326:T:A	9.23988e-09	-1.73065	-3.3421e-10
26121379	chr1:26121379:A:T	1.74931e-06	4.83379	-1.32099
26121485	chr1:26121485:A:G	1.58151e-08	-1.19322	-3.3421e-10
26121956	chr1:26121956:A:G	1.62817e-06	4.75914	-1.31811
26122358	chr1:26122358:T:C	1.77239e-06	4.85059	-1.32468
26122631	chr1:26122631:T:C	1.43464e-08	-1.63868e-10	-1.29068
26122742	chr1:26122742:C:T	1.25341e-08	-1.42573	-3.3421e-10
26122836	chr1:26122836:A:G	1.13621e-06	4.39705	-1.31578
26123104	chr1:26123104:G:A	1.64396e-06	4.77215	-1.32147
26123391	chr1:26123391:A:G	1.71634e-08	-1.63868e-10	-1.1114
26123518	chr1:26123518:C:T	8.90147e-07	4.00542	-1.16821
26123610	chr1:26123610:A:G	1.65571e-06	4.78163	-1.32383
26123797	chr1:26123797:A:G	1.37801e-08	-1.63868e-10	-1.33096
26125895	chr1:26125895:G:A	1.65024e-06	4.76405	-1.30956
26126079	chr1:26126079:T:C	1.05783e-08	-1.59538	-3.3421e-10
26127006	chr1:26127006:G:C	1.38185e-08	-1.63868e-10	-1.32818
26127108	chr1:26127108:T:G	1.56941e-08	-1.63868e-10	-1.2009
26127189	chr1:26127189:C:G	1.51368e-08	-1.63868e-10	-1.23706
26127908	chr1:26127908:G:A	1.42746e-08	-1.63868e-10	-1.2957
26128390	chr1:26128390:C:T	9.65592e-07	4.10813	-1.18957
26128477	chr1:26128477:T:C	1.98577e-06	4.96084	-1.32127
26128682	chr1:26128682:G:A	1.88309e-08	-1.63868e-10	-1.01868
26128691	chr1:26128691:A:G	1.66008e-07	2.23876	-1.08091
26129117	chr1:26129117:T:C	1.82765e-08	-1.63868e-10	-1.04857
26129228	chr1:26129228:A:G	1.37788e-08	-1.63868e-10	-1.33105
26129321	chr1:26129321:C:T	1.48723e-06	4.66685	-1.31636
26129464	chr1:26129464:G:C	2.01516e-06	4.97154	-1.31727
26130218	chr1:26130218:A:G	1.77624e-06	4.85383	-1.32576
26130250	chr1:26130250:G:A	1.81616e-08	-1.63868e-10	-1.05487
26130337	chr1:26130337:A:G	1.63976e-08	-1.63868e-10	-1.15705
26130426	chr1:26130426:G:A	1.99465e-08	-1.63868e-10	-0.961132
26130456	chr1:26130456:G:A	1.45492e-06	4.6447	-1.31618
26130920	chr1:26130920:C:T	1.47882e-08	-1.63868e-10	-1.26036
26131065	chr1:26131065:A:G	9.72848e-09	-1.67913	-3.3421e-10
26131171	chr1:26131171:A:C	1.65327e-06	4.77991	-1.32358
26131824	chr1:26131824:G:C	1.64253e-06	4.77108	-1.32127
26132052	chr1:26132052:C:G	1.9876e-08	-1.63868e-10	-0.964673
26132499	chr1:26132499:A:T	5.28241e-07	2.16619	0.149179
26133574	chr1:26133574:A:C	1.37959e-08	-1.63868e-10	-1.32981
26138481	chr1:26138481:G:A	1.39571e-08	-1.63868e-10	-1.3182
26138527	chr1:26138527:C:T	1.91268e-08	-1.63868e-10	-1.00309
26138634	chr1:26138634:T:A	1.5066e-08	-1.63868e-10	-1.24174
26139301	chr1:26139301:A:G	1.38112e-08	-1.63868e-10	-1.32871
26139698	chr1:26139698:T:C	4.29905e-07	2.09183	0.0175499
26139762	chr1:26139762:G:A	1.24705e-06	3.90524	-0.730887
26140090	chr1:26140090:G:A	2.39502e-08	-1.63868e-10	-0.778209
26140323	chr1:26140323:A:C	9.51101e-08	-1.63868e-10	0.600852
26140340	chr1:26140340:A:G	3.3767e-07	2.14792	-0.28003
26140406	chr1:26140406:A:G	1.45112e-08	-1.63868e-10	-1.27926
26140946	chr1:26140946:T:G	1.47647e-08	-1.63868e-10	-1.26195
26140998	chr1:26140998:G:C	1.69758e-08	-1.63868e-10	-1.1224
26141044	chr1:26141044:C:T	2.18179e-08	-1.63868e-10	-0.871452
26141181	chr1:26141181:T:C	1.39303e-08	-1.63868e-10	-1.32012
26141376	chr1:26141376:C:A	1.46639e-08	-1.63868e-10	-1.26879
26141503	chr1:26141503:T:C	1.5119e-08	-1.63868e-10	-1.23823
26141693	chr1:26141693:G:A	1.37736e-08	-1.63868e-10	-1.33143
26141896	chr1:26141896:A:G	1.55633e-08	-1.63868e-10	-1.20927
26142246	chr1:26142246:G:A	3.26247e-08	-1.63868e-10	-0.469113
26142255	chr1:26142255:A:G	4.18353e-08	-1.63868e-10	-0.220444
26142544	chr1:26142544:A:G	1.17231e-06	4.43817	-1.32563
26142603	chr1:26142603:T:C	3.61219e-08	-1.63868e-10	-0.367284
26142657	chr1:26142657:G:A	1.52385e-08	-1.63868e-10	-1.23036
26142710	chr1:26142710:T:C	1.42193e-08	-1.63868e-10	-1.29958
26142824	chr1:26142824:G:A	3.65118e-08	-1.63868e-10	-0.356547
26142984	chr1:26142984:T:G	3.04391e-08	-1.63868e-10	-0.538456
26143235	chr1:26143235:G:A	6.88947e-08	-1.63868e-10	0.278396
26143448	chr1:26143448:C:G	2.40702e-08	-1.63868e-10	-0.773207
26143569	chr1:26143569:A:G	3.07875e-08	-1.63868e-10	-0.527076
26143745	chr1:26143745:C:T	3.40479e-08	-1.63868e-10	-0.426415
26143814	chr1:26143814:A:G	1.39697e-08	-1.63868e-10	-1.31729
26144275	chr1:26144275:A:G	3.89642e-08	-1.63868e-10	-0.29154
26144698	chr1:26144698:GAAGCTAAAAGCATCACTAGAGATAGTTTCTACCTAATGATAA:G	1.39282e-08	-1.63868e-10	-1.32027
26144825	chr1:26144825:T:A	3.12106e-08	-1.63868e-10	-0.513424
26145268	chr1:26145268:A:G	1.37807e-08	-1.63868e-10	-1.33091
26145330	chr1:26145330:G:A	1.42219e-08	-1.63868e-10	-1.2994
26145492	chr1:26145492:C:T	1.52573e-08	-1.63868e-10	-1.22913
26145504	chr1:26145504:G:A	1.54637e-08	-1.63868e-10	-1.21569
26145772	chr1:26145772:G:C	2.18868e-08	-0.077922	-0.790379
26145997	chr1:26145997:C:T	1.39172e-08	-1.63868e-10	-1.32106
26146146	chr1:26146146:C:A	1.54127e-08	-1.63868e-10	-1.21899
26146175	chr1:26146175:C:T	1.41078e-08	-1.63868e-10	-1.30746
26146214	chr1:26146214:G:T	1.41347e-08	-1.63868e-10	-1.30555
26146336	chr1:26146336:C:T	1.61278e-08	-1.63868e-10	-1.17364
26146435	chr1:26146435:G:A	4.36162e-08	-1.63868e-10	-0.178755
26146658	chr1:26146658:T:C	1.38124e-08	-1.63868e-10	-1.32861
26146670	chr1:26146670:C:T	1.37715e-08	-1.63868e-10	-1.33158
26146829	chr1:26146829:C:T	3.81758e-08	-1.63868e-10	-0.311982
26146952	chr1:26146952:A:G	1.59187e-08	-1.63868e-10	-1.18669
26147143	chr1:26147143:G:A	1.69996e-08	-1.63868e-10	-1.12099
26147760	chr1:26147760:A:T	1.41222e-07	1.61509	-0.618943
26147909	chr1:26147909:G:C	1.4632e-08	-1.63868e-10	-1.27097
26147959	chr1:26147959:A:C	1.59392e-08	-1.63868e-10	-1.1854
26147999	chr1:26147999:A:G	1.32362e-06	4.55903	-1.32508
26148119	chr1:26148119:G:A	3.97789e-08	-1.63868e-10	-0.270846
26148138	chr1:26148138:T:C	1.56649e-07	1.68673	-0.586906
26148347	chr1:26148347:C:G	1.42799e-08	-1.63868e-10	-1.29533
26148472	chr1:26148472:G:C	1.50114e-08	-1.63868e-10	-1.24538
26148538	chr1:26148538:T:C	1.40952e-08	-1.63868e-10	-1.30835
26148703	chr1:26148703:G:T	1.55251e-08	-1.63868e-10	-1.21172
26148766	chr1:26148766:G:A	3.25795e-07	1.52008	0.312005
26149228	chr1:26149228:A:G	9.05519e-09	-1.75085	-3.3421e-10
26149413	chr1:26149413:G:A	1.52906e-08	-1.63868e-10	-1.22694
26149725	chr1:26149725:C:T	1.36845e-07	1.76584	-0.801172
26151149	chr1:26151149:G:T	9.42229e-09	-1.71111	-3.3421e-10
26151659	chr1:26151659:G:A	1.38401e-08	-1.63868e-10	-1.32661
26151863	chr1:26151863:A:C	1.6626e-06	4.7771	-1.31515
26152059	chr1:26152059:T:C	2.58378e-08	-1.63868e-10	-0.702344
26152179	chr1:26152179:A:G	1.07576e-08	-1.57857	-3.3421e-10
26152198	chr1:26152198:T:C	1.47191e-08	-1.63868e-10	-1.26504
26152356	chr1:26152356:TTAA:T	5.01188e-07	3.5934	-1.3306
26152454	chr1:26152454:G:A	4.70897e-07	3.51725	-1.31679
26152905	chr1:26152905:G:A	4.93022e-07	3.57746	-1.33109
26153073	chr1:26153073:C:T	1.51859e-08	-1.63868e-10	-1.23382
26153140	chr1:26153140:C:A	1.37709e-08	-1.63868e-10	-1.33163
26153409	chr1:26153409:C:T	3.72642e-07	2.90033	-0.933895
26153592	chr1:26153592:C:T	4.9981e-08	-1.63868e-10	-0.0425399
26153872	chr1:26153872:G:C	1.92571e-08	-1.63868e-10	-0.996305
26154128	chr1:26154128:C:A	1.59603e-08	-1.63868e-10	-1.18408
26154619	chr1:26154619:A:C	5.2957e-08	1.28359	-1.26829
26154650	chr1:26154650:A:G	2.85526e-08	-1.63868e-10	-0.602437
26154663	chr1:26154663:T:C	2.22576e-08	-1.63868e-10	-0.851502
26155098	chr1:26155098:T:C	2.96788e-08	-1.63868e-10	-0.56375
26155170	chr1:26155170:G:A	1.51442e-07	1.06602	-3.3421e-10
26155586	chr1:26155586:A:G	1.48082e-08	-1.63868e-10	-1.259
26155920	chr1:26155920:G:A	1.75113e-07	2.23167	-1.02042
26156065	chr1:26156065:T:C	1.49841e-06	4.64673	-1.28876
26156394	chr1:26156394:T:C	1.47653e-08	-1.63868e-10	-1.2619
26156806	chr1:26156806:G:A	1.42097e-08	-1.63868e-10	-1.30026
26156890	chr1:26156890:C:T	8.31303e-09	-1.44847	-0.38789
26157069	chr1:26157069:C:G	1.77337e-08	-1.63868e-10	-1.07872
26157332	chr1:26157332:C:T	1.41897e-08	-1.63868e-10	-1.30167
26157414	chr1:26157414:A:T	1.02013e-08	-1.21429	-0.417377
26157675	chr1:26157675:C:T	1.73877e-08	-1.63868e-10	-1.09842
26158230	chr1:26158230:G:T	9.92967e-09	-1.24541	-0.41325
26158547	chr1:26158547:C:T	1.38353e-08	-1.63868e-10	-1.32696
26158677	chr1:26158677:C:T	1.38539e-08	-1.63868e-10	-1.32562
26158805	chr1:26158805:C:T	1.07693e-08	-1.57749	-3.3421e-10
26158865	chr1:26158865:A:G	1.78945e-08	-1.63868e-10	-1.06969
26159026	chr1:26159026:G:C	1.18386e-08	-1.4899	0.00708469
26159252	chr1:26159252:T:C	2.73426e-08	-1.63868e-10	-0.645739
26159384	chr1:26159384:G:A	1.71009e-08	-1.63868e-10	-1.11505
26159523	chr1:26159523:C:G	1.77158e-08	-1.63868e-10	-1.07973
26159601	chr1:26159601:T:C	6.6524e-09	-1.12935	-0.929853
26160071	chr1:26160071:A:G	9.35136e-09	-1.71866	-3.3421e-10
26160295	chr1:26160295:T:C	1.58917e-08	-1.63868e-10	-1.18839
26160345	chr1:26160345:C:T	1.39093e-08	-1.63868e-10	-1.32163
26160389	chr1:26160389:T:C	7.07101e-09	-1.21319	-0.784995
26160558	chr1:26160558:C:G	1.60822e-08	-1.63868e-10	-1.17647
26160566	chr1:26160566:G:A	1.73468e-08	-1.63868e-10	-1.10077
26160620	chr1:26160620:T:C	2.01037e-08	-0.953282	-3.3421e-10
26161504	chr1:26161504:C:A	3.47131e-08	-0.407066	-3.3421e-10
26162219	chr1:26162219:C:A	1.41039e-08	-1.63868e-10	-1.30773
26162869	chr1:26162869:C:T	9.03223e-09	-1.75338	-3.3421e-10
26162902	chr1:26162902:G:T	1.37822e-08	-1.63868e-10	-1.3308
26162958	chr1:26162958:G:A	3.47793e-08	-0.405162	-3.3421e-10
26163089	chr1:26163089:C:T	1.40719e-08	-1.63868e-10	-1.31001
26163142	chr1:26163142:T:G	1.71859e-08	-1.49585	0.385754
26163229	chr1:26163229:T:G	6.88571e-09	-1.20529	-0.81945
26163749	chr1:26163749:T:G	1.00655e-08	-1.64507	-3.3421e-10
26164233	chr1:26164233:G:A	1.37707e-08	-1.63868e-10	-1.33164
26164308	chr1:26164308:C:G	1.41391e-08	-1.63868e-10	-1.30524
26164357	chr1:26164357:T:C	3.0717e-07	3.01675	-1.24354
26164520	chr1:26164520:T:G	1.7255e-08	-1.63868e-10	-1.10608
26164864	chr1:26164864:C:A	8.16271e-09	-1.06897	-0.785635
26165001	chr1:26165001:C:T	2.71618e-09	-1.70133	-1.25362
26165181	chr1:26165181:A:C	1.41899e-08	-1.63868e-10	-1.30165
26165241	chr1:26165241:A:C	1.44163e-08	-1.63868e-10	-1.28582
26165326	chr1:26165326:T:C	3.54459e-08	-1.63868e-10	-0.386175
26165886	chr1:26165886:G:A	1.42278e-08	-1.63868e-10	-1.29898
26166243	chr1:26166243:A:G	1.45828e-08	-1.63868e-10	-1.27434
26166496	chr1:26166496:A:T	8.04704e-09	-1.0726	-0.79628
26166535	chr1:26166535:TC:T	8.39872e-08	1.13109	-0.654614
26166680	chr1:26166680:G:A	3.9167e-08	-0.94414	0.657792
26166749	chr1:26166749:T:C	1.15052e-08	-1.08115	-0.430231
26166771	chr1:26166771:C:T	1.09459e-08	-1.56122	-3.3421e-10
26167601	chr1:26167601:A:G	3.37129e-08	-1.63868e-10	-0.436304
26167875	chr1:26167875:C:T	1.8754e-08	-1.63868e-10	-1.02277
26167981	chr1:26167981:G:A	2.55096e-08	-1.63868e-10	-0.715128
26168068	chr1:26168068:G:A	1.50456e-08	-1.63868e-10	-1.2431
26168116	chr1:26168116:G:A	1.41421e-08	-1.63868e-10	-1.30503
26168143	chr1:26168143:C:T	1.48086e-08	-1.63868e-10	-1.25898
26168169	chr1:26168169:T:C	1.44321e-08	-1.63868e-10	-1.28473
26168395	chr1:26168395:C:G	3.63099e-09	-1.582	-1.08268
26168736	chr1:26168736:G:A	1.43864e-08	-1.63868e-10	-1.2879
26169059	chr1:26169059:A:G	3.05806e-09	-1.5187	-1.31771
26169116	chr1:26169116:T:C	2.00628e-08	-1.63868e-10	-0.955316
26169184	chr1:26169184:T:C	3.3341e-08	-1.63868e-10	-0.447395
26169892	chr1:26169892:G:T	5.66335e-09	-0.923106	-1.29706
26169964	chr1:26169964:C:T	3.4289e-08	-1.53699	1.11763
26170000	chr1:26170000:G:A	1.52446e-08	-1.63868e-10	-1.22996
26170141	chr1:26170141:C:T	3.38655e-08	-1.63868e-10	-0.431787
26170148	chr1:26170148:G:A	1.46298e-08	-1.63868e-10	-1.27112
26170160	chr1:26170160:T:C	3.91981e-09	-1.64316	-0.944983
26170379	chr1:26170379:A:G	2.98628e-09	-1.53954	-1.32062
26170396	chr1:26170396:C:T	1.37749e-08	-1.63868e-10	-1.33133
26170983	chr1:26170983:T:C	1.43385e-08	-1.63868e-10	-1.29123
26171145	chr1:26171145:G:A	4.88323e-09	-1.21236	-1.15601
26171525	chr1:26171525:G:A	1.37717e-08	-1.63868e-10	-1.33157
26171760	chr1:26171760:G:A	1.96456e-08	-0.976331	-3.3421e-10
26172004	chr1:26172004:T:C	3.24796e-08	-1.63868e-10	-0.473571
26172079	chr1:26172079:T:C	3.7791e-09	-1.63424	-0.990453
26172259	chr1:26172259:T:C	1.4472e-08	-1.63868e-10	-1.28197
26172327	chr1:26172327:G:T	2.97317e-08	-1.63868e-10	-0.561968
26172357	chr1:26172357:G:A	2.74779e-08	-1.63868e-10	-0.640803
26172447	chr1:26172447:G:A	2.07506e-08	0.404586	-1.3262
26172492	chr1:26172492:G:A	1.37721e-08	-1.63868e-10	-1.33154
26172495	chr1:26172495:C:T	1.47693e-08	-1.63868e-10	-1.26164
26172545	chr1:26172545:T:G	4.22482e-08	-0.210623	-3.3421e-10
26172968	chr1:26172968:AAAAAAG:A	1.63573e-08	-1.63868e-10	-1.15951
26172970	chr1:26172970:AAAAG:A	1.37748e-08	-1.63868e-10	-1.33134
26173001	chr1:26173001:GTAGAC:G	2.16181e-08	-1.63868e-10	-0.880651
26173278	chr1:26173278:C:A	3.40346e-08	-1.63868e-10	-0.426805
26173591	chr1:26173591:T:C	2.51285e-09	-1.70854	-1.32423
26174302	chr1:26174302:G:A	3.05702e-08	-1.63868e-10	-0.534159
26174553	chr1:26174553:A:G	3.93407e-09	-1.64384	-0.940672
26174658	chr1:26174658:T:C	4.32021e-09	-1.66009	-0.830786
26174692	chr1:26174692:C:A	1.50739e-08	-1.63868e-10	-1.24122
26174754	chr1:26174754:C:G	7.1875e-09	-0.66636	-1.31548
26174775	chr1:26174775:G:A	1.60256e-08	-1.63868e-10	-1.17999
26175336	chr1:26175336:A:C	3.76552e-09	-1.62999	-0.998303
26175404	chr1:26175404:C:G	1.49106e-08	-1.63868e-10	-1.25211
26175415	chr1:26175415:C:A	2.02372e-08	0.382993	-1.32966
26175913	chr1:26175913:A:T	1.51783e-08	-1.63868e-10	-1.23432
26175975	chr1:26175975:T:C	2.04117e-08	-1.63868e-10	-0.938073
26176076	chr1:26176076:G:A	3.30134e-08	-1.63868e-10	-0.457269
26176101	chr1:26176101:C:T	1.0007e-08	-1.6509	-3.3421e-10
26176164	chr1:26176164:G:A	2.6225e-08	-1.63868e-10	-0.687469
26176185	chr1:26176185:T:A	2.51484e-09	-1.71071	-1.32127
26176241	chr1:26176241:G:A	1.38395e-08	-1.63868e-10	-1.32665
26176336	chr1:26176336:C:T	1.97205e-08	-1.63868e-10	-0.972527
26176357	chr1:26176357:C:T	1.42156e-08	-1.63868e-10	-1.29984
26176554	chr1:26176554:G:A	9.81926e-09	-1.66984	-3.3421e-10
26176672	chr1:26176672:C:T	1.37746e-08	-1.63868e-10	-1.33136
26177151	chr1:26177151:C:A	1.3838e-08	-1.63868e-10	-1.32677
26177400	chr1:26177400:C:T	1.38257e-08	-1.63868e-10	-1.32766
26177528	chr1:26177528:C:T	1.48536e-08	-1.63868e-10	-1.25594
26177545	chr1:26177545:G:A	1.16173e-07	1.67566	-0.874769
26177786	chr1:26177786:G:A	4.36095e-08	-1.63868e-10	-0.178908
26177927	chr1:26177927:G:A	8.35326e-08	1.74076	-1.26971
26178170	chr1:26178170:T:G	1.57215e-08	-1.63868e-10	-1.19915
26178206	chr1:26178206:A:G	3.63397e-09	-1.61161	-1.05224
26178250	chr1:26178250:G:A	3.42735e-09	-1.6421	-1.0803
26178293	chr1:26178293:G:C	1.37712e-08	-1.63868e-10	-1.33161
26178428	chr1:26178428:G:A	2.41518e-08	-1.63868e-10	-0.769826
26178576	chr1:26178576:C:T	2.26279e-08	-1.63868e-10	-0.834999
26178774	chr1:26178774:A:G	3.57429e-09	-1.62407	-1.05635
26178833	chr1:26178833:C:T	1.37829e-08	-1.63868e-10	-1.33076
26179057	chr1:26179057:T:C	1.0126e-07	1.50612	-0.842617
26179408	chr1:26179408:A:T	1.38266e-08	-1.63868e-10	-1.32759
26179832	chr1:26179832:C:T	1.63323e-08	-1.63868e-10	-1.16104
26179949	chr1:26179949:A:G	2.71485e-08	-1.63868e-10	-0.652862
26180085	chr1:26180085:G:A	1.39638e-08	-1.63868e-10	-1.31772
26180095	chr1:26180095:C:G	2.71827e-09	-1.75292	-1.20126
26180262	chr1:26180262:A:G	5.59799e-08	-1.63868e-10	0.0708083
26180299	chr1:26180299:A:G	5.52964e-08	-1.63868e-10	0.0585241
26180741	chr1:26180741:G:A	2.04949e-08	-1.63868e-10	-0.934006
26180903	chr1:26180903:G:A	2.68769e-09	-1.68868	-1.27682
26180916	chr1:26180916:G:A	1.39041e-08	-1.63868e-10	-1.322
26181045	chr1:26181045:C:T	1.38479e-08	-1.63868e-10	-1.32605
26181077	chr1:26181077:G:C	1.3829e-08	-1.63868e-10	-1.32742
26181096	chr1:26181096:A:G	4.37836e-08	-1.63868e-10	-0.174924
26181121	chr1:26181121:A:T	9.76165e-09	-1.67572	-3.3421e-10
26181360	chr1:26181360:C:G	1.38894e-08	-1.63868e-10	-1.32306
26181362	chr1:26181362:A:G	5.88572e-08	-1.63868e-10	0.120931
26181487	chr1:26181487:C:T	1.07497e-08	-1.57931	-3.3421e-10
26181546	chr1:26181546:T:C	3.78829e-08	-0.319683	-3.3421e-10
26181802	chr1:26181802:G:A	2.1314e-08	-1.63868e-10	-0.894819
26181833	chr1:26181833:A:G	1.42304e-08	-1.63868e-10	-1.29881
26181848	chr1:26181848:C:T	1.70061e-08	-1.63868e-10	-1.12061
26181989	chr1:26181989:T:C	3.78246e-08	-1.63868e-10	-0.321223
26182047	chr1:26182047:C:T	1.21221e-08	-1.45915	-3.3421e-10
26182109	chr1:26182109:C:G	1.38458e-08	-1.63868e-10	-1.3262
26182506	chr1:26182506:C:T	2.20394e-08	-1.63868e-10	-0.86135
26182988	chr1:26182988:C:T	1.3884e-08	-1.63868e-10	-1.32344
26183312	chr1:26183312:C:T	9.09847e-09	-1.74608	-3.3421e-10
26184005	chr1:26184005:C:T	1.42388e-08	-1.63868e-10	-1.29821
26184370	chr1:26184370:A:G	1.38841e-08	-1.63868e-10	-1.32344
26184529	chr1:26184529:G:A	1.69263e-08	-1.63868e-10	-1.12532
26184648	chr1:26184648:G:A	2.27243e-08	0.400864	-1.23161
26184848	chr1:26184848:C:T	1.40442e-08	-1.63868e-10	-1.31197
26184907	chr1:26184907:G:A	1.40174e-08	-1.63868e-10	-1.31389
26184964	chr1:26184964:G:A	1.39924e-08	-1.63868e-10	-1.31567
26185131	chr1:26185131:G:A	1.68717e-08	-1.63868e-10	-1.12855
26185209	chr1:26185209:A:G	8.03257e-09	-0.539109	-1.33157
26185441	chr1:26185441:G:A	1.50036e-08	-1.63868e-10	-1.24589
26185644	chr1:26185644:G:A	1.41288e-08	-1.63868e-10	-1.30597
26185672	chr1:26185672:G:A	1.39067e-08	-1.63868e-10	-1.32181
26185742	chr1:26185742:C:G	6.07132e-09	-1.18827	-0.962337
26185888	chr1:26185888:G:A	1.4216e-08	-1.63868e-10	-1.29981
26186065	chr1:26186065:C:T	2.08887e-07	1.38761	-3.3421e-10
26186138	chr1:26186138:G:A	1.41736e-08	-1.63868e-10	-1.30281
26186497	chr1:26186497:C:T	9.35795e-09	-1.71796	-3.3421e-10
26187449	chr1:26187449:T:C	1.43153e-08	-1.63868e-10	-1.29285
26187466	chr1:26187466:C:T	1.43078e-08	-1.63868e-10	-1.29338
26187492	chr1:26187492:G:A	1.42121e-08	-1.63868e-10	-1.30009
26187950	chr1:26187950:G:C	1.90668e-08	-1.00624	-3.3421e-10
26188032	chr1:26188032:G:A	1.66303e-08	-1.63868e-10	-1.14296
26188201	chr1:26188201:G:A	1.3838e-08	-1.63868e-10	-1.32677
26188271	chr1:26188271:C:T	8.17134e-08	-1.63868e-10	0.449035
26188524	chr1:26188524:G:A	1.77139e-08	-1.63868e-10	-1.07984
26188525	chr1:26188525:G:T	1.77139e-08	-1.63868e-10	-1.07984
26188678	chr1:26188678:C:T	1.66612e-08	-1.63868e-10	-1.1411
26188728	chr1:26188728:G:A	8.6073e-07	-1.63868e-10	2.8036
26188816	chr1:26188816:C:A	1.39963e-08	-1.63868e-10	-1.31539
26189369	chr1:26189369:C:T	1.40903e-08	-1.63868e-10	-1.3087
26189882	chr1:26189882:G:A	1.65966e-08	-1.63868e-10	-1.14498
26189964	chr1:26189964:C:T	1.40995e-08	-1.63868e-10	-1.30805
26189997	chr1:26189997:G:A	1.6647e-08	-1.63868e-10	-1.14195
26190068	chr1:26190068:C:T	1.38723e-08	-1.63868e-10	-1.32429
26190354	chr1:26190354:T:C	3.1315e-09	-1.49721	-1.31547
26190407	chr1:26190407:C:G	1.41526e-08	-1.63868e-10	-1.30429
26190485	chr1:26190485:G:A	1.55018e-08	-1.63868e-10	-1.21323
26190776	chr1:26190776:A:G	5.91599e-08	0.998814	-0.872753
26190855	chr1:26190855:C:T	2.35963e-08	-1.63868e-10	-0.793096
26190939	chr1:26190939:C:T	1.39328e-08	-1.63868e-10	-1.31994
26191042	chr1:26191042:C:G	2.73162e-08	-1.63868e-10	-0.646705
26191162	chr1:26191162:C:A	1.9334e-08	-1.63868e-10	-0.992317
26191176	chr1:26191176:T:C	1.28638e-06	4.30605	-1.10065
26191282	chr1:26191282:T:C	3.2439e-08	0.827321	-1.30214
26191303	chr1:26191303:A:G	7.33993e-08	1.23961	-0.897875
26191400	chr1:26191400:C:T	3.90921e-08	0.858455	-1.14672
26191836	chr1:26191836:T:G	3.39039e-08	-1.63868e-10	-0.430654
26191960	chr1:26191960:A:G	1.38313e-08	-1.63868e-10	-1.32725
26191979	chr1:26191979:C:T	3.18328e-08	0.807658	-1.30135
26192019	chr1:26192019:CCAGG:C	4.67023e-08	-1.63868e-10	-0.110389
26192212	chr1:26192212:T:G	1.58564e-08	-1.63868e-10	-1.19061
26192419	chr1:26192419:G:A	1.70429e-08	-1.63868e-10	-1.11845
26192475	chr1:26192475:A:G	1.40152e-08	-1.63868e-10	-1.31404
26192528	chr1:26192528:T:C	3.84895e-08	0.858338	-1.16214
26192690	chr1:26192690:G:A	1.88097e-08	0.0425716	-1.06238
26192707	chr1:26192707:G:A	1.40675e-08	-1.63868e-10	-1.31032
26192792	chr1:26192792:G:A	1.41193e-08	-1.63868e-10	-1.30664
26192802	chr1:26192802:G:A	9.06167e-09	-1.75013	-3.3421e-10
26192970	chr1:26192970:C:T	3.12454e-08	-1.63868e-10	-0.512312
26193005	chr1:26193005:C:T	1.04065e-08	-1.61175	-3.3421e-10
26193070	chr1:26193070:AAAAAG:A	3.34375e-08	-1.63868e-10	-0.444504
26193472	chr1:26193472:C:T	1.60024e-08	-1.63868e-10	-1.18144
26193801	chr1:26193801:G:T	7.88491e-08	1.35691	-0.943558
26193904	chr1:26193904:C:T	3.37663e-08	-1.63868e-10	-0.434721
26193933	chr1:26193933:A:C	1.95861e-08	-1.63868e-10	-0.979364
26194649	chr1:26194649:G:A	2.7273e-08	0.682997	-1.33128
26194665	chr1:26194665:G:A	1.42235e-08	-1.63868e-10	-1.29929
26194946	chr1:26194946:G:A	1.65096e-08	-1.63868e-10	-1.15024
26195400	chr1:26195400:C:T	1.61667e-08	-0.0542834	-1.11694
26195440	chr1:26195440:C:G	3.9565e-08	0.936395	-1.21263
26195543	chr1:26195543:T:C	3.79078e-08	-1.63868e-10	-0.319028
26195544	chr1:26195544:G:A	4.13196e-08	0.969258	-1.2021
26195586	chr1:26195586:T:C	1.05717e-08	-1.596	-3.3421e-10
26195594	chr1:26195594:C:T	1.40168e-08	-1.63868e-10	-1.31393
26195692	chr1:26195692:G:A	2.67153e-08	-1.63868e-10	-0.668948
26195723	chr1:26195723:T:C	3.21704e-07	1.7141	0.10535
26197016	chr1:26197016:T:C	3.37165e-09	-1.73639	-1.00239
26197055	chr1:26197055:G:A	4.76061e-08	1.11084	-1.20207
26197091	chr1:26197091:A:G	2.09571e-08	0.302785	-1.21449
26197140	chr1:26197140:T:C	1.79704e-08	-1.63868e-10	-1.06546
26197152	chr1:26197152:T:C	4.76244e-08	1.1325	-1.22334
26197153	chr1:26197153:G:A	4.85378e-08	1.08563	-1.15747
26197197	chr1:26197197:C:T	1.71837e-08	-1.63868e-10	-1.11022
26197525	chr1:26197525:T:A	4.88241e-08	-1.63868e-10	-0.06596
26197587	chr1:26197587:G:A	1.41582e-08	-1.63868e-10	-1.30389
26197893	chr1:26197893:G:A	1.38422e-08	-1.63868e-10	-1.32646
26197910	chr1:26197910:A:G	1.0018e-07	1.75193	-1.09914
26198029	chr1:26198029:G:A	1.48316e-08	0.00551292	-1.26294
26198215	chr1:26198215:A:G	4.22499e-08	-1.63868e-10	-0.210582
26198892	chr1:26198892:T:C	3.07826e-08	0.73174	-1.25897
26198994	chr1:26198994:A:T	1.47863e-08	-1.63868e-10	-1.26048
26199068	chr1:26199068:A:G	3.0514e-08	-1.63868e-10	-0.535999
26199148	chr1:26199148:A:G	1.37703e-08	-1.63868e-10	-1.33167
26199176	chr1:26199176:A:G	4.55226e-08	-1.63868e-10	-0.135974
26199364	chr1:26199364:G:A	2.97636e-09	-1.67654	-1.18695
26199381	chr1:26199381:C:T	2.03013e-08	-1.63868e-10	-0.9435
26199726	chr1:26199726:C:T	1.56757e-07	-1.75278	2.8533
26199884	chr1:26199884:G:A	1.05837e-08	-1.59487	-3.3421e-10
26199948	chr1:26199948:A:G	4.74779e-08	0.966574	-1.06049
26200227	chr1:26200227:G:A	1.57393e-08	-1.63868e-10	-1.19802
26200241	chr1:26200241:T:A	1.66744e-08	-1.14031	-3.3421e-10
26200285	chr1:26200285:C:T	1.70252e-08	-1.63868e-10	-1.11949
26200541	chr1:26200541:G:A	1.37708e-08	-1.63868e-10	-1.33164
26200716	chr1:26200716:GGGCCTTA:G	2.85581e-09	-1.71244	-1.19239
26200764	chr1:26200764:G:A	2.88687e-09	-1.69666	-1.19735
26200769	chr1:26200769:A:G	2.86794e-09	-1.69905	-1.20153
26200813	chr1:26200813:T:C	2.83408e-09	-1.70582	-1.20665
26200819	chr1:26200819:C:G	3.79102e-09	-1.64766	-0.973888
26200834	chr1:26200834:G:A	3.63642e-08	-1.63868e-10	-0.360599
26200877	chr1:26200877:T:C	1.43044e-08	-1.63868e-10	-1.29362
26201149	chr1:26201149:C:G	1.59789e-08	-1.63868e-10	-1.18292
26201208	chr1:26201208:T:C	7.54177e-09	-0.898128	-1.0356
26201292	chr1:26201292:G:A	2.4788e-08	-1.75312	1.0093
26201318	chr1:26201318:A:C	4.63633e-09	-1.66205	-0.758214
26201319	chr1:26201319:G:A	4.67263e-09	-1.66373	-0.748735
26201393	chr1:26201393:G:A	1.73203e-07	1.69956	-0.499275
26201450	chr1:26201450:G:A	3.45349e-08	-1.63868e-10	-0.412214
26201942	chr1:26201942:G:A	6.31941e-09	-1.38915	-0.721403
26202138	chr1:26202138:C:T	1.60641e-08	-1.63868e-10	-1.1776
26202273	chr1:26202273:A:G	1.3771e-08	-1.63868e-10	-1.33162
26202431	chr1:26202431:C:G	4.61759e-09	-1.30244	-1.12187
26202713	chr1:26202713:G:A	1.54746e-08	-1.63868e-10	-1.21499
26202760	chr1:26202760:G:T	1.31751e-08	-1.37585	-3.3421e-10
26203800	chr1:26203800:C:T	1.77529e-08	-1.63868e-10	-1.07763
26203832	chr1:26203832:A:G	1.47017e-08	-1.63868e-10	-1.26622
26204143	chr1:26204143:A:G	1.64698e-08	-1.63868e-10	-1.15265
26204328	chr1:26204328:CT:C	3.44335e-09	-1.72441	-0.993326
26204543	chr1:26204543:C:T	1.22007e-05	5.85258	-0.397519
26204917	chr1:26204917:T:C	1.10129e-05	5.88656	-0.533925
26205066	chr1:26205066:G:A	1.53034e-08	-1.63868e-10	-1.22611
26205104	chr1:26205104:T:C	1.44519e-08	-1.63868e-10	-1.28336
26205237	chr1:26205237:A:C	9.22774e-09	-1.73197	-3.3421e-10
26205252	chr1:26205252:T:C	1.42873e-08	-1.63868e-10	-1.29481
26205453	chr1:26205453:G:A	1.48352e-08	-1.63868e-10	-1.25718
26205465	chr1:26205465:T:A	8.59972e-06	5.69273	-0.587431
26205873	chr1:26205873:C:T	1.51645e-08	-1.63868e-10	-1.23523
26206250	chr1:26206250:G:T	1.43766e-08	-1.63868e-10	-1.28858
26206352	chr1:26206352:C:T	1.5278e-08	-1.63868e-10	-1.22777
26206780	chr1:26206780:G:A	1.52183e-08	-1.63868e-10	-1.23169
26207320	chr1:26207320:T:C	7.77492e-09	-0.76881	-1.13447
26207488	chr1:26207488:G:T	5.38645e-08	0.20107	-0.168782
26207632	chr1:26207632:G:A	1.40912e-08	-1.63868e-10	-1.30864
26207641	chr1:26207641:C:T	1.99087e-07	-0.0917355	1.43129
26207726	chr1:26207726:G:A	4.12789e-09	-1.74506	-0.791363
26208513	chr1:26208513:G:A	1.64771e-08	-1.63868e-10	-1.15221
26208655	chr1:26208655:G:A	4.21066e-09	-1.74792	-0.768641
26208852	chr1:26208852:G:A	1.48315e-08	-1.63868e-10	-1.25743
26209351	chr1:26209351:A:C	1.50625e-08	-1.63868e-10	-1.24197
26209386	chr1:26209386:G:C	1.49409e-08	-1.63868e-10	-1.25008
26209650	chr1:26209650:G:A	3.64447e-09	-1.73578	-0.925189
26209897	chr1:26209897:C:T	1.51167e-08	-1.63868e-10	-1.23838
26210088	chr1:26210088:T:TCAAGAACCACAGCTTTATC	1.47727e-08	-1.63868e-10	-1.2614
26210164	chr1:26210164:C:T	1.46762e-08	-1.63868e-10	-1.26795
26210168	chr1:26210168:A:G	1.47072e-08	-1.63868e-10	-1.26584
26210197	chr1:26210197:C:T	1.47561e-08	-1.63868e-10	-1.26252
26210379	chr1:26210379:G:A	1.5907e-08	-1.63868e-10	-1.18743
26210561	chr1:26210561:G:A	1.47561e-08	-1.63868e-10	-1.26252
26210637	chr1:26210637:AAC:A	1.19636e-05	5.95075	-0.515305
26210886	chr1:26210886:A:T	1.47536e-08	-1.63868e-10	-1.26269
26211116	chr1:26211116:A:C	1.47135e-08	-1.63868e-10	-1.26542
26211642	chr1:26211642:G:A	1.49329e-08	-1.63868e-10	-1.25062
26211736	chr1:26211736:G:A	1.91209e-08	-1.0034	-3.3421e-10
26211991	chr1:26211991:A:G	3.51358e-09	-1.74551	-0.952042
26212565	chr1:26212565:T:C	1.38665e-08	-1.63868e-10	-1.3247
26212749	chr1:26212749:C:T	1.47859e-08	-1.63868e-10	-1.26051
26212999	chr1:26212999:A:G	1.84384e-07	0.039715	1.22312
26213258	chr1:26213258:T:C	1.02932e-05	5.80999	-0.524933
26213478	chr1:26213478:C:G	3.27794e-08	-1.63868e-10	-0.464382
26213524	chr1:26213524:G:T	1.49977e-07	-0.0591469	1.11544
26213595	chr1:26213595:C:A	2.00925e-07	0.0649456	1.2838
26213802	chr1:26213802:T:TA	1.46889e-08	-1.63868e-10	-1.26709
26213804	chr1:26213804:T:TTA	1.47762e-08	-1.63868e-10	-1.26117
26213865	chr1:26213865:G:T	1.4089e-05	6.26789	-0.668927
26214076	chr1:26214076:C:T	1.4527e-08	-1.63868e-10	-1.27817
26214106	chr1:26214106:G:A	2.3948e-07	0.298296	1.22599
26214117	chr1:26214117:G:A	1.4929e-08	-1.63868e-10	-1.25088
26214194	chr1:26214194:C:T	1.40356e-08	-1.63868e-10	-1.31258
26214833	chr1:26214833:C:T	1.85787e-08	-1.03217	-3.3421e-10
26214958	chr1:26214958:A:G	1.65379e-07	0.110953	1.0431
26215005	chr1:26215005:T:C	1.47982e-08	-1.63868e-10	-1.25968
26215019	chr1:26215019:A:T	1.38297e-08	-1.63868e-10	-1.32737
26215289	chr1:26215289:C:T	1.71436e-08	-1.63868e-10	-1.11256
26215762	chr1:26215762:G:A	1.85219e-07	-0.00235566	1.26971
26215772	chr1:26215772:A:G	2.29228e-07	0.208193	1.27234
26216081	chr1:26216081:G:A	1.10515e-05	5.91168	-0.555535
26216167	chr1:26216167:G:A	1.95378e-08	-1.63868e-10	-0.981833
26216323	chr1:26216323:T:C	1.69495e-08	-1.63868e-10	-1.12394
26216455	chr1:26216455:C:T	1.80226e-07	0.0212454	1.21878
26216606	chr1:26216606:T:A	4.04402e-09	-1.75335	-0.803589
26216769	chr1:26216769:T:C	2.26726e-08	-1.63868e-10	-0.833026
26216834	chr1:26216834:C:T	1.50766e-08	-1.63868e-10	-1.24104
26217139	chr1:26217139:C:T	1.43705e-08	-1.63868e-10	-1.28901
26217466	chr1:26217466:G:A	1.82778e-08	-1.63868e-10	-1.04849
26217638	chr1:26217638:G:A	1.35545e-07	0.103208	0.851909
26218151	chr1:26218151:C:T	2.06063e-07	2.49539	-1.12139
26218494	chr1:26218494:C:G	1.45652e-08	-1.63868e-10	-1.27555
26218756	chr1:26218756:A:G	1.04859e-05	5.8725	-0.568892
26218786	chr1:26218786:T:C	2.40696e-07	0.285756	1.24359
26219373	chr1:26219373:T:C	6.86638e-09	-0.990013	-1.03753
26219374	chr1:26219374:G:A	4.00653e-09	-1.75344	-0.812822
26219513	chr1:26219513:G:A	1.55884e-08	-1.63868e-10	-1.20766
26219740	chr1:26219740:A:T	9.96429e-06	5.92796	-0.675378
26219787	chr1:26219787:G:A	1.42574e-08	-1.63868e-10	-1.29691
26219841	chr1:26219841:C:T	1.47653e-08	-1.63868e-10	-1.2619
26219945	chr1:26219945:C:T	1.04892e-08	-1.60384	-3.3421e-10
26220552	chr1:26220552:G:A	2.62079e-07	0.340599	1.27387
26220603	chr1:26220603:G:T	1.43723e-08	-1.63868e-10	-1.28888
26220624	chr1:26220624:T:C	1.89619e-08	-1.63868e-10	-1.01175
26220688	chr1:26220688:C:T	1.44011e-05	6.25106	-0.630185
26220690	chr1:26220690:C:T	1.46509e-08	-1.63868e-10	-1.26968
26220825	chr1:26220825:G:C	2.75022e-07	0.340079	1.32259
26220895	chr1:26220895:C:T	1.87269e-08	-1.63868e-10	-1.02422
26221001	chr1:26221001:A:G	1.57334e-07	0.000952053	1.10324
26221401	chr1:26221401:T:A	1.76721e-08	-1.63868e-10	-1.0822
26221538	chr1:26221538:G:C	1.17603e-05	5.97938	-0.561081
26221564	chr1:26221564:A:C	3.69296e-09	-1.75186	-0.895895
26221634	chr1:26221634:G:T	1.76113e-08	-1.63868e-10	-1.08564
26221635	chr1:26221635:A:T	1.73657e-08	-1.63868e-10	-1.09969
26221730	chr1:26221730:G:A	9.69009e-06	5.84703	-0.622353
26221771	chr1:26221771:A:G	2.64673e-07	0.288256	1.33605
26221799	chr1:26221799:T:C	1.6964e-08	-1.63868e-10	-1.12309
26221871	chr1:26221871:C:T	2.88588e-07	0.376525	1.33429
26221986	chr1:26221986:A:C	2.67343e-07	0.350183	1.28417
26222489	chr1:26222489:C:T	1.43309e-08	-1.63868e-10	-1.29177
26222530	chr1:26222530:A:T	3.26066e-08	-1.63868e-10	-0.469669
26222536	chr1:26222536:T:C	2.50829e-07	0.372036	1.19855
26222908	chr1:26222908:C:T	4.04447e-09	-1.75205	-0.804786
26223019	chr1:26223019:T:A	1.03413e-08	-1.61804	-3.3421e-10
26223146	chr1:26223146:G:A	2.53061e-07	0.309663	1.26979
26223302	chr1:26223302:G:A	1.90106e-08	-1.63868e-10	-1.00919
26223325	chr1:26223325:G:A	2.45359e-07	0.292735	1.25581
26223498	chr1:26223498:G:A	2.5273e-07	0.548345	1.02979
26223887	chr1:26223887:C:T	2.66922e-08	-0.669813	-3.3421e-10
26224136	chr1:26224136:G:A	4.28211e-09	-1.74161	-0.758122
26224986	chr1:26224986:G:C	2.60925e-07	0.296161	1.31389
26225396	chr1:26225396:GGGGGACTGCGGTGCT:G	3.42328e-08	-1.63868e-10	-0.420999
26225747	chr1:26225747:G:A	3.6859e-09	-1.75226	-0.897409
26225821	chr1:26225821:A:G	1.74141e-08	-1.63868e-10	-1.0969
26226320	chr1:26226320:C:A	3.04662e-08	-1.63868e-10	-0.537566
26226323	chr1:26226323:G:T	1.45497e-08	-1.63868e-10	-1.27661
26226340	chr1:26226340:C:T	1.9127e-07	0.284589	1.01491
26226430	chr1:26226430:T:C	8.25294e-08	-0.857484	1.31646
26226474	chr1:26226474:T:C	1.70943e-07	0.238142	0.949004
26226996	chr1:26226996:A:G	1.93659e-07	0.2594	1.05252
26227519	chr1:26227519:A:C	1.41594e-08	-1.63868e-10	-1.30381
26227605	chr1:26227605:C:G	2.07969e-07	0.268569	1.11464
26227943	chr1:26227943:C:T	1.88707e-07	0.277603	1.00841
26227957	chr1:26227957:G:A	1.81368e-08	-1.63868e-10	-1.05624
26228368	chr1:26228368:A:G	1.39572e-08	-1.63868e-10	-1.31819
26228630	chr1:26228630:G:C	5.59217e-09	-0.957991	-1.27483
26228957	chr1:26228957:G:A	1.40899e-08	-1.63868e-10	-1.30872
26229288	chr1:26229288:C:G	1.02291e-07	-0.339679	1.01332
26229384	chr1:26229384:G:T	1.40469e-08	-1.63868e-10	-1.31178
26229525	chr1:26229525:A:G	1.72358e-07	0.536882	0.658511
26229680	chr1:26229680:G:A	1.42816e-08	-1.63868e-10	-1.29521
26229794	chr1:26229794:T:A	5.28844e-09	-1.1403	-1.14836
26229894	chr1:26229894:A:C	8.97655e-06	5.88622	-0.738032
26230216	chr1:26230216:G:A	1.84486e-08	-1.63868e-10	-1.0392
26230260	chr1:26230260:T:C	1.56164e-08	-1.63868e-10	-1.20586
26230295	chr1:26230295:C:T	1.73047e-08	-1.63868e-10	-1.10321
26230380	chr1:26230380:G:C	1.79811e-08	-1.63868e-10	-1.06486
26230442	chr1:26230442:C:T	2.92365e-08	-1.63868e-10	-0.578766
26230741	chr1:26230741:T:C	3.01607e-08	-1.63868e-10	-0.547645
26230811	chr1:26230811:T:C	6.11372e-08	-0.162915	0.321852
26230987	chr1:26230987:G:A	1.46685e-08	-1.63868e-10	-1.26848
26231101	chr1:26231101:G:A	1.44292e-08	-1.63868e-10	-1.28493
26231468	chr1:26231468:A:G	1.23016e-08	-1.44446	-3.3421e-10
26231659	chr1:26231659:T:C	1.67653e-08	-1.13487	-3.3421e-10
26232046	chr1:26232046:G:C	1.0177e-07	0.239113	0.429417
26232196	chr1:26232196:T:C	1.65834e-08	-1.63868e-10	-1.14578
26232582	chr1:26232582:T:C	9.04946e-09	-1.75148	-3.3421e-10
26232815	chr1:26232815:G:T	1.7955e-07	2.43432	-1.19805
26233233	chr1:26233233:G:A	1.13655e-05	6.05124	-0.667085
26233266	chr1:26233266:C:CT	1.41709e-08	-1.63868e-10	-1.30299
26233469	chr1:26233469:T:C	1.4652e-08	-1.63868e-10	-1.26961
26233560	chr1:26233560:C:G	1.63948e-08	-1.63868e-10	-1.15722
26233678	chr1:26233678:T:C	2.17687e-08	-0.279727	-0.593983
26233965	chr1:26233965:A:G	3.25084e-08	-1.63868e-10	-0.472685
26233990	chr1:26233990:C:A	1.18809e-05	6.06862	-0.640117
26234145	chr1:26234145:G:T	1.01506e-08	-1.63666	-3.3421e-10
26234243	chr1:26234243:A:G	1.46441e-08	-1.63868e-10	-1.27015
26234254	chr1:26234254:G:A	3.72642e-09	-1.73371	-0.905031
26234454	chr1:26234454:C:G	1.54781e-08	-1.63868e-10	-1.21476
26234471	chr1:26234471:C:T	1.45404e-07	0.194858	0.830477
26234749	chr1:26234749:G:A	9.12496e-09	-1.74317	-3.3421e-10
26234878	chr1:26234878:G:A	2.69157e-08	-0.661473	-3.3421e-10
26235268	chr1:26235268:C:T	1.50144e-08	-1.63868e-10	-1.24517
26235310	chr1:26235310:A:G	1.35672e-08	-1.34653	-3.3421e-10
26235813	chr1:26235813:C:A	1.18465e-05	6.1796	-0.753995
26236270	chr1:26236270:T:C	1.88381e-08	-1.63868e-10	-1.0183
26236408	chr1:26236408:C:T	2.0979e-08	-1.63868e-10	-0.910659
26237174	chr1:26237174:G:A	1.40919e-08	-1.30858	-3.3421e-10
26237359	chr1:26237359:T:G	1.40336e-08	-0.728762	-0.583966
26237621	chr1:26237621:T:C	1.51877e-08	-1.63868e-10	-1.2337
26238153	chr1:26238153:C:CT	1.49885e-08	-1.63868e-10	-1.2469
26238347	chr1:26238347:C:T	1.33997e-06	2.24575	1.00047
26238415	chr1:26238415:C:T	1.61652e-08	-1.63868e-10	-1.17132
26239174	chr1:26239174:G:A	1.6344e-08	-1.63868e-10	-1.16032
26239551	chr1:26239551:CATGTTGGTCAGGCTGGTCTCGAACTCCTGACCTCAGTTGATCTGCCCGCCTTGGCCTCCCAAA:C	1.38446e-08	-1.63868e-10	-1.32629
26239696	chr1:26239696:G:A	7.11292e-08	0.3366	-0.0262862
26240194	chr1:26240194:A:G	1.66219e-08	-1.63868e-10	-1.14346
26240275	chr1:26240275:C:T	1.37926e-08	-1.63868e-10	-1.33005
26240553	chr1:26240553:A:G	1.58743e-06	2.21189	1.2038
26240751	chr1:26240751:C:T	1.34722e-05	6.21115	-0.656953
26241446	chr1:26241446:A:G	1.47783e-06	2.20518	1.13897
26241674	chr1:26241674:A:G	1.34226e-06	2.22505	1.02287
26242207	chr1:26242207:A:G	1.51921e-06	2.27505	1.09672
26242421	chr1:26242421:G:A	1.35138e-06	2.13887	1.11583
26242435	chr1:26242435:G:A	1.0125e-06	1.72354	1.24245
26242976	chr1:26242976:T:C	1.3782e-08	-1.63868e-10	-1.33082
26242988	chr1:26242988:C:T	1.50349e-08	-1.63868e-10	-1.24381
26243120	chr1:26243120:G:A	1.5159e-08	-1.63868e-10	-1.23559
26243194	chr1:26243194:G:A	1.38235e-08	-1.63868e-10	-1.32781
26243277	chr1:26243277:T:C	1.1658e-08	-1.49819	-3.3421e-10
26243330	chr1:26243330:G:A	1.29419e-06	2.11343	1.09802
26243499	chr1:26243499:C:A	9.69906e-06	6.1072	-0.881603
26243518	chr1:26243518:G:A	9.28265e-07	1.64061	1.23853
26243770	chr1:26243770:C:T	1.39108e-08	-1.63868e-10	-1.32152
26244253	chr1:26244253:G:A	1.49246e-08	-1.63868e-10	-1.25117
26244371	chr1:26244371:G:A	3.16225e-08	-1.63868e-10	-0.500314
26244502	chr1:26244502:T:A	8.65859e-06	5.84813	-0.736009
26244992	chr1:26244992:C:T	2.65047e-08	-1.63868e-10	-0.67686
26245320	chr1:26245320:A:G	1.63181e-08	-1.63868e-10	-1.16191
26245463	chr1:26245463:C:T	1.48265e-08	-1.63868e-10	-1.25777
26245484	chr1:26245484:A:G	9.60444e-09	-0.877592	-0.814366
26245738	chr1:26245738:C:T	1.37726e-08	-1.63868e-10	-1.33151
26246477	chr1:26246477:T:C	1.47983e-08	-1.63868e-10	-1.25967
26246532	chr1:26246532:G:A	1.33658e-06	2.20252	1.04117
26246726	chr1:26246726:CT:C	1.57461e-08	-1.71495	0.517359
26247150	chr1:26247150:T:C	1.37853e-08	-1.63868e-10	-1.33058
26247476	chr1:26247476:T:C	1.45662e-08	-1.63868e-10	-1.27548
26247786	chr1:26247786:C:T	1.38238e-08	-1.63868e-10	-1.32779
26247822	chr1:26247822:GT:G	1.69204e-08	-1.63868e-10	-1.12566
26247839	chr1:26247839:G:A	1.48685e-06	2.25471	1.09553
26247941	chr1:26247941:G:T	1.61687e-08	-0.871266	-0.299842
26248067	chr1:26248067:A:G	1.46783e-08	-1.63868e-10	-1.26782
26248171	chr1:26248171:A:AC	1.78219e-08	-1.63868e-10	-1.07376
26248173	chr1:26248173:T:A	1.77506e-08	-1.63868e-10	-1.07777
26248872	chr1:26248872:A:G	1.50388e-08	-1.63868e-10	-1.24355
26248927	chr1:26248927:C:T	1.40218e-08	-1.63868e-10	-1.31357
26249032	chr1:26249032:A:G	1.33139e-06	2.14376	1.09604
26249167	chr1:26249167:C:T	1.45935e-08	-1.63868e-10	-1.27361
26249204	chr1:26249204:T:C	1.55853e-08	-1.63868e-10	-1.20786
26249343	chr1:26249343:A:G	1.39856e-06	2.18926	1.09975
26249448	chr1:26249448:G:A	1.40394e-06	2.17175	1.1211
26249541	chr1:26249541:A:G	1.55824e-08	-1.63868e-10	-1.20804
26249953	chr1:26249953:A:G	1.49343e-08	-1.63868e-10	-1.25053
26250165	chr1:26250165:CAG:C	9.54706e-09	-0.87352	-0.82443
26250893	chr1:26250893:A:G	1.15057e-08	-1.51134	-3.3421e-10
26251091	chr1:26251091:C:T	1.37859e-08	-1.63868e-10	-1.33054
26252036	chr1:26252036:C:T	5.95135e-06	5.38029	-0.643098
26252251	chr1:26252251:G:T	5.22815e-08	0.00245952	-3.3421e-10
26252314	chr1:26252314:C:T	3.70824e-06	5.03692	-0.77279
26252915	chr1:26252915:C:T	1.3786e-08	-1.63868e-10	-1.33053
26253070	chr1:26253070:T:C	1.41138e-08	-0.744279	-0.562754
26253145	chr1:26253145:A:G	9.97668e-09	-1.65393	-3.3421e-10
26254299	chr1:26254299:C:T	1.54546e-08	0.00743702	-1.22371
26254336	chr1:26254336:T:C	1.73718e-08	-1.63868e-10	-1.09934
26254446	chr1:26254446:T:G	3.84255e-06	5.12328	-0.823568
26254864	chr1:26254864:T:A	2.21369e-08	-1.63868e-10	-0.856939
26255490	chr1:26255490:G:A	2.12112e-08	-1.63868e-10	-0.899652
26255600	chr1:26255600:G:A	8.93531e-08	-0.823785	1.3622
26256220	chr1:26256220:G:A	1.47645e-06	2.22644	1.11677
26256222	chr1:26256222:C:T	1.5671e-06	2.23287	1.16992
26256746	chr1:26256746:G:A	1.41078e-08	-1.63868e-10	-1.30745
26257087	chr1:26257087:C:T	1.65942e-06	2.19052	1.26952
26257122	chr1:26257122:G:A	5.8719e-09	-1.13858	-1.04542
26257169	chr1:26257169:G:A	1.73226e-08	-0.861157	-0.241013
26257190	chr1:26257190:T:C	1.58081e-08	-1.63868e-10	-1.19366
26257360	chr1:26257360:A:G	1.39083e-08	-1.63868e-10	-1.3217
26257377	chr1:26257377:A:C	1.37751e-08	-1.63868e-10	-1.33132
26257507	chr1:26257507:T:C	1.60469e-08	-1.63868e-10	-1.17867
26257564	chr1:26257564:G:A	2.20159e-08	-1.63868e-10	-0.862418
26257653	chr1:26257653:C:A	1.473e-08	-1.63868e-10	-1.2643
26257840	chr1:26257840:G:A	2.20697e-08	-1.63868e-10	-0.859979
26257860	chr1:26257860:T:C	1.48061e-08	-1.63868e-10	-1.25914
26257910	chr1:26257910:G:A	2.27216e-08	-1.63868e-10	-0.830868
26258542	chr1:26258542:TA:T	1.35331e-06	2.10802	1.1481
26258566	chr1:26258566:A:G	1.37794e-08	-1.63868e-10	-1.33101
26258640	chr1:26258640:A:G	1.55614e-08	-0.727809	-0.481582
26259676	chr1:26259676:G:T	2.83216e-08	-1.63868e-10	-0.610559
26260547	chr1:26260547:A:T	1.58273e-08	-1.63868e-10	-1.19245
26261630	chr1:26261630:C:G	9.67127e-09	-1.68502	-3.3421e-10
26261773	chr1:26261773:T:C	1.45833e-08	-1.63868e-10	-1.27431
26262180	chr1:26262180:G:A	8.44463e-09	-0.968766	-0.851887
26262239	chr1:26262239:G:A	4.88663e-06	5.33023	-0.790156
26262300	chr1:26262300:C:G	1.40506e-08	-1.63868e-10	-1.31152
26262335	chr1:26262335:G:A	1.68597e-08	-0.867666	-0.261592
26262699	chr1:26262699:C:T	1.51928e-08	-1.63868e-10	-1.23336
26262938	chr1:26262938:T:C	1.46893e-08	-1.63868e-10	-1.26707
26263145	chr1:26263145:A:G	1.57721e-06	2.27727	1.13195
26263207	chr1:26263207:T:A	1.41647e-06	2.25945	1.04228
26263617	chr1:26263617:G:A	1.46815e-08	-1.63868e-10	-1.26759
26263691	chr1:26263691:G:A	1.73229e-06	2.41455	1.08847
26263807	chr1:26263807:C:T	2.26081e-08	-1.63868e-10	-0.835876
26263875	chr1:26263875:A:C	9.30733e-09	-1.72338	-3.3421e-10
26264110	chr1:26264110:A:G	9.57869e-09	-0.85078	-0.843862
26264685	chr1:26264685:C:A	2.97326e-08	-1.63868e-10	-0.561939
26264764	chr1:26264764:A:G	1.34223e-06	2.22277	1.02513
26265145	chr1:26265145:G:A	3.90377e-06	5.26136	-0.945841
26265336	chr1:26265336:C:T	1.4721e-08	-1.26491	-3.3421e-10
26265352	chr1:26265352:CAATT:C	2.83448e-08	-1.63868e-10	-0.609741
26265565	chr1:26265565:T:C	3.12146e-08	-1.63868e-10	-0.513297
26265701	chr1:26265701:T:C	1.46799e-08	-1.63868e-10	-1.2677
26266103	chr1:26266103:G:A	1.46833e-08	-1.63868e-10	-1.26747
26266223	chr1:26266223:G:T	1.94439e-06	2.39184	1.22668
26266380	chr1:26266380:C:T	1.52864e-06	2.42314	0.954812
26266548	chr1:26266548:G:A	1.4405e-08	-1.63868e-10	-1.28661
26266587	chr1:26266587:T:G	1.47064e-08	-1.63868e-10	-1.2659
26266708	chr1:26266708:A:G	9.44173e-09	-1.70904	-3.3421e-10
26267012	chr1:26267012:T:C	1.35892e-08	-0.444159	-0.900749
26267139	chr1:26267139:G:A	9.45512e-09	-1.70763	-3.3421e-10
26267169	chr1:26267169:G:C	6.55561e-08	-1.63868e-10	0.228722
26267216	chr1:26267216:TACTC:T	8.7415e-08	0.516484	-3.3421e-10
26267353	chr1:26267353:CAG:C	3.24978e-06	3.0839	1.04826
26268395	chr1:26268395:C:CTG	1.46833e-08	-1.63868e-10	-1.26747
26269156	chr1:26269156:C:G	1.40437e-08	-0.448153	-0.863853
26269244	chr1:26269244:C:T	3.1213e-08	-1.63868e-10	-0.51335
26269589	chr1:26269589:G:A	3.15076e-06	3.1078	0.993413
26270027	chr1:26270027:T:C	1.57645e-08	-1.63868e-10	-1.19642
26270065	chr1:26270065:C:T	3.07552e-08	-0.528124	-3.3421e-10
26270083	chr1:26270083:G:A	2.07119e-08	-1.63868e-10	-0.923477
26270123	chr1:26270123:G:A	2.11893e-06	2.48059	1.2239
26270218	chr1:26270218:G:A	5.124e-06	5.52164	-0.934132
26270238	chr1:26270238:A:G	1.379e-08	-1.63868e-10	-1.33024
26270586	chr1:26270586:T:C	4.98284e-08	-1.63868e-10	-0.0455983
26270595	chr1:26270595:C:A	3.18955e-06	3.20002	0.913429
26270653	chr1:26270653:G:A	4.88965e-06	5.48549	-0.944802
26270698	chr1:26270698:G:A	3.01444e-06	3.11449	0.942491
26270944	chr1:26270944:G:A	1.58163e-08	-1.63868e-10	-1.19314
26270953	chr1:26270953:C:G	1.49131e-08	-1.63868e-10	-1.25195
26271181	chr1:26271181:C:T	1.04452e-08	-1.60804	-3.3421e-10
26271182	chr1:26271182:G:A	3.00722e-09	-1.7291	-1.12407
26271290	chr1:26271290:C:T	3.42953e-06	3.16498	1.02101
26271790	chr1:26271790:T:C	4.29297e-09	-1.21373	-1.28348
26271885	chr1:26271885:A:C	1.40237e-08	-1.63868e-10	-1.31343
26272017	chr1:26272017:T:G	1.44272e-08	-1.63868e-10	-1.28506
26272586	chr1:26272586:C:G	1.21484e-08	-0.566129	-0.89086
26272769	chr1:26272769:C:T	1.45613e-08	-1.63868e-10	-1.27582
26272778	chr1:26272778:A:G	1.59584e-08	-1.63868e-10	-1.1842
26272998	chr1:26272998:A:G	1.39234e-08	-0.449233	-0.87138
26273051	chr1:26273051:G:A	3.66435e-06	3.25018	1.00205
26273105	chr1:26273105:A:G	1.37841e-08	-1.63868e-10	-1.33067
26273258	chr1:26273258:G:A	1.81002e-08	-1.63868e-10	-1.05826
26273724	chr1:26273724:G:A	1.51555e-08	-1.63868e-10	-1.23582
26273813	chr1:26273813:T:C	1.58572e-08	-1.63868e-10	-1.19056
26273992	chr1:26273992:A:G	2.93294e-06	3.08846	0.941118
26274192	chr1:26274192:CACTT:C	2.07966e-06	2.49023	1.19555
26274882	chr1:26274882:T:C	1.37914e-08	-1.63868e-10	-1.33014
26274894	chr1:26274894:G:A	5.79936e-06	5.44237	-0.731053
26275079	chr1:26275079:A:G	5.27053e-06	3.25181	1.36389
26275186	chr1:26275186:A:G	1.45237e-08	-1.63868e-10	-1.2784
26275404	chr1:26275404:C:CTG	1.378e-08	-1.63868e-10	-1.33097
26275467	chr1:26275467:G:A	1.54219e-08	-1.63868e-10	-1.21839
26275760	chr1:26275760:C:T	6.06005e-06	5.48667	-0.731384
26275765	chr1:26275765:T:G	3.04969e-06	3.12792	0.940691
26276034	chr1:26276034:C:T	3.08603e-06	3.16177	0.918681
26276059	chr1:26276059:T:C	6.34861e-08	0.196638	-3.3421e-10
26276076	chr1:26276076:TGA:T	3.06845e-06	3.17436	0.900384
26276957	chr1:26276957:C:A	1.4643e-08	-1.63868e-10	-1.27022
26277392	chr1:26277392:G:GAA	2.5586e-06	3.17198	0.721052
26277900	chr1:26277900:C:A	1.49699e-08	-1.63868e-10	-1.24814
26278578	chr1:26278578:T:C	2.78712e-06	3.12702	0.851565
26279800	chr1:26279800:C:T	6.3434e-08	1.1552	-0.959387
26280278	chr1:26280278:G:A	1.49361e-08	-1.63868e-10	-1.2504
26280396	chr1:26280396:C:T	1.52429e-08	-1.63868e-10	-1.23007
26280632	chr1:26280632:C:T	1.14043e-05	6.03572	-0.648162
26280758	chr1:26280758:TC:T	3.61277e-08	-1.63868e-10	-0.367124
26281141	chr1:26281141:T:C	1.83391e-08	-1.63868e-10	-1.04515
26281235	chr1:26281235:T:G	2.70132e-06	3.22035	0.72696
26282270	chr1:26282270:C:T	2.11453e-06	2.66691	1.03549
26282278	chr1:26282278:C:T	1.38078e-08	-0.469587	-0.859363
26282291	chr1:26282291:C:T	8.86358e-08	-0.712094	1.24245
26282602	chr1:26282602:A:T	1.48522e-08	-0.421096	-0.834938
26282768	chr1:26282768:C:T	1.19749e-05	6.13314	-0.696759
26283539	chr1:26283539:C:T	1.22867e-08	-0.528119	-0.917551
26283787	chr1:26283787:G:A	1.4803e-08	-1.63868e-10	-1.25936
26283826	chr1:26283826:G:A	2.6259e-08	-0.686174	-3.3421e-10
26284480	chr1:26284480:C:T	1.51386e-08	-1.63868e-10	-1.23693
26284601	chr1:26284601:A:G	1.64911e-08	-1.63868e-10	-1.15136
26284881	chr1:26284881:T:G	1.39308e-08	-1.63868e-10	-1.32008
26285158	chr1:26285158:G:A	2.82095e-08	-1.63868e-10	-0.614524
26285310	chr1:26285310:C:T	1.60909e-08	-1.63868e-10	-1.17593
26285551	chr1:26285551:A:G	1.57319e-08	-1.63868e-10	-1.19849
26285669	chr1:26285669:C:G	5.39789e-08	-1.63868e-10	0.0344102
26286118	chr1:26286118:A:G	1.48678e-08	-1.63868e-10	-1.25498
26286202	chr1:26286202:T:A	1.59515e-06	2.19892	1.22161
26286405	chr1:26286405:G:A	1.63416e-08	-1.63868e-10	-1.16047
26286435	chr1:26286435:G:T	4.41278e-06	0.96327	3.47481
26286670	chr1:26286670:AC:A	9.22902e-09	-0.887727	-0.844103
26286760	chr1:26286760:T:C	1.48195e-06	2.18334	1.16359
26287110	chr1:26287110:G:A	1.41038e-08	-1.63868e-10	-1.30774
26287213	chr1:26287213:G:A	1.46581e-08	-1.63868e-10	-1.26919
26287320	chr1:26287320:C:T	1.48342e-08	-1.63868e-10	-1.25725
26287498	chr1:26287498:TACAAC:T	1.38425e-08	-1.63868e-10	-1.32644
26287842	chr1:26287842:G:A	1.26328e-05	6.25718	-0.767314
26287962	chr1:26287962:C:T	1.43853e-08	-1.63868e-10	-1.28798
26287976	chr1:26287976:T:C	1.605e-08	-1.63868e-10	-1.17848
26288122	chr1:26288122:T:C	1.6925e-08	-1.63868e-10	-1.12539
26288360	chr1:26288360:T:C	1.67804e-08	-1.63868e-10	-1.13397
26288608	chr1:26288608:A:G	3.01819e-09	-1.52131	-1.32822
26288694	chr1:26288694:A:G	1.70162e-08	-1.63868e-10	-1.12002
26289125	chr1:26289125:C:T	5.71786e-08	1.40946	-1.31746
26289434	chr1:26289434:G:A	1.37704e-08	-1.63868e-10	-1.33166
26289789	chr1:26289789:G:A	1.67197e-06	2.07882	1.38875
26289829	chr1:26289829:T:C	7.27708e-07	1.53169	1.10402
26290643	chr1:26290643:C:T	1.94609e-08	-1.63868e-10	-0.985778
26290773	chr1:26290773:G:A	6.47508e-08	0.21474	0.00162213
26291056	chr1:26291056:G:A	2.28811e-08	-1.63868e-10	-0.823871
26291087	chr1:26291087:G:A	1.8347e-08	-1.63868e-10	-1.04472
26291300	chr1:26291300:T:C	2.09806e-08	-1.63868e-10	-0.910584
26291572	chr1:26291572:G:T	1.31905e-08	-0.598726	-0.775958
26291879	chr1:26291879:A:G	7.61471e-07	2.05708	0.623991
26291975	chr1:26291975:T:C	2.15044e-08	-1.63868e-10	-0.885924
26291976	chr1:26291976:G:A	3.15171e-08	-1.63868e-10	-0.503652
26292182	chr1:26292182:A:G	2.80214e-08	-1.63868e-10	-0.621214
26292286	chr1:26292286:G:C	1.86617e-08	-1.63868e-10	-1.02771
26293158	chr1:26293158:C:T	4.38099e-09	-1.25581	-1.2211
26293581	chr1:26293581:C:T	1.46025e-08	-1.63868e-10	-1.27299
26293863	chr1:26293863:C:T	2.06547e-08	-1.63868e-10	-0.926242
26293899	chr1:26293899:C:T	4.69712e-08	-1.63868e-10	-0.10465
26293998	chr1:26293998:T:C	2.02948e-08	-1.63868e-10	-0.94382
26294270	chr1:26294270:T:C	1.69452e-08	-1.63868e-10	-1.1242
26294315	chr1:26294315:T:C	1.32249e-08	-1.37208	-3.3421e-10
26294363	chr1:26294363:C:T	1.42487e-08	-1.63868e-10	-1.29752
26294507	chr1:26294507:A:G	1.528e-08	-1.63868e-10	-1.22764
26294610	chr1:26294610:G:A	4.56964e-07	1.90735	0.263066
26295105	chr1:26295105:G:A	6.93347e-06	5.60373	-0.7138
26295675	chr1:26295675:AC:A	8.02224e-06	5.72008	-0.684289
26295694	chr1:26295694:C:T	1.47766e-08	-1.63868e-10	-1.26114
26295723	chr1:26295723:A:G	1.35342e-08	-1.34896	-3.3421e-10
26295752	chr1:26295752:T:A	1.72924e-08	-1.63868e-10	-1.10391
26295813	chr1:26295813:A:C	1.22244e-08	-1.45075	-3.3421e-10
26296142	chr1:26296142:G:A	8.23376e-09	-0.82274	-1.0232
26296166	chr1:26296166:TG:T	2.79987e-08	-1.63868e-10	-0.622025
26296398	chr1:26296398:G:A	0.0563504	12.2522	1.64069
26296420	chr1:26296420:G:A	9.62811e-09	-0.819063	-0.870434
26296502	chr1:26296502:C:T	1.54602e-08	-1.63868e-10	-1.21592
26296554	chr1:26296554:G:A	1.21216e-08	-1.4592	-3.3421e-10
26296891	chr1:26296891:C:T	1.4734e-08	-1.63868e-10	-1.26403
26297150	chr1:26297150:C:T	1.09677e-06	1.52999	1.51595
26297779	chr1:26297779:C:T	1.53243e-07	-0.323499	1.40134
26297836	chr1:26297836:G:A	1.54136e-08	-1.63868e-10	-1.21893
26297995	chr1:26297995:C:T	2.52263e-08	-1.63868e-10	-0.726295
26298482	chr1:26298482:G:A	2.82043e-08	-1.63868e-10	-0.61471
26299917	chr1:26299917:C:A	7.8832e-07	1.97246	0.743264
26300008	chr1:26300008:TA:T	6.19929e-07	1.88628	0.589145
26300121	chr1:26300121:C:T	0.0906454	12.6144	1.75391
26300237	chr1:26300237:C:T	1.57956e-08	-1.63868e-10	-1.19445
26300258	chr1:26300258:T:C	1.59177e-08	-1.63868e-10	-1.18675
26300476	chr1:26300476:C:A	0.117707	12.7472	1.88236
26300634	chr1:26300634:A:ACT	0.111003	12.7563	1.81454
26300987	chr1:26300987:T:C	0.100365	12.6827	1.78741
26301310	chr1:26301310:G:A	1.58027e-08	-1.63868e-10	-1.194
26301416	chr1:26301416:G:C	1.3795e-06	1.77417	1.50112
26301539	chr1:26301539:T:A	1.59467e-08	-1.63868e-10	-1.18493
26303028	chr1:26303028:T:C	2.61542e-08	-1.63868e-10	-0.690174
26303391	chr1:26303391:G:A	0.0966671	12.71	1.72262
26303521	chr1:26303521:G:C	2.44563e-08	-1.63868e-10	-0.757296
26304417	chr1:26304417:G:T	2.06815e-08	-1.63868e-10	-0.924946
26304616	chr1:26304616:G:A	1.04114e-08	-0.804711	-0.806572
26305139	chr1:26305139:C:T	1.39213e-08	-1.63868e-10	-1.32076
26305153	chr1:26305153:A:T	1.65371e-08	-1.63868e-10	-1.14858
26305357	chr1:26305357:C:T	1.50018e-08	-1.63868e-10	-1.24602
26305436	chr1:26305436:T:C	0.0879108	12.5149	1.82277
26305515	chr1:26305515:G:T	1.48804e-08	-1.63868e-10	-1.25414
26305559	chr1:26305559:G:A	1.40571e-08	-1.63868e-10	-1.31105
26306024	chr1:26306024:A:G	1.37844e-08	-1.63868e-10	-1.33065
26306290	chr1:26306290:C:T	0.0803867	12.3491	1.8991
26306340	chr1:26306340:C:A	0.088899	12.4953	1.85356
26306694	chr1:26306694:G:A	1.37549e-08	-1.33279	-3.3421e-10
26306896	chr1:26306896:A:G	1.07663e-05	5.62721	-0.297214
26307130	chr1:26307130:A:G	1.56419e-08	-1.63868e-10	-1.20423
26307507	chr1:26307507:T:C	1.69374e-08	-1.63868e-10	-1.12466
26307816	chr1:26307816:G:A	2.29175e-05	6.08251	0.00296904
26308087	chr1:26308087:A:T	9.596e-08	-1.63868e-10	0.609748
26308138	chr1:26308138:T:C	2.34459e-08	-1.63868e-10	-0.799486
26308409	chr1:26308409:C:T	1.74249e-08	-1.63868e-10	-1.09628
26308865	chr1:26308865:A:G	1.39404e-08	-1.63868e-10	-1.31939
26309058	chr1:26309058:A:G	0.00538355	12.6214	-1.07675
26309156	chr1:26309156:G:A	2.13326e-08	-0.893947	-3.3421e-10
26309225	chr1:26309225:G:A	1.87623e-05	6.2096	-0.324182
26309334	chr1:26309334:T:C	7.29612e-09	-0.926941	-1.0399
26309340	chr1:26309340:G:A	1.36599e-06	2.15221	1.11324
26309517	chr1:26309517:T:C	1.73468e-08	-1.63868e-10	-1.10078
26309647	chr1:26309647:T:C	1.4186e-08	-1.63868e-10	-1.30193
26310039	chr1:26310039:A:T	1.65282e-08	-1.63868e-10	-1.14911
26310173	chr1:26310173:G:T	1.01669e-06	1.55974	1.41038
26310188	chr1:26310188:A:G	1.74253e-08	-1.63868e-10	-1.09626
26310280	chr1:26310280:G:T	1.12234e-08	-0.750642	-0.785542
26310398	chr1:26310398:T:A	1.17426e-08	-0.76216	-0.728803
26310620	chr1:26310620:C:T	0.0377282	12.3636	1.12817
26311376	chr1:26311376:A:G	1.70063e-08	-1.63868e-10	-1.1206
26311731	chr1:26311731:G:A	2.53484e-06	1.49533	2.38837
26312009	chr1:26312009:C:A	3.17314e-06	1.87718	2.23112
26312510	chr1:26312510:T:C	1.46681e-08	-1.63868e-10	-1.26851
26313114	chr1:26313114:T:C	1.14186e-05	6.12074	-0.731923
26313143	chr1:26313143:G:A	1.36732e-05	6.25214	-0.683132
26313644	chr1:26313644:G:A	3.35743e-06	1.84603	2.31871
26313901	chr1:26313901:C:T	1.86725e-08	-1.63868e-10	-1.02713
26313903	chr1:26313903:C:A	1.60799e-08	-1.63868e-10	-1.17661
26313929	chr1:26313929:C:T	1.83435e-08	-1.63868e-10	-1.04491
26314001	chr1:26314001:C:T	1.48501e-06	1.39577	1.95322
26314974	chr1:26314974:A:C	1.69865e-08	-1.63868e-10	-1.12176
26315462	chr1:26315462:T:A	1.58968e-08	-1.63868e-10	-1.18807
26315598	chr1:26315598:C:T	1.40092e-08	-1.63868e-10	-1.31447
26315616	chr1:26315616:TC:T	2.21237e-08	-1.63868e-10	-0.857536
26315729	chr1:26315729:G:A	1.38224e-08	-1.63868e-10	-1.32789
26316898	chr1:26316898:C:A	1.74828e-08	-1.63868e-10	-1.09297
26317032	chr1:26317032:T:C	5.66011e-08	1.37529	-1.29344
26317080	chr1:26317080:A:T	1.41767e-08	-1.63868e-10	-1.30258
26317115	chr1:26317115:C:T	2.63815e-06	1.70516	2.21849
26317544	chr1:26317544:ACAAACTCATTTACGGAATATC:A	7.92102e-09	-0.835407	-1.04926
26317588	chr1:26317588:A:G	1.60117e-05	6.34151	-0.614616
26317623	chr1:26317623:T:C	2.54517e-08	-1.63868e-10	-0.7174
26317908	chr1:26317908:C:T	2.4689e-06	1.67135	2.186
26317909	chr1:26317909:G:A	2.52104e-08	-1.63868e-10	-0.726928
26319169	chr1:26319169:C:T	4.21248e-08	-0.213548	-3.3421e-10
26319175	chr1:26319175:G:A	3.23783e-06	1.80172	2.32676
26319240	chr1:26319240:CAGG:C	3.76302e-06	1.91057	2.36822
26319249	chr1:26319249:G:A	4.4802e-08	1.13361	-1.28554
26319315	chr1:26319315:C:T	0.0190334	12.3675	0.439986
26319329	chr1:26319329:G:A	0.0114849	11.8067	0.495627
26319494	chr1:26319494:A:G	1.40258e-08	-1.63868e-10	-1.31329
26319623	chr1:26319623:G:A	1.37766e-08	-1.63868e-10	-1.33121
26319637	chr1:26319637:A:G	1.41812e-08	-1.63868e-10	-1.30227
26319788	chr1:26319788:A:G	6.27558e-08	-1.63868e-10	0.185067
26319980	chr1:26319980:C:T	1.35408e-08	-0.131688	-1.21679
26320083	chr1:26320083:G:A	7.11306e-09	-0.956443	-1.03581
26320235	chr1:26320235:A:G	0.02009	12.5351	0.326419
26320239	chr1:26320239:A:G	0.0188916	12.5237	0.276325
26320420	chr1:26320420:T:C	1.61886e-08	-1.63868e-10	-1.16988
26320531	chr1:26320531:C:G	3.12965e-08	-1.63868e-10	-0.510676
26321028	chr1:26321028:C:T	1.80762e-08	-1.63868e-10	-1.05959
26321194	chr1:26321194:T:C	1.43305e-08	-1.63868e-10	-1.29179
26321458	chr1:26321458:G:C	0.0362102	13.9339	-0.483251
26321542	chr1:26321542:C:T	8.34131e-09	-0.76726	-1.0657
26321543	chr1:26321543:C:T	0.0202802	12.4106	0.460332
26321567	chr1:26321567:G:C	1.54927e-08	-1.63868e-10	-1.21381
26321597	chr1:26321597:A:G	1.99716e-06	2.13407	1.51123
26321837	chr1:26321837:G:A	1.45704e-08	-1.63868e-10	-1.27519
26321890	chr1:26321890:C:T	1.72577e-07	1.91784	-0.721176
26321989	chr1:26321989:G:C	1.42756e-08	-1.63868e-10	-1.29563
26322189	chr1:26322189:G:A	1.57757e-08	-1.63868e-10	-1.19572
26322335	chr1:26322335:G:A	6.40905e-09	-0.765106	-1.33137
26323281	chr1:26323281:A:G	1.43505e-08	-1.63868e-10	-1.2904
26323404	chr1:26323404:A:G	1.4789e-08	-1.63868e-10	-1.2603
26323876	chr1:26323876:C:A	2.19074e-08	-1.63868e-10	-0.86736
26324001	chr1:26324001:G:A	1.49656e-08	-1.63868e-10	-1.24843
26324059	chr1:26324059:C:A	2.67785e-08	-1.6048	0.93821
26324170	chr1:26324170:A:G	1.21261e-08	-1.45882	-3.3421e-10
26324478	chr1:26324478:G:A	7.99655e-09	-0.790612	-1.08456
26325286	chr1:26325286:G:A	2.47656e-08	-1.63463	0.889908
26325719	chr1:26325719:G:A	6.5777e-08	-1.63868e-10	0.232087
26326269	chr1:26326269:A:G	5.79769e-08	-1.63868e-10	0.105861
26326406	chr1:26326406:C:T	1.76639e-08	-1.63868e-10	-1.08266
26326828	chr1:26326828:G:A	1.87856e-07	-0.254827	1.53632
26326919	chr1:26326919:TG:T	6.57872e-08	-1.63868e-10	0.232242
26327260	chr1:26327260:G:A	1.00491e-08	-1.6467	-3.3421e-10
26327685	chr1:26327685:G:A	2.63289e-08	-1.63868e-10	-0.683516
26327753	chr1:26327753:T:C	2.53787e-08	-1.63868e-10	-0.720273
26327831	chr1:26327831:C:T	1.20694e-08	-1.46351	-3.3421e-10
26328077	chr1:26328077:C:T	7.78925e-08	1.29779	-0.896649
26328446	chr1:26328446:G:C	6.41482e-08	1.33923	-1.13222
26328534	chr1:26328534:T:C	2.52282e-08	-1.63868e-10	-0.726221
26328708	chr1:26328708:C:T	2.5205e-08	-1.63868e-10	-0.72714
26328717	chr1:26328717:C:T	1.12825e-08	-1.56076	0.0298283
26328775	chr1:26328775:G:C	6.67482e-08	-1.63868e-10	0.246744
26329123	chr1:26329123:A:G	4.32487e-08	-1.7034	1.51618
26329467	chr1:26329467:T:G	1.3503e-08	-1.35127	-3.3421e-10
26329475	chr1:26329475:T:C	1.53212e-08	-1.63868e-10	-1.22495
26329585	chr1:26329585:T:C	2.13616e-08	-1.63868e-10	-0.892588
26329603	chr1:26329603:C:T	9.48488e-09	-1.70448	-3.3421e-10
26329741	chr1:26329741:T:G	5.68979e-08	1.41222	-1.32514
26329817	chr1:26329817:C:T	6.07275e-09	-0.84289	-1.30748
26329892	chr1:26329892:T:C	2.19819e-08	-1.63868e-10	-0.863963
26330075	chr1:26330075:T:C	1.98354e-08	-1.55699	0.590277
26330277	chr1:26330277:G:A	1.03678e-08	-1.61548	-3.3421e-10
26330500	chr1:26330500:G:A	2.48808e-08	-1.5758	0.835713
26330667	chr1:26330667:C:T	1.90658e-08	-1.63868e-10	-1.00629
26330736	chr1:26330736:A:G	1.11982e-07	-0.534554	1.29871
26330818	chr1:26330818:C:T	1.81419e-08	-1.55675	0.500791
26331070	chr1:26331070:T:C	5.83203e-08	1.34678	-1.23502
26331194	chr1:26331194:C:T	6.97775e-08	1.53535	-1.24422
26331520	chr1:26331520:G:A	1.49603e-08	-1.24879	-3.3421e-10
26331900	chr1:26331900:A:C	6.30045e-08	1.51573	-1.3267
26332082	chr1:26332082:C:CAGATCACGAGGTCAGG	1.69918e-08	-1.63868e-10	-1.12145
26332512	chr1:26332512:G:T	1.43457e-08	-1.63868e-10	-1.29073
26333201	chr1:26333201:C:T	5.46139e-08	-1.7268	1.77291
26333246	chr1:26333246:C:G	1.9798e-07	-0.551618	1.8856
26333248	chr1:26333248:C:A	2.45459e-08	-1.63868e-10	-0.753637
26333605	chr1:26333605:T:C	8.12073e-08	1.75464	-1.31182
26334282	chr1:26334282:G:A	1.39271e-08	-1.63868e-10	-1.32035
26335144	chr1:26335144:T:C	1.76298e-08	-1.63868e-10	-1.08459
26335313	chr1:26335313:C:T	1.63896e-08	-1.63868e-10	-1.15754
26335345	chr1:26335345:C:T	2.02802e-08	-1.63868e-10	-0.944539
26335385	chr1:26335385:G:A	6.51676e-08	1.50176	-1.27898
26335891	chr1:26335891:G:A	1.68551e-08	-1.63868e-10	-1.12953
26336048	chr1:26336048:C:A	2.17478e-08	-1.63868e-10	-0.874669
26336283	chr1:26336283:C:T	7.82124e-08	1.64512	-1.23988
26336413	chr1:26336413:C:T	1.79494e-07	-0.580609	1.81657
26336572	chr1:26336572:C:T	9.23892e-09	-1.73076	-3.3421e-10
26336871	chr1:26336871:C:T	3.66792e-08	-1.60206	1.25009
26337461	chr1:26337461:G:A	2.66914e-08	-1.63868e-10	-0.669844
26337710	chr1:26337710:CA:C	1.71217e-08	-1.63868e-10	-1.11384
26337728	chr1:26337728:T:C	2.54979e-07	-0.263318	1.85031
26337776	chr1:26337776:C:T	2.3672e-08	-1.63868e-10	-0.789892
26338987	chr1:26338987:G:A	4.60125e-07	-1.64038	3.81769
26339500	chr1:26339500:C:G	2.81339e-08	-0.963522	0.346313
26339518	chr1:26339518:C:T	1.43148e-08	-1.63868e-10	-1.29289
26339543	chr1:26339543:T:C	3.80637e-08	-1.63868e-10	-0.314922
26339577	chr1:26339577:T:C	5.7728e-09	-0.907497	-1.29353
26339692	chr1:26339692:T:C	1.65838e-08	-0.946424	-0.199335
26339705	chr1:26339705:A:C	1.96214e-08	-0.98157	0.00400725
26339777	chr1:26339777:C:T	1.04177e-08	-1.61068	-3.3421e-10
26339975	chr1:26339975:G:A	1.38083e-08	-1.63868e-10	-1.32891
26340011	chr1:26340011:C:T	2.41088e-08	0.337443	-1.10905
26340318	chr1:26340318:A:G	5.69304e-09	-0.886737	-1.3282
26340765	chr1:26340765:A:G	1.39242e-08	-1.63868e-10	-1.32055
26341166	chr1:26341166:G:A	4.60398e-08	-1.63868e-10	-0.124678
26341258	chr1:26341258:G:A	2.56209e-08	-1.63868e-10	-0.710777
26341766	chr1:26341766:G:A	9.04041e-09	-1.75248	-3.3421e-10
26341796	chr1:26341796:T:C	2.20158e-08	-1.63868e-10	-0.862422
26341860	chr1:26341860:C:T	1.51282e-08	-1.63868e-10	-1.23762
26341905	chr1:26341905:C:T	2.73156e-08	0.346069	-0.992795
26342158	chr1:26342158:G:A	6.63685e-08	-1.63868e-10	0.241039
26342724	chr1:26342724:G:A	1.63692e-08	-1.63868e-10	-1.15878
26343255	chr1:26343255:C:A	1.54553e-08	-1.63868e-10	-1.21623
26343300	chr1:26343300:C:T	3.7482e-08	-1.63868e-10	-0.330324
26343953	chr1:26343953:G:T	2.25661e-07	-0.535602	2.00045
26344118	chr1:26344118:C:T	2.70241e-07	-0.504805	2.14994
26344261	chr1:26344261:C:T	1.52561e-08	0.0911226	-1.32033
26344290	chr1:26344290:G:A	1.85451e-08	-1.03398	-3.3421e-10
26344294	chr1:26344294:G:A	1.63258e-08	-1.63868e-10	-1.16143
26344349	chr1:26344349:G:A	5.53105e-08	-1.63868e-10	0.0587793
26344511	chr1:26344511:G:T	2.07371e-08	-1.63868e-10	-0.92226
26344567	chr1:26344567:C:T	2.08154e-08	-1.63868e-10	-0.918491
26344653	chr1:26344653:T:C	9.44339e-09	-1.70887	-3.3421e-10
26344757	chr1:26344757:A:G	3.3333e-08	0.514212	-0.961848
26345873	chr1:26345873:C:T	1.56707e-08	-1.63868e-10	-1.20239
26346015	chr1:26346015:G:A	1.70961e-08	-1.11533	-3.3421e-10
26346347	chr1:26346347:G:A	2.28888e-08	-1.63868e-10	-0.823536
26346585	chr1:26346585:G:A	3.10512e-08	0.516611	-1.03516
26346604	chr1:26346604:G:A	1.03482e-08	-1.61737	-3.3421e-10
26346617	chr1:26346617:C:T	2.80529e-08	0.446894	-1.06699
26346647	chr1:26346647:G:GCCT	1.37744e-08	-1.63868e-10	-1.33137
26346729	chr1:26346729:A:G	1.80133e-08	0.253212	-1.31629
26346975	chr1:26346975:C:A	2.72208e-08	0.394158	-1.04436
26347385	chr1:26347385:C:T	2.02543e-08	-1.63868e-10	-0.945817
26348428	chr1:26348428:G:A	2.82696e-08	0.498684	-1.11108
26348434	chr1:26348434:G:A	1.98351e-08	0.336976	-1.30371
26348435	chr1:26348435:C:G	2.00242e-08	0.346015	-1.30326
26348490	chr1:26348490:T:C	1.85e-08	-1.63868e-10	-1.03641
26348657	chr1:26348657:G:A	1.83197e-08	-1.63868e-10	-1.04621
26348770	chr1:26348770:G:A	1.56992e-08	0.117216	-1.31779
26349124	chr1:26349124:A:G	2.14725e-08	0.291255	-1.17867
26349183	chr1:26349183:A:T	5.23488e-09	-1.01449	-1.28435
26349388	chr1:26349388:C:T	1.37929e-08	-1.63868e-10	-1.33003
26349766	chr1:26349766:G:T	3.80122e-08	-0.316277	-3.3421e-10
26350182	chr1:26350182:T:C	1.68374e-08	-0.398402	-0.732176
26350650	chr1:26350650:T:G	1.1123e-07	-1.63868e-10	0.757417
26350743	chr1:26350743:G:A	1.64707e-08	-1.63868e-10	-1.1526
26351230	chr1:26351230:C:T	1.79454e-07	-0.60521	1.84095
26351546	chr1:26351546:G:A	9.03329e-09	-1.75327	-3.3421e-10
26351660	chr1:26351660:G:A	2.52675e-08	-1.63868e-10	-0.724663
26352039	chr1:26352039:G:T	1.35646e-08	-0.722338	-0.624382
26352300	chr1:26352300:T:C	1.20222e-08	-1.46743	-3.3421e-10
26352550	chr1:26352550:T:C	1.5054e-08	-1.63868e-10	-1.24254
26352606	chr1:26352606:A:G	1.38766e-08	-1.63868e-10	-1.32398
26353135	chr1:26353135:C:T	1.71854e-08	-1.63868e-10	-1.11012
26353477	chr1:26353477:A:G	1.29579e-07	-1.37809	2.28819
26353520	chr1:26353520:C:T	2.01361e-08	-1.63868e-10	-0.951668
26353756	chr1:26353756:A:G	3.04669e-08	0.487606	-1.02515
26353772	chr1:26353772:A:C	2.89886e-08	-0.920533	0.33325
26354145	chr1:26354145:G:A	1.03561e-07	-1.63868e-10	0.685976
26354172	chr1:26354172:C:T	8.17681e-06	5.92653	-0.871653
26354204	chr1:26354204:A:G	4.4453e-08	0.5887	-0.74845
26354328	chr1:26354328:C:T	5.10751e-06	5.74081	-1.15653
26354781	chr1:26354781:T:C	8.63808e-09	-1.39915	-0.398857
26354815	chr1:26354815:G:A	8.5596e-08	1.55474	-1.05929
26354862	chr1:26354862:G:A	4.32238e-09	-1.30715	-1.18323
26355543	chr1:26355543:G:A	7.10895e-05	8.54801	-1.3305
26355566	chr1:26355566:A:T	1.58555e-07	-1.63868e-10	1.11192
26355623	chr1:26355623:G:A	1.38391e-08	-1.63868e-10	-1.32669
26355693	chr1:26355693:T:C	3.50837e-09	-1.38551	-1.31352
26355790	chr1:26355790:G:A	1.66202e-08	-1.63868e-10	-1.14356
26355994	chr1:26355994:G:A	3.56208e-09	-1.38002	-1.30382
26356675	chr1:26356675:C:T	3.44135e-09	-1.39456	-1.32376
26356836	chr1:26356836:G:A	2.48772e-08	-1.63868e-10	-0.740232
26356869	chr1:26356869:C:T	1.61226e-07	-1.63868e-10	1.12862
26356948	chr1:26356948:C:T	4.13344e-09	-1.33795	-1.19712
26356983	chr1:26356983:G:A	6.96264e-09	-1.42392	-0.589705
26357057	chr1:26357057:G:A	6.15763e-06	5.79541	-1.02415
26357084	chr1:26357084:C:T	5.64938e-06	5.70277	-1.01765
26357597	chr1:26357597:T:C	3.84167e-09	-1.49628	-1.11199
26357753	chr1:26357753:G:A	2.79386e-08	-0.790033	0.165858
26357790	chr1:26357790:G:A	1.45221e-08	-1.63868e-10	-1.27851
26357813	chr1:26357813:G:A	3.60981e-08	0.628816	-0.99676
26357817	chr1:26357817:T:C	1.52797e-08	-1.63868e-10	-1.22766
26357883	chr1:26357883:C:A	7.56369e-09	-1.26124	-0.669584
26357894	chr1:26357894:A:G	1.05722e-08	-1.59595	-3.3421e-10
26357912	chr1:26357912:G:A	5.01636e-06	5.60454	-1.03826
26358071	chr1:26358071:T:C	4.17428e-08	0.583037	-0.805693
26358330	chr1:26358330:A:T	4.25338e-09	-1.44955	-1.05692
26358699	chr1:26358699:C:T	4.68687e-08	0.773839	-0.880674
26359065	chr1:26359065:G:C	1.37704e-08	-1.63868e-10	-1.33166
26359171	chr1:26359171:A:G	1.37701e-08	-1.63868e-10	-1.33168
26359664	chr1:26359664:A:G	9.97173e-06	6.52074	-1.26741
26360180	chr1:26360180:C:A	1.20438e-08	-1.46563	-3.3421e-10
26360295	chr1:26360295:C:T	1.31359e-07	-1.63868e-10	0.923748
26360346	chr1:26360346:C:A	7.99373e-06	5.99901	-0.966783
26360373	chr1:26360373:G:A	7.98855e-06	5.98218	-0.950599
26360502	chr1:26360502:G:A	4.96185e-09	-1.10889	-1.24351
26360579	chr1:26360579:G:C	6.22429e-06	5.90156	-1.11953
26360797	chr1:26360797:T:C	5.50381e-09	-1.05243	-1.19632
26361070	chr1:26361070:C:A	7.42784e-09	-1.41698	-0.531972
26361717	chr1:26361717:T:A	1.37706e-08	-1.63868e-10	-1.33165
26362027	chr1:26362027:C:T	1.40916e-08	-1.63868e-10	-1.3086
26362102	chr1:26362102:TACCCATGACCC:T	5.2161e-08	0.000152367	-3.3421e-10
26362595	chr1:26362595:T:A	8.2724e-09	-1.23963	-0.601633
26362694	chr1:26362694:A:G	3.93645e-09	-1.34194	-1.24197
26362729	chr1:26362729:A:G	1.25958e-05	6.58793	-1.10099
26362755	chr1:26362755:C:G	1.37733e-08	-1.63868e-10	-1.33145
26363168	chr1:26363168:G:A	5.56554e-09	-1.4756	-0.761992
26363316	chr1:26363316:A:G	1.76523e-06	-1.63868e-10	3.52185
26363440	chr1:26363440:A:G	1.67073e-08	-1.63868e-10	-1.13834
26363479	chr1:26363479:C:T	4.87968e-09	-1.35806	-1.01104
26363480	chr1:26363480:T:G	4.91646e-09	-1.35056	-1.01104
26363498	chr1:26363498:A:T	1.38021e-08	-1.63868e-10	-1.32937
26363623	chr1:26363623:C:T	2.7032e-07	-1.63868e-10	1.64542
26363636	chr1:26363636:T:C	1.39526e-08	-1.63868e-10	-1.31852
26363689	chr1:26363689:G:A	5.39392e-09	-1.10697	-1.16194
26363706	chr1:26363706:C:T	1.8393e-08	-1.63868e-10	-1.04221
26363892	chr1:26363892:C:G	5.67455e-09	-1.43325	-0.784942
26363990	chr1:26363990:T:C	8.97491e-08	1.02379	-0.48096
26364183	chr1:26364183:G:A	1.30657e-07	-1.63868e-10	0.918392
26364193	chr1:26364193:T:A	1.39546e-08	-1.63868e-10	-1.31838
26364254	chr1:26364254:G:A	7.77242e-08	0.918396	-0.519413
26364770	chr1:26364770:G:A	1.37883e-08	-1.63868e-10	-1.33036
26364795	chr1:26364795:CCCACCGAGCGCTGGGGTGCCCCAG:C	3.22045e-09	-1.53709	-1.24757
26364975	chr1:26364975:C:T	1.40376e-08	-1.63868e-10	-1.31244
26364994	chr1:26364994:C:G	1.37779e-08	-1.63868e-10	-1.33112
26365559	chr1:26365559:A:G	5.75384e-09	-1.3498	-0.854515
26365580	chr1:26365580:A:G	1.38003e-08	-1.63868e-10	-1.3295
26365946	chr1:26365946:C:T	2.03279e-08	-0.942189	-3.3421e-10
26366680	chr1:26366680:G:A	1.39387e-08	-1.63868e-10	-1.31952
26366991	chr1:26366991:A:G	3.01733e-09	-1.53888	-1.31093
26367252	chr1:26367252:C:T	1.73648e-08	-1.09974	-3.3421e-10
26367627	chr1:26367627:G:T	7.01358e-07	-1.63868e-10	2.59884
26367754	chr1:26367754:T:C	2.98674e-07	2.92151	-1.17634
26367760	chr1:26367760:T:C	1.70093e-08	-1.63868e-10	-1.12042
26368353	chr1:26368353:G:A	1.55987e-08	-1.63868e-10	-1.207
26368441	chr1:26368441:C:T	4.52285e-08	-1.63868e-10	-0.142457
26368647	chr1:26368647:A:G	1.38427e-08	-1.63868e-10	-1.32643
26368661	chr1:26368661:C:T	1.38401e-08	-1.63868e-10	-1.32662
26368750	chr1:26368750:T:C	1.63721e-08	-1.63868e-10	-1.1586
26368804	chr1:26368804:G:A	2.47403e-07	2.80215	-1.24532
26368841	chr1:26368841:G:A	1.38472e-08	-1.63868e-10	-1.3261
26369196	chr1:26369196:G:A	9.05834e-09	-1.7505	-3.3421e-10
26369298	chr1:26369298:A:G	1.3839e-08	-1.63868e-10	-1.32669
26369340	chr1:26369340:C:T	9.367e-08	-1.63868e-10	0.585595
26369442	chr1:26369442:C:T	1.38056e-08	-1.63868e-10	-1.32911
26370135	chr1:26370135:C:T	1.6202e-07	2.25029	-1.11675
26370145	chr1:26370145:CA:C	4.06445e-06	5.44972	-1.09387
26370241	chr1:26370241:T:C	3.50832e-09	-1.3711	-1.32795
26370675	chr1:26370675:G:A	3.49899e-06	5.29241	-1.08636
26370864	chr1:26370864:C:T	1.46013e-08	-1.27307	-3.3421e-10
26370907	chr1:26370907:T:C	1.23777e-05	6.52786	-1.0584
26371939	chr1:26371939:G:A	5.09099e-06	5.74126	-1.16021
26371963	chr1:26371963:T:A	1.01621e-08	-1.63552	-3.3421e-10
26372256	chr1:26372256:C:T	2.26039e-08	-1.63868e-10	-0.836062
26372393	chr1:26372393:T:C	7.02887e-06	6.07172	-1.16812
26372447	chr1:26372447:A:G	2.5442e-07	2.83614	-1.25134
26372612	chr1:26372612:T:C	7.25317e-07	2.42574	0.206686
26372666	chr1:26372666:T:C	1.11924e-07	2.01699	-1.25336
26372773	chr1:26372773:C:T	7.21139e-08	-1.63868e-10	0.324063
26373360	chr1:26373360:G:A	3.4735e-08	-0.406435	-3.3421e-10
26373557	chr1:26373557:G:A	2.22885e-08	-1.63868e-10	-0.850111
26373702	chr1:26373702:T:C	1.56491e-08	-1.63868e-10	-1.20377
26374086	chr1:26374086:C:T	1.40708e-08	-1.63868e-10	-1.31008
26374157	chr1:26374157:G:C	1.40128e-08	-1.63868e-10	-1.31421
26374694	chr1:26374694:A:G	3.55222e-07	3.17412	-1.25556
26374817	chr1:26374817:G:A	1.57651e-08	-1.63868e-10	-1.19638
26374957	chr1:26374957:C:T	2.69107e-08	-0.217723	-0.443939
26375362	chr1:26375362:C:G	1.95522e-08	-1.63868e-10	-0.981096
26375723	chr1:26375723:G:A	3.21616e-09	-1.70696	-1.07904
26375787	chr1:26375787:A:G	1.59554e-08	-1.63868e-10	-1.18439
26375876	chr1:26375876:TTTTC:T	2.69048e-09	-1.72046	-1.244
26376658	chr1:26376658:T:G	2.08117e-08	-1.63868e-10	-0.918669
26377316	chr1:26377316:C:G	5.97176e-08	-1.63868e-10	0.135443
26377395	chr1:26377395:G:C	2.83478e-08	-1.63868e-10	-0.609635
26377463	chr1:26377463:A:G	5.2524e-08	-1.63868e-10	0.00708714
26377538	chr1:26377538:C:T	3.85487e-09	-1.64476	-0.96009
26377822	chr1:26377822:C:T	1.48833e-08	-1.63868e-10	-1.25394
26377823	chr1:26377823:G:A	9.20943e-09	-1.73396	-3.3421e-10
26378326	chr1:26378326:T:A	2.71432e-08	-1.63868e-10	-0.653058
26378545	chr1:26378545:G:A	3.16821e-09	-1.51773	-1.28329
26380003	chr1:26380003:T:C	1.19943e-07	-1.63868e-10	0.832833
26380045	chr1:26380045:G:A	1.81411e-08	-1.05601	-3.3421e-10
26380047	chr1:26380047:C:T	2.51076e-09	-1.75203	-1.28157
26380160	chr1:26380160:T:C	1.37732e-08	-1.63868e-10	-1.33146
26380180	chr1:26380180:A:T	2.41844e-08	-1.63868e-10	-0.768477
26380564	chr1:26380564:C:T	1.648e-08	-1.63868e-10	-1.15203
26381016	chr1:26381016:A:G	1.39673e-08	-1.63868e-10	-1.31747
26381623	chr1:26381623:G:A	1.37917e-08	-1.63868e-10	-1.33012
26381692	chr1:26381692:A:C	7.6255e-08	-1.63868e-10	0.379899
26381732	chr1:26381732:T:C	7.39526e-08	-1.63868e-10	0.349241
26382100	chr1:26382100:C:T	1.45099e-08	-1.63868e-10	-1.27935
26382116	chr1:26382116:C:T	1.40977e-08	-1.63868e-10	-1.30817
26382549	chr1:26382549:A:C	4.805e-08	-1.63868e-10	-0.081942
26382696	chr1:26382696:A:C	1.38165e-08	-1.63868e-10	-1.32832
26383013	chr1:26383013:T:C	2.64126e-09	-1.66111	-1.32182
26383142	chr1:26383142:G:A	1.41107e-08	-1.63868e-10	-1.30725
26383146	chr1:26383146:C:G	5.69281e-08	-1.63868e-10	0.0876046
26383229	chr1:26383229:G:A	6.83669e-09	-0.972283	-1.0596
26383279	chr1:26383279:G:A	6.53295e-08	-1.63868e-10	0.22526
26383738	chr1:26383738:ATGGCTGCC:A	9.77228e-09	-0.593983	-1.08065
26383809	chr1:26383809:T:G	1.37715e-08	-1.63868e-10	-1.33158
26383926	chr1:26383926:T:C	7.46538e-08	-1.63868e-10	0.358677
26384008	chr1:26384008:C:A	6.82055e-09	-0.966213	-1.06803
26384248	chr1:26384248:A:C	4.3493e-08	-1.63868e-10	-0.181584
26384308	chr1:26384308:C:T	3.02149e-09	-1.62604	-1.22239
26384387	chr1:26384387:A:G	1.23676e-08	-1.43911	-3.3421e-10
26384884	chr1:26384884:A:G	5.35384e-08	-1.63868e-10	0.026216
26385130	chr1:26385130:A:G	1.40558e-08	-1.63868e-10	-1.31115
26385443	chr1:26385443:A:G	1.37928e-08	-1.63868e-10	-1.33003
26385487	chr1:26385487:T:C	3.69079e-09	-1.58915	-1.05919
26385875	chr1:26385875:T:C	1.58002e-08	-1.63868e-10	-1.19416
26386231	chr1:26386231:A:G	1.50347e-08	-1.63868e-10	-1.24382
26386354	chr1:26386354:A:G	1.5202e-07	-1.63868e-10	1.06983
26386501	chr1:26386501:T:C	5.95353e-08	-1.63868e-10	0.132386
26386833	chr1:26386833:C:T	1.40381e-08	-1.63868e-10	-1.31241
26387134	chr1:26387134:C:G	5.5083e-08	-1.63868e-10	0.0546574
26387427	chr1:26387427:G:C	8.80505e-08	-1.63868e-10	0.523727
26387465	chr1:26387465:C:T	8.84135e-08	-1.63868e-10	0.527841
26387670	chr1:26387670:C:T	2.72683e-08	-1.63868e-10	-0.648457
26387714	chr1:26387714:G:T	6.15254e-08	-1.63868e-10	0.165266
26388413	chr1:26388413:C:G	1.18206e-07	-1.63868e-10	0.818247
26388741	chr1:26388741:G:A	1.28974e-08	-0.0839729	-1.31318
26388782	chr1:26388782:T:C	6.25977e-08	-1.63868e-10	0.182545
26389273	chr1:26389273:G:A	5.3281e-08	-1.63868e-10	0.0213966
26389303	chr1:26389303:G:A	3.54485e-09	-1.47768	-1.21101
26389381	chr1:26389381:A:C	9.19163e-09	-1.73589	-3.3421e-10
26389645	chr1:26389645:C:T	2.39331e-08	-1.03678	0.257859
26389847	chr1:26389847:A:AG	1.39129e-08	-1.63868e-10	-1.32137
26390069	chr1:26390069:A:G	1.51661e-08	-1.63868e-10	-1.23512
26390196	chr1:26390196:T:C	3.17165e-08	-1.63868e-10	-0.497346
26390306	chr1:26390306:C:T	4.46272e-09	-1.23052	-1.2279
26390482	chr1:26390482:A:T	1.40031e-08	-1.63868e-10	-1.31491
26390503	chr1:26390503:G:A	9.46499e-09	-1.70658	-3.3421e-10
26390788	chr1:26390788:G:A	1.44922e-08	-1.63868e-10	-1.28058
26391053	chr1:26391053:A:G	2.29143e-08	-1.63868e-10	-0.822422
26391077	chr1:26391077:G:A	4.82187e-09	-1.65175	-0.729266
26391097	chr1:26391097:C:T	3.60393e-09	-1.74749	-0.924669
26391889	chr1:26391889:C:T	3.88703e-08	-0.871952	0.577998
26392390	chr1:26392390:C:T	1.24837e-07	1.09719	-0.224368
26392624	chr1:26392624:T:C	3.95405e-09	-1.73613	-0.843311
26392740	chr1:26392740:A:AG	7.22512e-09	-0.665968	-1.31065
26393321	chr1:26393321:T:C	1.44529e-08	-1.63868e-10	-1.28329
26393829	chr1:26393829:G:C	1.17408e-08	-1.49111	-3.3421e-10
26394072	chr1:26394072:C:T	1.42662e-08	-1.63868e-10	-1.29629
26394123	chr1:26394123:C:T	8.56454e-08	0.531859	-0.0358268
26394524	chr1:26394524:G:A	4.21167e-09	-1.63411	-0.882218
26394843	chr1:26394843:G:A	7.67603e-08	0.492074	-0.105571
26394911	chr1:26394911:T:A	9.08952e-08	-1.63868e-10	0.555524
26395375	chr1:26395375:C:T	3.76324e-09	-1.57444	-1.05446
26395432	chr1:26395432:G:A	4.50923e-09	-1.75116	-0.696902
26395873	chr1:26395873:T:G	2.43762e-08	-1.63868e-10	-0.760575
26395893	chr1:26395893:G:A	5.56361e-09	-1.2031	-1.03484
26396025	chr1:26396025:G:A	1.61752e-08	0.159265	-1.32997
26396236	chr1:26396236:G:A	1.4933e-08	-1.63868e-10	-1.25061
26396506	chr1:26396506:T:C	1.15002e-07	-1.63868e-10	0.790768
26396591	chr1:26396591:C:T	1.52096e-08	-1.63868e-10	-1.23226
26396647	chr1:26396647:C:G	1.04113e-08	-1.61129	-3.3421e-10
26396722	chr1:26396722:G:A	4.2469e-09	-1.40745	-1.10054
26396785	chr1:26396785:G:A	4.08329e-09	-1.30568	-1.2416
26397512	chr1:26397512:C:T	3.0171e-09	-1.75143	-1.09846
26397561	chr1:26397561:T:C	1.08163e-07	0.524728	0.204732
26397656	chr1:26397656:A:C	1.60886e-08	-1.63868e-10	-1.17608
26398293	chr1:26398293:G:A	3.54115e-09	-1.61144	-1.07829
26398400	chr1:26398400:C:T	3.73742e-09	-1.62545	-1.01034
26398701	chr1:26398701:T:C	1.46705e-07	-1.63868e-10	1.03424
26399184	chr1:26399184:G:A	2.05362e-07	2.18097	-0.810376
26399356	chr1:26399356:G:A	3.82162e-09	-1.5371	-1.07641
26399375	chr1:26399375:G:A	1.64273e-08	-1.63868e-10	-1.15524
26400003	chr1:26400003:C:G	1.59349e-08	-0.0443856	-1.14129
26400095	chr1:26400095:C:T	3.62587e-09	-1.61156	-1.05453
26400442	chr1:26400442:G:A	1.51864e-08	-1.63868e-10	-1.23379
26400714	chr1:26400714:G:A	5.61328e-09	-0.898359	-1.33069
26400993	chr1:26400993:C:T	1.32967e-07	-1.63868e-10	0.935917
26401112	chr1:26401112:C:T	3.46659e-09	-1.61538	-1.09563
26401558	chr1:26401558:G:A	1.65665e-08	-1.63868e-10	-1.1468
26401927	chr1:26401927:C:T	2.05809e-08	-1.63868e-10	-0.929821
26402358	chr1:26402358:G:A	1.09207e-08	-1.56353	-3.3421e-10
26403083	chr1:26403083:A:T	4.71573e-09	-1.07269	-1.33059
26403201	chr1:26403201:T:C	2.55601e-09	-1.68637	-1.32936
26403505	chr1:26403505:A:T	5.95178e-09	-0.961665	-1.20883
26403576	chr1:26403576:T:C	8.43591e-08	0.563068	-0.082168
26403650	chr1:26403650:C:T	1.5369e-08	-1.63868e-10	-1.22183
26403681	chr1:26403681:T:C	3.49658e-09	-1.6206	-1.0818
26403754	chr1:26403754:GA:G	2.54918e-09	-1.68984	-1.32857
26403756	chr1:26403756:G:T	2.5565e-09	-1.68697	-1.32857
26404302	chr1:26404302:C:T	1.46919e-07	2.09018	-1.05448
26404329	chr1:26404329:G:A	6.27396e-09	-0.91195	-1.20583
26404538	chr1:26404538:A:G	3.59246e-09	-1.71682	-0.958522
26404544	chr1:26404544:T:G	3.6319e-09	-1.71835	-0.946078
26404723	chr1:26404723:G:GA	3.62185e-09	-1.61219	-1.05501
26404727	chr1:26404727:T:A	6.15397e-09	-0.924707	-1.21238
26404757	chr1:26404757:G:T	5.42865e-08	-1.63868e-10	0.0400923
26404925	chr1:26404925:C:T	6.26849e-09	-0.912054	-1.20659
26405099	chr1:26405099:A:C	9.28242e-09	-1.72606	-3.3421e-10
26405268	chr1:26405268:A:G	4.71507e-09	-1.07237	-1.33105
26405270	chr1:26405270:C:T	3.76608e-08	-1.63868e-10	-0.325564
26405449	chr1:26405449:G:A	6.044e-09	-0.941475	-1.21364
26405460	chr1:26405460:G:T	3.60032e-09	-1.71818	-0.954983
26405477	chr1:26405477:A:C	8.99171e-08	0.481878	0.0628263
26405479	chr1:26405479:T:C	8.94535e-08	0.476709	0.0628263
26406406	chr1:26406406:A:T	1.65335e-08	-1.63868e-10	-1.14879
26406579	chr1:26406579:T:C	2.40938e-08	-1.63868e-10	-0.772229
26406748	chr1:26406748:G:A	3.20934e-08	-0.12182	-0.363714
26407356	chr1:26407356:C:T	3.34904e-09	-1.61888	-1.12663
26408180	chr1:26408180:C:A	1.37703e-08	-1.63868e-10	-1.33167
26408542	chr1:26408542:A:C	5.57736e-09	-1.04464	-1.19082
26408609	chr1:26408609:A:G	4.49408e-08	-1.63868e-10	-0.148839
26408867	chr1:26408867:C:T	1.29549e-08	-1.39271	-3.3421e-10
26409174	chr1:26409174:C:G	5.89158e-09	-0.961342	-1.21932
26409282	chr1:26409282:A:G	6.21463e-09	-0.892905	-1.23437
26409516	chr1:26409516:G:A	1.37749e-08	-1.63868e-10	-1.33134
26411154	chr1:26411154:G:A	9.5166e-09	-1.70115	-3.3421e-10
26411441	chr1:26411441:C:G	7.59442e-08	-1.63868e-10	0.375815
26411631	chr1:26411631:C:T	1.07871e-07	0.72675	-3.3421e-10
26411735	chr1:26411735:T:C	1.86877e-08	-1.63868e-10	-1.02632
26411768	chr1:26411768:C:T	9.12687e-09	-1.74296	-3.3421e-10
26411891	chr1:26411891:T:C	1.0412e-08	-1.61123	-3.3421e-10
26413442	chr1:26413442:C:G	1.31278e-08	-0.497581	-0.881868
26413553	chr1:26413553:C:T	9.12507e-09	-1.74316	-3.3421e-10
26413773	chr1:26413773:T:C	1.10839e-08	-1.54869	-3.3421e-10
26413877	chr1:26413877:G:C	3.19016e-09	-1.57776	-1.21635
26414031	chr1:26414031:G:A	3.17477e-09	-1.61322	-1.18573
26414064	chr1:26414064:G:A	1.41807e-08	-1.3023	-3.3421e-10
26414206	chr1:26414206:GGGGAGGAGGAAAGTGTTCCCGAAGCAGAGGGTAAGAAA:G	3.15189e-09	-1.55186	-1.25432
26414524	chr1:26414524:A:G	1.3781e-08	-1.63868e-10	-1.33089
26415053	chr1:26415053:A:G	2.30096e-08	-1.481	0.662729
26416677	chr1:26416677:G:C	3.19413e-09	-1.60806	-1.18481
26417187	chr1:26417187:T:G	1.32509e-08	-0.0396704	-1.33045
26417560	chr1:26417560:T:C	1.85767e-08	-1.63868e-10	-1.03228
26417650	chr1:26417650:G:A	1.37714e-08	-1.63868e-10	-1.33159
26417864	chr1:26417864:G:A	2.61619e-09	-1.67382	-1.31864
26417970	chr1:26417970:T:G	3.81036e-09	-1.44967	-1.16679
26418047	chr1:26418047:C:G	3.03893e-09	-1.6472	-1.19548
26418104	chr1:26418104:G:A	1.75754e-08	-1.63868e-10	-1.08769
26418450	chr1:26418450:G:A	9.28318e-09	-1.72598	-3.3421e-10
26418613	chr1:26418613:G:A	1.431e-08	-1.63868e-10	-1.29322
26419708	chr1:26419708:A:G	6.5692e-09	-1.72854	-0.34325
26419714	chr1:26419714:T:C	5.80343e-08	-1.63868e-10	0.106851
26420452	chr1:26420452:A:G	2.21239e-08	-1.63868e-10	-0.857525
26420577	chr1:26420577:A:C	7.10303e-09	-0.89021	-1.10345
26420801	chr1:26420801:C:T	3.04945e-09	-1.53259	-1.30664
26420979	chr1:26420979:T:C	1.59021e-08	-1.63868e-10	-1.18773
26421717	chr1:26421717:G:A	7.32825e-09	-0.654366	-1.30808
26421721	chr1:26421721:T:C	1.41492e-08	-1.63868e-10	-1.30452
26423782	chr1:26423782:C:T	8.13103e-09	-0.659873	-1.19862
26423823	chr1:26423823:C:T	9.41368e-09	-0.39542	-1.3166
26424492	chr1:26424492:A:G	3.62616e-09	-1.41393	-1.25208
26424631	chr1:26424631:C:T	1.41511e-08	-1.63868e-10	-1.30439
26424730	chr1:26424730:CTGTTTGTTGT:C	1.08574e-08	-1.56933	-3.3421e-10
26424945	chr1:26424945:G:A	1.751e-08	-1.63868e-10	-1.09141
26426501	chr1:26426501:T:C	2.73618e-09	-1.74623	-1.2014
26427451	chr1:26427451:T:C	7.9552e-09	-0.604288	-1.27607
26428384	chr1:26428384:A:AC	4.09744e-09	-1.75278	-0.791043
26428582	chr1:26428582:A:G	2.94031e-09	-1.55635	-1.31932
26429428	chr1:26429428:A:G	3.35286e-09	-1.62005	-1.12432
26429683	chr1:26429683:G:A	1.19993e-08	-0.142048	-1.32729
26430365	chr1:26430365:T:C	2.39054e-09	-1.75227	-1.33039
26431380	chr1:26431380:T:G	2.08505e-08	-1.63868e-10	-0.916807
26431526	chr1:26431526:C:T	2.94427e-06	4.03343	-3.3421e-10
26431553	chr1:26431553:C:T	3.98662e-09	-1.45535	-1.11589
26432111	chr1:26432111:T:C	2.72664e-09	-1.75048	-1.20064
26432122	chr1:26432122:G:A	1.3914e-08	-1.63868e-10	-1.32129
26432257	chr1:26432257:G:A	2.6804e-09	-1.72649	-1.24173
26432282	chr1:26432282:G:A	3.84914e-09	-1.30338	-1.30295
26432716	chr1:26432716:C:T	1.39348e-08	-1.63868e-10	-1.31979
26434183	chr1:26434183:C:T	3.25663e-07	-1.63868e-10	1.83168
26434990	chr1:26434990:G:T	1.41153e-08	-1.63868e-10	-1.30692
26435531	chr1:26435531:G:A	1.1694e-08	-1.49511	-3.3421e-10
26435558	chr1:26435558:C:T	3.28449e-09	-1.69565	-1.06932
26436105	chr1:26436105:A:G	1.54176e-08	-1.63868e-10	-1.21867
26436217	chr1:26436217:G:A	4.77289e-09	-1.75078	-0.64045
26436250	chr1:26436250:T:G	3.75833e-08	-1.63868e-10	-0.327625
26437510	chr1:26437510:A:G	2.91146e-09	-1.7368	-1.14873
26437956	chr1:26437956:G:A	1.60439e-08	-1.63868e-10	-1.17886
26438502	chr1:26438502:T:C	1.38387e-08	-1.63868e-10	-1.32671
26438565	chr1:26438565:A:G	1.38593e-08	-1.63868e-10	-1.32523
26438619	chr1:26438619:G:A	2.82379e-08	-1.63868e-10	-0.613519
26438624	chr1:26438624:C:T	4.7887e-09	-1.34839	-1.03954
26439050	chr1:26439050:C:A	4.18528e-09	-1.20627	-1.31635
26439094	chr1:26439094:A:G	4.20202e-09	-1.19619	-1.32243
26439131	chr1:26439131:A:G	1.37701e-08	-1.63868e-10	-1.33168
26440493	chr1:26440493:C:T	2.9034e-08	-1.63868e-10	-0.585715
26440504	chr1:26440504:T:C	1.82552e-07	-1.63868e-10	1.25285
26440876	chr1:26440876:C:T	5.08243e-09	-1.43884	-0.88955
26441218	chr1:26441218:C:T	1.73985e-08	-1.63868e-10	-1.0978
26441274	chr1:26441274:G:A	4.52108e-09	-1.12361	-1.32182
26442012	chr1:26442012:G:A	1.51908e-08	-1.63868e-10	-1.2335
26442275	chr1:26442275:C:T	1.57386e-08	-1.19806	-3.3421e-10
26442570	chr1:26442570:A:G	1.37435e-08	-1.33362	-3.3421e-10
26442637	chr1:26442637:C:T	1.67119e-08	-1.13807	-3.3421e-10
26443557	chr1:26443557:C:T	1.51708e-08	-1.63868e-10	-1.23481
26443563	chr1:26443563:CA:C	7.72461e-09	-1.69208	-0.217692
26444295	chr1:26444295:A:C	2.99906e-08	-1.63868e-10	-0.553298
26444380	chr1:26444380:G:C	1.62527e-07	-1.63868e-10	1.13666
26444499	chr1:26444499:G:A	1.14975e-08	-1.51205	-3.3421e-10
26444508	chr1:26444508:G:A	3.05392e-07	0.0400447	1.72737
26444664	chr1:26444664:G:C	1.37736e-08	-1.63868e-10	-1.33143
26445475	chr1:26445475:G:C	3.34163e-07	0.0731682	1.78428
26445807	chr1:26445807:G:A	1.82111e-07	-1.63868e-10	1.25043
26446900	chr1:26446900:G:C	1.57728e-08	-1.63868e-10	-1.1959
26446909	chr1:26446909:C:T	5.39644e-09	-1.25157	-1.01687
26447090	chr1:26447090:C:A	1.94061e-08	-1.63868e-10	-0.988597
26447180	chr1:26447180:T:C	2.78364e-08	-1.63868e-10	-0.627838
26448430	chr1:26448430:C:CA	1.22094e-08	-1.45198	-3.3421e-10
26448732	chr1:26448732:G:T	8.87939e-09	-0.442146	-1.3283
26450222	chr1:26450222:C:T	1.45348e-08	-1.63868e-10	-1.27763
26450231	chr1:26450231:C:T	1.78291e-08	-1.63868e-10	-1.07335
26450287	chr1:26450287:C:T	1.50496e-08	-1.63868e-10	-1.24283
26452250	chr1:26452250:C:T	1.76174e-08	-1.0853	-3.3421e-10
26452510	chr1:26452510:T:C	1.92635e-08	-1.63868e-10	-0.995971
26452779	chr1:26452779:C:T	5.68526e-09	-0.969198	-1.24711
26453536	chr1:26453536:C:T	1.57416e-08	-1.19788	-3.3421e-10
26453952	chr1:26453952:AC:A	7.71747e-09	-1.75339	-0.157307
26454055	chr1:26454055:G:A	5.13311e-08	-0.0158871	-3.3421e-10
26454233	chr1:26454233:G:A	8.4838e-08	-0.098014	0.584574
26455017	chr1:26455017:G:A	1.98072e-07	-1.63868e-10	1.33445
26455064	chr1:26455064:G:A	1.1433e-08	-1.51768	-3.3421e-10
26455322	chr1:26455322:T:C	1.32798e-08	-1.36794	-3.3421e-10
26455393	chr1:26455393:C:T	1.50215e-08	-1.63868e-10	-1.2447
26455663	chr1:26455663:C:T	7.65595e-09	-1.7512	-0.167506
26455703	chr1:26455703:G:A	1.40591e-08	-1.63868e-10	-1.31091
26456189	chr1:26456189:A:G	3.44724e-09	-1.637	-1.07961
26456209	chr1:26456209:A:G	7.98033e-09	-0.576424	-1.30078
26456219	chr1:26456219:T:G	1.1416e-08	-0.263187	-1.25598
26456467	chr1:26456467:A:T	3.12029e-08	-0.513673	-3.3421e-10
26456672	chr1:26456672:C:T	1.82984e-08	-1.63868e-10	-1.04737
26457037	chr1:26457037:T:C	4.77506e-09	-1.62636	-0.76442
26457650	chr1:26457650:C:G	1.54421e-08	-1.63868e-10	-1.21708
26457971	chr1:26457971:T:A	1.78404e-08	-1.63868e-10	-1.07272
26458352	chr1:26458352:A:G	2.82379e-08	-1.63868e-10	-0.613519
26458462	chr1:26458462:G:A	1.54673e-08	-1.63868e-10	-1.21545
26458686	chr1:26458686:C:T	1.39559e-08	-1.63868e-10	-1.31828
26458967	chr1:26458967:GA:G	1.15648e-08	-1.50622	-3.3421e-10
26459295	chr1:26459295:AGGCTATC:A	3.51049e-09	-1.48982	-1.20861
26459435	chr1:26459435:G:A	3.59252e-09	-1.63461	-1.04072
26459667	chr1:26459667:T:C	2.22899e-08	-1.63868e-10	-0.850048
26460136	chr1:26460136:G:A	3.82179e-09	-1.33323	-1.28023
26461822	chr1:26461822:G:A	2.52318e-08	-1.63868e-10	-0.726078
26461828	chr1:26461828:A:G	4.67869e-09	-1.62421	-0.786959
26462065	chr1:26462065:T:G	1.46855e-08	-1.63868e-10	-1.26732
26462079	chr1:26462079:G:GAAA	1.37802e-08	-1.63868e-10	-1.33095
26463296	chr1:26463296:T:C	3.60542e-09	-1.39814	-1.2736
26463322	chr1:26463322:G:A	5.52692e-09	-1.01464	-1.22991
26463440	chr1:26463440:C:T	1.31763e-08	-0.0462474	-1.32952
26464808	chr1:26464808:C:G	2.77208e-08	-1.63868e-10	-0.632002
26464939	chr1:26464939:G:A	1.40028e-08	-1.63868e-10	-1.31493
26465275	chr1:26465275:C:T	2.80181e-08	-1.63868e-10	-0.621333
26465579	chr1:26465579:G:A	2.55555e-08	-1.63868e-10	-0.713332
26465890	chr1:26465890:G:T	2.31568e-08	-1.63868e-10	-0.811897
26466257	chr1:26466257:T:G	4.65157e-08	-1.63868e-10	-0.114394
26468154	chr1:26468154:A:C	2.33941e-08	-1.63868e-10	-0.801699
26468377	chr1:26468377:G:A	2.98356e-09	-1.53916	-1.32191
26468396	chr1:26468396:T:C	9.05114e-09	-1.75129	-3.3421e-10
26469754	chr1:26469754:G:A	4.89209e-08	-1.63868e-10	-0.0639796
26469760	chr1:26469760:C:T	5.9242e-09	-1.14127	-1.03387
26469900	chr1:26469900:G:T	9.16624e-09	-1.73866	-3.3421e-10
26471017	chr1:26471017:C:T	3.61173e-09	-1.40548	-1.26451
26471176	chr1:26471176:T:A	3.17e-07	-1.63868e-10	1.80472
26471414	chr1:26471414:G:A	1.25893e-08	-0.095452	-1.32588
26471689	chr1:26471689:G:C	1.6191e-08	-1.63868e-10	-1.16973
26471849	chr1:26471849:T:G	3.59191e-09	-1.47813	-1.19737
26471949	chr1:26471949:G:A	2.33524e-08	-1.63868e-10	-0.803482
26472153	chr1:26472153:G:T	2.99561e-09	-1.52613	-1.33091
26472677	chr1:26472677:C:T	2.61857e-08	-1.63868e-10	-0.688971
26473341	chr1:26473341:T:C	1.40196e-08	-1.63868e-10	-1.31373
26473999	chr1:26473999:C:T	9.23864e-09	-1.73079	-3.3421e-10
26474358	chr1:26474358:A:G	7.33659e-09	-0.658044	-1.30326
26474799	chr1:26474799:A:T	3.63215e-09	-1.4563	-1.20806
26474829	chr1:26474829:C:T	1.37736e-08	-1.63868e-10	-1.33143
26474862	chr1:26474862:A:G	1.37742e-08	-1.63868e-10	-1.33138
26475335	chr1:26475335:T:C	1.39933e-08	-1.63868e-10	-1.3156
26475513	chr1:26475513:G:T	1.31696e-08	-1.37627	-3.3421e-10
26475711	chr1:26475711:C:T	2.2956e-08	-1.63868e-10	-0.820604
26475902	chr1:26475902:G:A	1.83645e-08	-1.63868e-10	-1.04377
26475974	chr1:26475974:G:A	1.32297e-08	-0.0409896	-1.33073
26476057	chr1:26476057:T:C	9.2264e-09	-0.553046	-1.17907
26476138	chr1:26476138:A:C	1.78134e-08	-1.63868e-10	-1.07423
26476242	chr1:26476242:C:T	1.4224e-08	-1.63868e-10	-1.29925
26476939	chr1:26476939:T:C	6.08031e-09	-1.75342	-0.395709
26477142	chr1:26477142:G:A	2.39712e-08	-1.63868e-10	-0.77733
26477283	chr1:26477283:G:A	1.38003e-08	-1.63868e-10	-1.3295
26477599	chr1:26477599:G:A	3.98773e-09	-1.34041	-1.23055
26477747	chr1:26477747:T:TCC	1.05609e-08	-1.59702	-3.3421e-10
26477915	chr1:26477915:G:C	1.27352e-08	-0.100031	-1.30978
26478118	chr1:26478118:T:G	1.37863e-08	-1.63868e-10	-1.33051
26478678	chr1:26478678:C:T	1.38457e-08	-1.32621	-3.3421e-10
26479039	chr1:26479039:A:G	1.60401e-08	-1.63868e-10	-1.17909
26479049	chr1:26479049:T:C	1.3815e-08	-1.63868e-10	-1.32843
26479100	chr1:26479100:A:G	9.50522e-09	-1.58191	-0.120431
26479243	chr1:26479243:A:G	1.52678e-08	-1.63868e-10	-1.22844
26479487	chr1:26479487:A:G	1.78921e-08	-1.63868e-10	-1.06982
26479502	chr1:26479502:T:C	7.8265e-09	-0.596992	-1.29968
26479508	chr1:26479508:G:A	1.37915e-08	-1.63868e-10	-1.33013
26479545	chr1:26479545:C:T	1.37974e-08	-1.63868e-10	-1.3297
26479666	chr1:26479666:G:A	4.87414e-08	-0.0676546	-3.3421e-10
26479913	chr1:26479913:A:AGT	1.53409e-08	-1.63868e-10	-1.22366
26480074	chr1:26480074:G:A	1.39549e-08	-1.63868e-10	-1.31836
26480097	chr1:26480097:C:T	3.60242e-09	-1.49493	-1.17765
26480821	chr1:26480821:G:A	3.9116e-09	-1.52241	-1.06783
26481121	chr1:26481121:G:A	1.4201e-08	-1.30087	-3.3421e-10
26481667	chr1:26481667:C:T	1.5325e-08	-1.63868e-10	-1.2247
26481829	chr1:26481829:C:T	1.40658e-08	-1.63868e-10	-1.31043
26482554	chr1:26482554:C:T	1.00883e-08	-0.31524	-1.32757
26482911	chr1:26482911:A:G	1.04592e-08	-0.275953	-1.33075
26483653	chr1:26483653:G:A	1.37709e-08	-1.63868e-10	-1.33163
26483699	chr1:26483699:A:G	1.39472e-08	-1.63868e-10	-1.3189
26483970	chr1:26483970:C:T	5.75155e-09	-1.45511	-0.749603
26484121	chr1:26484121:C:G	5.71382e-09	-1.00964	-1.20165
26484297	chr1:26484297:G:A	9.67576e-09	-1.68456	-3.3421e-10
26484494	chr1:26484494:G:A	1.95938e-08	-1.63868e-10	-0.978968
26484630	chr1:26484630:C:T	1.44316e-08	-1.63868e-10	-1.28476
26485135	chr1:26485135:A:G	8.84367e-09	-0.450971	-1.32351
26485477	chr1:26485477:T:A	2.63604e-08	-1.63868e-10	-0.682319
26485807	chr1:26485807:G:A	6.06697e-09	-1.43514	-0.716185
26486293	chr1:26486293:T:TA	1.38472e-08	-1.63868e-10	-1.3261
26486401	chr1:26486401:C:T	5.51467e-09	-1.21845	-1.02832
26486861	chr1:26486861:G:A	2.90144e-09	-1.59277	-1.29621
26486875	chr1:26486875:T:C	9.48742e-09	-0.389391	-1.31483
26487158	chr1:26487158:C:T	1.78268e-08	-1.63868e-10	-1.07348
26488041	chr1:26488041:A:T	3.6527e-09	-1.49754	-1.16118
26488042	chr1:26488042:AAAAAATGG:A	3.82957e-09	-1.4644	-1.14704
26488136	chr1:26488136:G:A	5.2637e-09	-1.2764	-1.01695
26488320	chr1:26488320:A:G	3.35481e-09	-1.68812	-1.05567
26488367	chr1:26488367:A:C	2.27527e-08	-1.63868e-10	-0.829498
26489716	chr1:26489716:G:A	1.61252e-06	3.43137	-3.3421e-10
26491289	chr1:26491289:CT:C	3.74501e-08	-1.63868e-10	-0.331175
26491334	chr1:26491334:G:A	5.74727e-09	-1.44528	-0.760174
26491641	chr1:26491641:A:G	3.87432e-08	-1.63868e-10	-0.29723
26492392	chr1:26492392:T:C	3.99843e-09	-1.3279	-1.24039
26492393	chr1:26492393:T:C	3.99847e-09	-1.32789	-1.24039
26492403	chr1:26492403:A:G	4.08678e-09	-1.30473	-1.24169
26492524	chr1:26492524:G:A	1.38826e-08	-1.63868e-10	-1.32355
26492562	chr1:26492562:GGTT:G	3.05655e-09	-1.73052	-1.10637
26492882	chr1:26492882:C:T	5.23184e-08	-1.63868e-10	0.00316416
26493035	chr1:26493035:A:C	3.07033e-08	-1.63868e-10	-0.529813
26493493	chr1:26493493:A:C	1.37824e-08	-1.63868e-10	-1.33079
26493656	chr1:26493656:T:C	2.24089e-08	-1.63868e-10	-0.844724
26493727	chr1:26493727:G:A	5.86963e-09	-1.40346	-0.780936
26494739	chr1:26494739:A:G	4.49025e-09	-1.22999	-1.22229
26495397	chr1:26495397:G:C	5.83881e-09	-1.42122	-0.768441
26495580	chr1:26495580:T:G	2.72354e-08	-1.63868e-10	-0.649668
26495841	chr1:26495841:G:A	3.26239e-09	-1.55968	-1.21205
26496375	chr1:26496375:C:T	1.37706e-08	-1.63868e-10	-1.33165
26496417	chr1:26496417:C:T	3.51441e-09	-1.5226	-1.17471
26496869	chr1:26496869:C:A	3.44501e-09	-1.50412	-1.21313
26497140	chr1:26497140:C:T	4.19361e-09	-1.2955	-1.22512
26497343	chr1:26497343:CTCT:C	2.18614e-08	-1.63868e-10	-0.86946
26497566	chr1:26497566:A:G	1.43055e-08	-1.63868e-10	-1.29354
26497692	chr1:26497692:C:T	1.41606e-08	-1.63868e-10	-1.30372
26498625	chr1:26498625:C:T	4.19264e-09	-1.287	-1.23385
26498931	chr1:26498931:G:A	1.37734e-08	-1.63868e-10	-1.33144
26499097	chr1:26499097:T:C	1.52531e-08	-1.2294	-3.3421e-10
26499158	chr1:26499158:CCTAT:C	3.91793e-09	-1.35144	-1.23718
26499414	chr1:26499414:T:C	1.23624e-07	0.055619	0.80744
26499620	chr1:26499620:G:A	7.48291e-09	-0.615531	-1.32603
26500039	chr1:26500039:A:C	3.87185e-09	-1.4295	-1.17095
26500566	chr1:26500566:C:T	9.79554e-09	-0.618547	-1.05371
26501359	chr1:26501359:GAC:G	2.37903e-08	-1.63868e-10	-0.784905
26501609	chr1:26501609:G:T	3.45903e-08	-1.63868e-10	-0.410612
26501691	chr1:26501691:A:G	4.15049e-09	-1.3005	-1.23045
26502567	chr1:26502567:T:A	3.64822e-09	-1.49512	-1.16482
26502580	chr1:26502580:A:G	7.32523e-09	-0.650475	-1.31238
26502620	chr1:26502620:TTTTG:T	1.39104e-08	-1.63868e-10	-1.32155
26503091	chr1:26503091:A:G	3.82276e-09	-1.38883	-1.22438
26503137	chr1:26503137:A:G	1.37732e-08	-1.63868e-10	-1.33146
26503516	chr1:26503516:T:C	1.39415e-08	-1.63868e-10	-1.31931
26504136	chr1:26504136:A:G	3.76339e-09	-1.3741	-1.25477
26504769	chr1:26504769:A:G	3.49867e-09	-1.45776	-1.24404
26504886	chr1:26504886:T:C	4.06633e-09	-1.43134	-1.1201
26505808	chr1:26505808:T:G	1.44086e-08	-1.63868e-10	-1.28636
26505954	chr1:26505954:T:A	1.39952e-08	-1.63868e-10	-1.31547
26505958	chr1:26505958:T:A	1.39981e-08	-1.63868e-10	-1.31526
26507901	chr1:26507901:A:G	7.68387e-09	-1.74906	-0.166003
26508038	chr1:26508038:G:A	1.37736e-08	-1.63868e-10	-1.33143
26508469	chr1:26508469:G:A	2.95465e-09	-1.75167	-1.11913
26508959	chr1:26508959:A:G	9.03655e-09	-0.433635	-1.31927
26509040	chr1:26509040:C:T	9.36978e-09	-0.409294	-1.3074
26509183	chr1:26509183:C:T	4.41109e-09	-1.60253	-0.867533
26509253	chr1:26509253:G:A	1.4055e-08	-1.63868e-10	-1.31121
26509381	chr1:26509381:C:T	2.54074e-08	-0.719142	-3.3421e-10
26510446	chr1:26510446:A:G	9.55662e-09	-0.697495	-0.999454
26510491	chr1:26510491:C:T	1.62386e-08	-1.63868e-10	-1.16679
26511190	chr1:26511190:A:C	1.28337e-08	-1.40211	-3.3421e-10
26511588	chr1:26511588:G:C	2.30766e-08	-1.63868e-10	-0.815365
26512122	chr1:26512122:A:G	1.02286e-08	-1.62899	-3.3421e-10
26512163	chr1:26512163:A:G	5.12166e-09	-0.989844	-1.33086
26513065	chr1:26513065:T:C	7.47599e-09	-0.736207	-1.20628
26513087	chr1:26513087:C:T	3.60036e-09	-1.55136	-1.12179
26513103	chr1:26513103:G:A	4.09466e-09	-1.71563	-0.828875
26513177	chr1:26513177:A:G	3.24691e-09	-1.55283	-1.22365
26513463	chr1:26513463:G:A	1.25533e-08	-1.4242	-3.3421e-10
26513578	chr1:26513578:G:A	1.34576e-08	-1.35464	-3.3421e-10
26513608	chr1:26513608:C:T	1.85204e-07	-1.63868e-10	1.26728
26513638	chr1:26513638:C:T	1.64593e-08	-1.63868e-10	-1.1533
26513678	chr1:26513678:T:C	9.74962e-09	-0.701499	-0.975456
26513689	chr1:26513689:T:A	1.63362e-08	-1.63868e-10	-1.1608
26513749	chr1:26513749:C:T	9.17157e-09	-0.713976	-1.0241
26514335	chr1:26514335:G:A	2.99554e-09	-1.61403	-1.24303
26514413	chr1:26514413:C:T	3.24783e-09	-1.62747	-1.14873
26514680	chr1:26514680:G:A	1.47828e-08	-1.63868e-10	-1.26072
26515303	chr1:26515303:C:T	2.94997e-09	-1.6383	-1.23409
26517479	chr1:26517479:A:G	5.85915e-09	-1.75343	-0.432749
26517583	chr1:26517583:G:C	8.15311e-09	-0.577128	-1.27866
26518166	chr1:26518166:T:G	1.37774e-08	-1.63868e-10	-1.33115
26518811	chr1:26518811:G:A	1.8166e-08	-1.63868e-10	-1.05463
26518875	chr1:26518875:A:G	3.70965e-09	-1.6442	-0.999043
26518907	chr1:26518907:G:A	1.37851e-08	-1.63868e-10	-1.3306
26519219	chr1:26519219:G:C	3.58178e-09	-1.4169	-1.26142
26519704	chr1:26519704:C:T	2.91569e-09	-1.62263	-1.26144
26519761	chr1:26519761:C:A	1.81207e-08	-1.63868e-10	-1.05713
26520279	chr1:26520279:C:T	1.3773e-08	-1.63868e-10	-1.33147
26520313	chr1:26520313:T:C	7.83578e-09	-0.84808	-1.0474
26520500	chr1:26520500:C:G	1.4576e-08	-1.63868e-10	-1.27481
26520867	chr1:26520867:C:T	1.44094e-08	-1.2863	-3.3421e-10
26520893	chr1:26520893:G:A	1.13448e-08	-1.52543	-3.3421e-10
26521149	chr1:26521149:C:T	3.02301e-09	-1.68384	-1.16409
26521515	chr1:26521515:A:G	8.45535e-09	-0.760834	-1.05855
26521895	chr1:26521895:C:T	4.52493e-09	-1.729	-0.715585
26521910	chr1:26521910:G:A	1.14968e-08	-1.51211	-3.3421e-10
26522055	chr1:26522055:A:T	1.37787e-08	-1.63868e-10	-1.33106
26522133	chr1:26522133:T:C	7.49552e-09	-0.829864	-1.11001
26522409	chr1:26522409:T:C	1.37769e-08	-1.63868e-10	-1.33119
26522821	chr1:26522821:G:A	3.04132e-09	-1.68487	-1.15702
26523415	chr1:26523415:T:C	2.91449e-09	-1.67882	-1.20567
26523482	chr1:26523482:T:C	4.17163e-09	-1.68331	-0.84257
26524005	chr1:26524005:C:T	2.18832e-08	-1.63868e-10	-0.868463
26524174	chr1:26524174:C:T	4.28707e-09	-1.70023	-0.798352
26524500	chr1:26524500:G:T	1.37748e-08	-1.63868e-10	-1.33134
26524621	chr1:26524621:C:G	2.69648e-08	-1.63868e-10	-0.659652
26524839	chr1:26524839:C:T	1.37839e-08	-1.63868e-10	-1.33068
26524866	chr1:26524866:C:A	1.5676e-08	-1.63868e-10	-1.20205
26525273	chr1:26525273:A:G	1.10498e-08	-0.762663	-0.789107
26525395	chr1:26525395:A:T	2.70145e-09	-1.73482	-1.22557
26525539	chr1:26525539:A:G	2.70136e-08	-1.63868e-10	-0.657843
26525763	chr1:26525763:C:T	7.82262e-08	-1.63868e-10	0.405421
26526216	chr1:26526216:T:C	8.87735e-09	-1.72631	-0.0443657
26526300	chr1:26526300:A:G	2.41525e-08	-0.769797	-3.3421e-10
26526743	chr1:26526743:C:T	1.81773e-08	-1.63868e-10	-1.05401
26527086	chr1:26527086:A:AG	1.37763e-08	-1.63868e-10	-1.33124
26527826	chr1:26527826:A:T	2.80998e-09	-1.62096	-1.30004
26527875	chr1:26527875:A:C	1.37999e-08	-1.63868e-10	-1.32952
26528183	chr1:26528183:C:T	2.46452e-09	-1.73386	-1.31833
26528396	chr1:26528396:C:T	2.35691e-08	-1.63868e-10	-0.794247
26528812	chr1:26528812:T:A	1.6746e-08	-1.63868e-10	-1.13602
26529019	chr1:26529019:T:C	3.35166e-07	-1.63868e-10	1.86044
26529056	chr1:26529056:C:T	1.05105e-07	-1.63868e-10	0.700778
26529077	chr1:26529077:C:T	1.44938e-08	-1.63868e-10	-1.28046
26529114	chr1:26529114:TATATATA:T	2.10694e-07	-1.63868e-10	1.39623
26529118	chr1:26529118:TATA:T	1.46409e-08	-1.63868e-10	-1.27037
26529657	chr1:26529657:C:T	7.29875e-09	-1.59526	-0.371221
26530138	chr1:26530138:A:G	1.38106e-08	-1.63868e-10	-1.32875
26530180	chr1:26530180:C:G	3.0082e-08	0.75485	-1.3051
26531072	chr1:26531072:T:C	1.4986e-08	-1.63868e-10	-1.24707
26531365	chr1:26531365:G:T	1.43182e-08	-1.63868e-10	-1.29265
26531463	chr1:26531463:T:A	2.47049e-08	-0.0284092	-0.718774
26531621	chr1:26531621:G:T	1.64398e-08	-1.63868e-10	-1.15448
26532261	chr1:26532261:G:A	9.86378e-08	1.89815	-1.26088
26532288	chr1:26532288:C:T	7.30094e-08	1.64352	-1.30711
26532320	chr1:26532320:C:A	1.37894e-08	-1.63868e-10	-1.33028
26533164	chr1:26533164:C:G	2.36397e-08	-1.63868e-10	-0.791257
26533204	chr1:26533204:T:C	3.14865e-09	-1.47594	-1.33127
26533446	chr1:26533446:C:A	1.56797e-08	-1.63868e-10	-1.20182
26533522	chr1:26533522:A:C	1.31973e-07	-1.63868e-10	0.928414
26533845	chr1:26533845:C:T	2.02592e-08	-0.945576	-3.3421e-10
26534508	chr1:26534508:G:A	1.17963e-07	-0.765266	1.58145
26534541	chr1:26534541:G:C	1.6899e-08	-1.63868e-10	-1.12693
26534722	chr1:26534722:A:C	4.62341e-08	-1.63868e-10	-0.120466
26534790	chr1:26534790:C:T	1.46324e-08	-0.579887	-0.69106
26535444	chr1:26535444:G:A	2.30299e-08	-1.63868e-10	-0.817389
26535654	chr1:26535654:C:G	9.49355e-09	-1.74819	0.0446224
26535729	chr1:26535729:A:T	1.41122e-08	-1.63868e-10	-1.30714
26535736	chr1:26535736:G:C	4.30793e-07	0.0451536	2.06629
26535926	chr1:26535926:G:A	1.20614e-07	-1.63868e-10	0.838413
26536068	chr1:26536068:C:T	1.42811e-08	-1.63868e-10	-1.29525
26536073	chr1:26536073:G:A	1.45701e-07	-1.63868e-10	1.02737
26536208	chr1:26536208:A:G	1.47134e-08	-1.63868e-10	-1.26542
26536448	chr1:26536448:T:C	4.61773e-09	-1.21451	-1.20977
26537244	chr1:26537244:A:G	1.04837e-08	-0.457846	-1.14651
26537297	chr1:26537297:C:T	1.59409e-07	-1.63868e-10	1.11729
26537812	chr1:26537812:T:C	1.76983e-08	-1.63868e-10	-1.08071
26537926	chr1:26537926:C:T	1.82831e-08	-1.63868e-10	-1.0482
26538163	chr1:26538163:G:A	1.37845e-08	-1.63868e-10	-1.33064
26538356	chr1:26538356:A:G	2.64962e-08	-1.63868e-10	-0.677182
26538666	chr1:26538666:A:G	1.42256e-08	-1.63868e-10	-1.29914
26538994	chr1:26538994:C:G	1.8318e-08	-1.63868e-10	-1.0463
26539014	chr1:26539014:C:T	3.29749e-09	-1.64231	-1.11871
26539018	chr1:26539018:C:T	1.42303e-08	-1.63868e-10	-1.29881
26539197	chr1:26539197:G:A	2.49724e-08	-1.63868e-10	-0.736414
26539431	chr1:26539431:G:A	1.20709e-08	-1.74907	0.285683
26539480	chr1:26539480:T:C	5.84433e-09	-1.57011	-0.618603
26539879	chr1:26539879:C:T	1.90858e-08	-1.63868e-10	-1.00524
26540140	chr1:26540140:C:T	1.42303e-08	-1.63868e-10	-1.29881
26540232	chr1:26540232:G:A	2.37604e-08	-1.63868e-10	-0.786161
26540962	chr1:26540962:A:G	4.56401e-09	-1.1043	-1.33168
26542148	chr1:26542148:A:G	5.39796e-09	-1.07125	-1.19691
26542808	chr1:26542808:GC:G	2.45542e-08	-1.63868e-10	-0.7533
26543631	chr1:26543631:G:A	1.14636e-08	-1.51501	-3.3421e-10
26544165	chr1:26544165:C:T	1.49876e-08	-1.63868e-10	-1.24696
26544239	chr1:26544239:C:G	3.42011e-08	-1.74426	1.32234
26544312	chr1:26544312:A:T	2.15288e-08	-1.63868e-10	-0.884794
26545220	chr1:26545220:A:G	2.02932e-08	-1.63868e-10	-0.943897
26545322	chr1:26545322:C:A	1.95104e-08	-1.63868e-10	-0.983236
26545367	chr1:26545367:AG:A	1.73384e-08	-1.63868e-10	-1.10126
26545486	chr1:26545486:C:T	6.76961e-08	-1.63868e-10	0.260845
26545855	chr1:26545855:C:T	3.77593e-09	-1.35196	-1.27357
26545856	chr1:26545856:G:A	2.49652e-08	-1.63868e-10	-0.736701
26546063	chr1:26546063:A:G	4.25025e-08	-1.7527	1.54808
26546149	chr1:26546149:G:A	9.27287e-09	-1.72709	-3.3421e-10
26546341	chr1:26546341:G:A	5.88363e-07	-1.75011	4.17327
26546642	chr1:26546642:C:T	2.61699e-09	-1.66229	-1.32987
26546754	chr1:26546754:A:G	1.3647e-08	-0.842876	-0.497789
26547522	chr1:26547522:C:T	2.31795e-08	-1.63868e-10	-0.810913
26547584	chr1:26547584:C:T	1.37807e-08	-1.63868e-10	-1.33092
26547768	chr1:26547768:C:A	1.91782e-08	-1.63868e-10	-1.00041
26548942	chr1:26548942:A:G	5.12897e-09	-1.08134	-1.23794
26550036	chr1:26550036:C:T	2.31944e-08	-1.63868e-10	-0.810273
26550156	chr1:26550156:G:A	2.28999e-08	-1.63868e-10	-0.823051
26550367	chr1:26550367:A:G	7.92581e-08	-1.63868e-10	0.418526
26550384	chr1:26550384:A:G	2.65263e-09	-1.66652	-1.31212
26551217	chr1:26551217:G:A	1.51201e-08	-1.73046	0.492301
26551899	chr1:26551899:G:A	2.72225e-09	-1.67815	-1.27458
26552259	chr1:26552259:G:A	4.39933e-08	-1.63868e-10	-0.170147
26552934	chr1:26552934:T:C	2.07676e-08	-1.63868e-10	-0.920788
26553301	chr1:26553301:T:C	8.17976e-09	-0.857824	-0.994697
26553535	chr1:26553535:G:A	1.4634e-08	-1.63868e-10	-1.27083
26553797	chr1:26553797:C:T	8.60323e-07	-1.68686	4.48998
26554498	chr1:26554498:T:C	7.53847e-07	-1.72977	4.40077
26554838	chr1:26554838:G:A	1.56418e-08	-1.63868e-10	-1.20424
26555074	chr1:26555074:AG:A	2.42281e-07	-0.42404	1.95995
26555315	chr1:26555315:C:A	4.40441e-08	-1.75284	1.58384
26555367	chr1:26555367:C:T	5.07634e-09	-1.68767	-0.641923
26556219	chr1:26556219:C:T	5.1674e-09	-1.59701	-0.714802
26556243	chr1:26556243:G:A	3.51399e-07	-1.63868e-10	1.90774
26556374	chr1:26556374:G:A	3.54225e-07	-1.63868e-10	1.91575
26556886	chr1:26556886:G:A	1.95779e-06	3.62539	-3.3421e-10
26556919	chr1:26556919:C:T	2.11719e-08	-1.63868e-10	-0.90151
26556959	chr1:26556959:G:C	1.05648e-08	-1.59666	-3.3421e-10
26557020	chr1:26557020:A:C	4.06027e-09	-1.64279	-0.910142
26557381	chr1:26557381:G:T	1.54364e-08	-1.63868e-10	-1.21746
26557925	chr1:26557925:T:C	9.67817e-07	-1.7247	4.64556
26558070	chr1:26558070:C:G	2.32707e-08	-1.63868e-10	-0.806989
26558168	chr1:26558168:C:T	2.09177e-08	-0.913588	-3.3421e-10
26558185	chr1:26558185:G:A	1.56787e-08	-1.74528	0.543406
26558336	chr1:26558336:C:T	3.95617e-08	-1.63868e-10	-0.276323
26558373	chr1:26558373:G:A	3.2768e-07	-1.75146	3.58932
26559187	chr1:26559187:G:C	2.2661e-08	-1.63868e-10	-0.83354
26559569	chr1:26559569:G:A	2.20457e-08	-1.63868e-10	-0.861068
26560072	chr1:26560072:A:T	3.23622e-09	-1.4481	-1.33168
26560659	chr1:26560659:A:G	4.91764e-08	-1.73858	1.67981
26561101	chr1:26561101:T:C	4.90994e-08	-1.74805	1.68771
26562385	chr1:26562385:G:T	2.00313e-08	-1.63868e-10	-0.956886
26562517	chr1:26562517:A:G	1.42786e-08	-1.63868e-10	-1.29542
26562766	chr1:26562766:G:A	2.04124e-08	-1.63868e-10	-0.938043
26562786	chr1:26562786:A:G	3.09669e-08	-1.63868e-10	-0.521265
26563322	chr1:26563322:C:T	1.39404e-08	-1.63868e-10	-1.31939
26564345	chr1:26564345:G:A	5.27438e-08	-1.75334	1.7646
26564359	chr1:26564359:C:T	1.9697e-08	-1.71681	0.743097
26564413	chr1:26564413:C:T	4.5583e-07	-1.74333	3.91127
26564580	chr1:26564580:G:A	1.47007e-08	-1.63868e-10	-1.26629
26564780	chr1:26564780:TTTAA:T	1.05456e-06	-1.6993	4.706
26564869	chr1:26564869:T:G	4.7457e-08	-1.75228	1.65792
26564950	chr1:26564950:G:A	1.53268e-08	-1.63868e-10	-1.22458
26565239	chr1:26565239:G:A	1.93558e-08	-1.63868e-10	-0.991189
26565518	chr1:26565518:T:C	5.35442e-07	-1.74744	4.07635
26565599	chr1:26565599:C:T	5.67264e-07	-1.74481	4.13145
26565613	chr1:26565613:T:A	5.95663e-07	-1.74808	4.18357
26566576	chr1:26566576:T:C	9.78113e-07	-1.73261	4.66406
26566578	chr1:26566578:T:C	1.084e-07	-1.74177	2.47342
26566583	chr1:26566583:G:A	2.04542e-08	-1.63868e-10	-0.935995
26566738	chr1:26566738:C:T	1.1661e-06	-1.72801	4.83525
26566767	chr1:26566767:G:T	2.95565e-07	-0.055299	1.79
26566815	chr1:26566815:A:G	1.19046e-07	-1.73142	2.55675
26566920	chr1:26566920:C:T	9.83815e-09	-1.66792	-3.3421e-10
26567020	chr1:26567020:A:ACT	1.21269e-06	-1.729	4.87542
26567345	chr1:26567345:G:A	2.50675e-08	-1.71091	0.978296
26567466	chr1:26567466:C:T	5.00894e-07	-1.63868e-10	2.26221
26567476	chr1:26567476:G:A	1.81518e-06	3.54976	-3.3421e-10
26567659	chr1:26567659:A:G	1.44279e-08	-1.63868e-10	-1.28502
26568005	chr1:26568005:A:G	4.85034e-07	-1.63868e-10	2.23004
26568471	chr1:26568471:G:A	1.95806e-08	-1.63868e-10	-0.979643
26568840	chr1:26568840:A:G	4.28793e-08	-1.63868e-10	-0.195795
26568938	chr1:26568938:G:A	1.37705e-08	-1.63868e-10	-1.33165
26569311	chr1:26569311:A:G	8.89463e-07	-1.73814	4.57458
26571019	chr1:26571019:A:AG	7.68043e-07	-1.7416	4.43126
26572634	chr1:26572634:C:T	7.42842e-08	-1.75054	2.10426
26573180	chr1:26573180:C:G	4.61969e-09	-1.09652	-1.32733
26573196	chr1:26573196:C:A	4.48609e-09	-1.73477	-0.718427
26573247	chr1:26573247:C:T	2.35077e-08	-1.63868e-10	-0.796855
26574021	chr1:26574021:A:G	1.57753e-08	-1.19574	-3.3421e-10
26574217	chr1:26574217:G:A	3.08066e-09	-1.68586	-1.14318
26574244	chr1:26574244:C:G	1.06098e-08	-1.48134	-0.111064
26574314	chr1:26574314:G:A	3.48044e-09	-1.67231	-1.03471
26574429	chr1:26574429:A:T	5.41657e-09	-1.51478	-0.74994
26574516	chr1:26574516:G:A	1.09757e-08	-1.5585	-3.3421e-10
26574526	chr1:26574526:G:A	2.00797e-08	-1.63868e-10	-0.954475
26574532	chr1:26574532:C:T	1.52828e-08	-1.63868e-10	-1.22746
26574599	chr1:26574599:C:T	3.96171e-09	-1.30857	-1.26894
26574610	chr1:26574610:C:T	1.2431e-08	-1.43399	-3.3421e-10
26574828	chr1:26574828:G:A	5.93177e-09	-1.6695	-0.504359
26575185	chr1:26575185:C:T	2.31716e-08	-1.63868e-10	-0.811255
26575897	chr1:26575897:T:G	4.04685e-09	-1.75019	-0.806049
26576137	chr1:26576137:C:T	7.4544e-08	-0.50866	0.865866
26576203	chr1:26576203:A:T	3.78826e-09	-1.72868	-0.893601
26576583	chr1:26576583:G:A	2.57681e-08	-1.63868e-10	-0.705048
26576684	chr1:26576684:G:A	2.58158e-09	-1.67552	-1.33027
26576686	chr1:26576686:C:T	9.05922e-09	-1.7504	-3.3421e-10
26576921	chr1:26576921:C:T	7.60658e-09	-1.60888	-0.316294
26576947	chr1:26576947:G:A	2.08801e-08	-1.63868e-10	-0.915389
26577079	chr1:26577079:T:C	3.34579e-09	-1.47298	-1.2735
26578116	chr1:26578116:C:T	1.47288e-08	-1.63868e-10	-1.26438
26578169	chr1:26578169:G:A	9.03995e-09	-1.66019	-0.0923347
26578495	chr1:26578495:T:C	1.7833e-08	-1.63868e-10	-1.07313
26578547	chr1:26578547:T:C	3.14207e-09	-1.56252	-1.24678
26578745	chr1:26578745:A:G	4.26543e-09	-1.70455	-0.799086
26578825	chr1:26578825:G:A	1.43936e-08	-1.2874	-3.3421e-10
26578862	chr1:26578862:G:A	5.57014e-09	-1.57598	-0.660781
26579076	chr1:26579076:A:G	1.64827e-08	-1.74111	0.589233
26579257	chr1:26579257:C:T	1.38584e-08	-1.63868e-10	-1.32529
26579304	chr1:26579304:CA:C	4.26669e-09	-1.73405	-0.769292
26579595	chr1:26579595:G:A	1.3996e-08	-1.63868e-10	-1.31541
26579737	chr1:26579737:C:T	1.74201e-08	-1.63868e-10	-1.09656
26579777	chr1:26579777:G:T	1.5668e-08	-1.63868e-10	-1.20257
26580062	chr1:26580062:A:G	1.88738e-08	-1.63868e-10	-1.01641
26580095	chr1:26580095:A:G	4.96219e-09	-1.61459	-0.737751
26580453	chr1:26580453:T:A	1.52946e-08	-1.63868e-10	-1.22668
26580869	chr1:26580869:C:T	1.38486e-08	-1.63868e-10	-1.326
26581593	chr1:26581593:A:G	3.03826e-09	-1.64888	-1.19402
26581866	chr1:26581866:A:G	1.5872e-08	-1.63868e-10	-1.18963
26581959	chr1:26581959:G:A	2.03826e-08	-0.939502	-3.3421e-10
26582028	chr1:26582028:T:C	1.3264e-08	-1.67994	0.310811
26582566	chr1:26582566:A:G	6.08037e-09	-1.70415	-0.444968
26582656	chr1:26582656:C:G	2.88139e-09	-1.69087	-1.20504
26582720	chr1:26582720:A:G	4.07954e-08	-1.63868e-10	-0.245614
26583175	chr1:26583175:G:A	2.84978e-09	-1.73784	-1.1691
26583274	chr1:26583274:C:T	2.42685e-09	-1.74977	-1.31782
26583302	chr1:26583302:G:A	6.32482e-09	-0.787351	-1.32235
26583324	chr1:26583324:C:T	9.0629e-09	-1.74999	-3.3421e-10
26583699	chr1:26583699:T:C	2.9799e-08	-1.63868e-10	-0.55971
26584193	chr1:26584193:C:T	1.63457e-08	-1.63868e-10	-1.16022
26584622	chr1:26584622:C:T	1.41521e-08	-1.63868e-10	-1.30432
26585076	chr1:26585076:C:A	1.38052e-08	-1.63868e-10	-1.32914
26585657	chr1:26585657:T:C	1.61143e-08	-1.63868e-10	-1.17447
26585794	chr1:26585794:C:T	1.38398e-08	-1.63868e-10	-1.32663
26585991	chr1:26585991:C:T	1.41228e-08	-1.63868e-10	-1.3064
26586766	chr1:26586766:C:T	1.58162e-08	-1.63868e-10	-1.19315
26586814	chr1:26586814:A:C	1.48991e-08	-1.63868e-10	-1.25288
26587166	chr1:26587166:A:G	3.36957e-09	-1.43677	-1.30263
26587460	chr1:26587460:A:G	1.07911e-08	-1.57546	-3.3421e-10
26587664	chr1:26587664:T:TG	1.41132e-08	-1.63868e-10	-1.30707
26587868	chr1:26587868:C:A	2.54649e-09	-1.71151	-1.30796
26587959	chr1:26587959:C:T	1.40127e-08	-1.31422	-3.3421e-10
26588172	chr1:26588172:T:A	1.0366e-08	-1.61565	-3.3421e-10
26588306	chr1:26588306:C:T	1.89381e-08	-1.63868e-10	-1.01301
26589790	chr1:26589790:G:A	1.41659e-08	-1.63868e-10	-1.30334
26590164	chr1:26590164:A:G	2.84723e-09	-1.57633	-1.3315
26590316	chr1:26590316:C:T	2.09223e-08	-1.63868e-10	-0.91337
26590523	chr1:26590523:A:G	2.82867e-09	-1.58532	-1.32905
26590755	chr1:26590755:C:T	2.77093e-09	-1.6044	-1.3306
26591346	chr1:26591346:AC:A	2.76138e-09	-1.61523	-1.32322
26591501	chr1:26591501:C:T	3.42794e-08	-1.63868e-10	-0.41964
26591628	chr1:26591628:G:A	1.07161e-08	-1.58244	-3.3421e-10
26592414	chr1:26592414:T:C	1.77346e-08	-1.63868e-10	-1.07867
26592506	chr1:26592506:T:C	1.71589e-08	-1.63868e-10	-1.11167
26592923	chr1:26592923:C:T	2.71249e-09	-1.62631	-1.33001
26593021	chr1:26593021:G:T	9.63514e-09	-1.68877	-3.3421e-10
26593251	chr1:26593251:G:A	6.54482e-08	-1.63868e-10	0.227075
26593745	chr1:26593745:G:C	1.52415e-08	-1.63868e-10	-1.23016
26594951	chr1:26594951:T:C	1.41455e-08	-1.63868e-10	-1.30479
26594972	chr1:26594972:A:T	3.0105e-09	-1.55536	-1.29672
26597050	chr1:26597050:C:T	1.50156e-08	-1.63868e-10	-1.2451
26598045	chr1:26598045:T:C	1.55227e-08	-1.63868e-10	-1.21188
26598390	chr1:26598390:T:C	1.56382e-08	-1.63868e-10	-1.20447
26599283	chr1:26599283:TA:T	1.37762e-08	-1.63868e-10	-1.33124
26599702	chr1:26599702:TA:T	2.6774e-08	-1.63868e-10	-0.666751
26600053	chr1:26600053:T:A	4.80107e-09	-1.17286	-1.21248
26600362	chr1:26600362:C:T	1.72491e-08	-1.63868e-10	-1.10643
26600502	chr1:26600502:T:C	1.07571e-08	-0.314816	-1.2638
26600859	chr1:26600859:A:G	1.4117e-08	-1.3068	-3.3421e-10
26601359	chr1:26601359:C:A	1.79157e-08	-1.63868e-10	-1.06851
26601507	chr1:26601507:G:A	1.7588e-08	-1.63868e-10	-1.08697
26601752	chr1:26601752:C:T	7.626e-09	-0.634604	-1.28802
26601962	chr1:26601962:G:A	9.57176e-09	-1.69537	-3.3421e-10
26602033	chr1:26602033:C:T	1.54393e-08	-1.63868e-10	-1.21727
26602056	chr1:26602056:T:C	2.05788e-08	-1.63868e-10	-0.929924
26602176	chr1:26602176:G:A	2.92849e-08	-0.577112	-3.3421e-10
26602453	chr1:26602453:A:G	1.05036e-08	-1.60246	-3.3421e-10
26602853	chr1:26602853:A:G	4.62372e-09	-1.20759	-1.21539
26603086	chr1:26603086:T:C	1.09402e-08	-0.288461	-1.27328
26603625	chr1:26603625:C:G	1.5477e-08	-1.63868e-10	-1.21483
26603840	chr1:26603840:A:G	2.58209e-08	-1.63868e-10	-0.702998
26605619	chr1:26605619:T:A	9.63576e-09	-0.42383	-1.26487
26605859	chr1:26605859:C:T	1.69554e-08	-1.63868e-10	-1.12359
26606265	chr1:26606265:A:C	1.0422e-08	-1.47248	-0.137786
26606427	chr1:26606427:C:T	1.50042e-08	-1.63868e-10	-1.24586
26606438	chr1:26606438:G:C	1.3051e-08	-1.38532	-3.3421e-10
26606686	chr1:26606686:T:C	1.66613e-08	-1.63868e-10	-1.1411
26606745	chr1:26606745:C:T	1.34297e-07	0.945868	-3.3421e-10
26607081	chr1:26607081:G:C	1.30261e-08	-1.38723	-3.3421e-10
26607100	chr1:26607100:AC:A	1.4342e-08	-1.29099	-3.3421e-10
26607165	chr1:26607165:C:G	1.02429e-08	-0.359851	-1.26775
26608351	chr1:26608351:T:G	1.08257e-08	-1.57226	-3.3421e-10
26608967	chr1:26608967:G:A	1.7597e-08	-1.63868e-10	-1.08645
26609057	chr1:26609057:C:A	1.43187e-08	-1.63868e-10	-1.29262
26609222	chr1:26609222:A:G	1.85614e-08	-1.63868e-10	-1.0331
26609588	chr1:26609588:C:T	2.61851e-08	-1.63868e-10	-0.688994
26609604	chr1:26609604:G:A	1.66652e-08	0.182332	-1.32319
26610070	chr1:26610070:G:A	1.71355e-08	-1.63868e-10	-1.11303
26610085	chr1:26610085:C:T	1.05822e-08	-0.312242	-1.28277
26610283	chr1:26610283:A:T	1.17652e-08	-0.162839	-1.3262
26612343	chr1:26612343:G:A	2.81642e-08	-1.63868e-10	-0.616133
26612623	chr1:26612623:G:A	1.32993e-08	-0.0863328	-1.28014
26613175	chr1:26613175:A:AT	3.42407e-08	-1.63868e-10	-0.420768
26613552	chr1:26613552:T:A	9.48482e-09	-1.70449	-3.3421e-10
26613817	chr1:26613817:G:T	1.43198e-08	-1.63868e-10	-1.29254
26614190	chr1:26614190:A:G	5.73382e-09	-1.542	-0.665804
26614660	chr1:26614660:G:A	1.08714e-08	-1.56805	-3.3421e-10
26614747	chr1:26614747:A:G	1.44312e-08	-1.63868e-10	-1.28479
26614945	chr1:26614945:C:T	4.71778e-09	-1.22751	-1.17534
26615395	chr1:26615395:T:TTA	1.45185e-08	-0.00914233	-1.26962
26615506	chr1:26615506:C:T	2.62096e-08	-1.63868e-10	-0.688059
26615744	chr1:26615744:G:A	2.93258e-08	-1.63868e-10	-0.575715
26615772	chr1:26615772:G:A	1.7505e-08	-1.63868e-10	-1.0917
26618074	chr1:26618074:C:T	1.40256e-08	-1.63868e-10	-1.3133
26618438	chr1:26618438:C:T	1.48612e-08	-1.63868e-10	-1.25543
26618796	chr1:26618796:G:GTGAA	1.63385e-08	-1.63868e-10	-1.16066
26618837	chr1:26618837:G:A	2.50713e-08	-1.63868e-10	-0.732458
26619221	chr1:26619221:T:C	1.39326e-08	-1.63868e-10	-1.31995
26619675	chr1:26619675:A:G	5.07288e-09	-1.64697	-0.683308
26620121	chr1:26620121:A:AT	1.37859e-08	-1.63868e-10	-1.33054
26621348	chr1:26621348:G:C	5.34682e-09	-1.05475	-1.22293
26621596	chr1:26621596:C:T	5.68469e-09	-1.05368	-1.16273
26622088	chr1:26622088:A:AC	1.48823e-08	-1.63868e-10	-1.25401
26622265	chr1:26622265:T:C	1.39211e-08	-1.63868e-10	-1.32078
26623321	chr1:26623321:A:G	1.47589e-08	-1.63868e-10	-1.26234
26624638	chr1:26624638:T:C	2.19847e-08	-1.63868e-10	-0.863838
26624741	chr1:26624741:C:T	1.40665e-08	-1.63868e-10	-1.31038
26625273	chr1:26625273:T:C	1.65846e-08	-1.63868e-10	-1.14571
26625342	chr1:26625342:T:C	1.42318e-08	-1.63868e-10	-1.2987
26625499	chr1:26625499:G:A	2.49541e-08	-1.63868e-10	-0.737144
26627141	chr1:26627141:G:T	1.78587e-08	-1.63868e-10	-1.07169
26627805	chr1:26627805:T:G	5.24212e-09	-1.38085	-0.916611
26628048	chr1:26628048:G:C	1.80729e-08	-1.63868e-10	-1.05977
26628423	chr1:26628423:AG:A	2.3187e-08	-1.63868e-10	-0.810592
26629683	chr1:26629683:C:T	1.7826e-08	-1.63868e-10	-1.07353
26630414	chr1:26630414:A:C	1.38064e-08	-1.63868e-10	-1.32905
26631293	chr1:26631293:A:G	1.46934e-08	-1.63868e-10	-1.26679
26631370	chr1:26631370:G:A	9.06039e-09	-1.75027	-3.3421e-10
26631840	chr1:26631840:C:G	1.37702e-08	-1.63868e-10	-1.33167
26631991	chr1:26631991:G:A	1.89245e-08	-1.63868e-10	-1.01372
26633079	chr1:26633079:G:A	1.78837e-08	-1.63868e-10	-1.07029
26633212	chr1:26633212:T:C	1.37798e-08	-1.63868e-10	-1.33098
26633920	chr1:26633920:G:C	4.7737e-09	-1.26218	-1.12889
26634179	chr1:26634179:T:A	1.1486e-08	-1.51305	-3.3421e-10
26634802	chr1:26634802:G:A	1.37949e-08	-1.63868e-10	-1.32989
26634865	chr1:26634865:A:G	1.40741e-08	-1.63868e-10	-1.30985
26635007	chr1:26635007:G:A	1.4374e-08	-1.63868e-10	-1.28876
26635927	chr1:26635927:G:A	1.2055e-07	-1.63868e-10	0.83788
26637689	chr1:26637689:A:G	1.3781e-08	-1.63868e-10	-1.33089
26638393	chr1:26638393:G:A	9.03819e-09	-1.75272	-3.3421e-10
26638443	chr1:26638443:G:A	9.05514e-09	-1.75085	-3.3421e-10
26639185	chr1:26639185:C:T	1.26058e-08	-1.42003	-3.3421e-10
26639804	chr1:26639804:C:T	1.74031e-08	-1.63868e-10	-1.09753
26639935	chr1:26639935:G:A	1.38436e-08	-1.63868e-10	-1.32636
26640009	chr1:26640009:G:C	1.61985e-08	-1.63868e-10	-1.16927
26640176	chr1:26640176:C:T	3.18787e-08	-1.63868e-10	-0.492245
26640259	chr1:26640259:C:T	1.90525e-08	-1.63868e-10	-1.00698
26640260	chr1:26640260:A:G	1.86831e-08	-1.63868e-10	-1.02657
26642064	chr1:26642064:G:A	1.02557e-08	-1.62635	-3.3421e-10
26642627	chr1:26642627:C:T	1.2195e-08	-1.33516	-0.117998
26642691	chr1:26642691:G:A	1.37731e-08	-1.63868e-10	-1.33147
26643075	chr1:26643075:T:TAATC	1.88417e-08	-1.63868e-10	-1.01811
26643129	chr1:26643129:G:A	1.38037e-08	-1.63868e-10	-1.32925
26643596	chr1:26643596:G:A	7.1353e-09	-1.607	-0.382128
26643851	chr1:26643851:T:C	1.45308e-08	-1.63868e-10	-1.27791
26644077	chr1:26644077:C:T	2.73233e-08	-1.63868e-10	-0.646443
26644117	chr1:26644117:T:G	4.96198e-08	-1.63868e-10	-0.0497929
26644933	chr1:26644933:C:T	1.37993e-08	-1.63868e-10	-1.32957
26646014	chr1:26646014:T:C	1.3775e-08	-1.63868e-10	-1.33133
26646533	chr1:26646533:G:A	1.38065e-08	-1.63868e-10	-1.32905
26647745	chr1:26647745:CAA:C	6.2326e-09	-1.53226	-0.59213
26647848	chr1:26647848:C:A	1.56703e-08	-1.63868e-10	-1.20241
26647862	chr1:26647862:C:T	1.43513e-08	-1.63868e-10	-1.29035
26649126	chr1:26649126:T:A	1.48002e-08	-1.63868e-10	-1.25955
26649933	chr1:26649933:G:A	3.03751e-09	-1.72295	-1.1202
26651616	chr1:26651616:A:G	1.44566e-08	-1.63868e-10	-1.28303
26654537	chr1:26654537:A:G	6.08213e-08	0.153756	-3.3421e-10
26654560	chr1:26654560:G:T	1.18651e-08	-1.48058	-3.3421e-10
26654988	chr1:26654988:T:C	2.40901e-08	0.240694	-1.01308
26656131	chr1:26656131:C:T	1.38267e-08	-1.63868e-10	-1.32758
26656578	chr1:26656578:G:A	1.01517e-08	-1.63654	-3.3421e-10
26656804	chr1:26656804:T:C	1.68342e-08	-1.63868e-10	-1.13077
26656997	chr1:26656997:G:A	2.79641e-08	-1.63868e-10	-0.623263
26657021	chr1:26657021:C:T	9.12863e-09	-1.74277	-3.3421e-10
26657634	chr1:26657634:A:G	1.49172e-08	-1.63868e-10	-1.25167
26657946	chr1:26657946:G:A	1.67692e-08	-1.63868e-10	-1.13464
26658004	chr1:26658004:G:A	9.54901e-09	-1.69775	-3.3421e-10
26659405	chr1:26659405:G:A	1.00125e-08	-1.65035	-3.3421e-10
26660252	chr1:26660252:T:C	1.68684e-08	-1.63868e-10	-1.12874
26660342	chr1:26660342:G:C	1.74317e-08	-1.63868e-10	-1.0959
26661155	chr1:26661155:A:G	5.29818e-08	0.0157656	-3.3421e-10
26661372	chr1:26661372:A:G	4.01417e-08	-1.63868e-10	-0.261767
26661700	chr1:26661700:T:C	5.65182e-08	0.0803792	-3.3421e-10
26661704	chr1:26661704:C:T	1.24241e-08	-1.43455	-3.3421e-10
26661871	chr1:26661871:T:C	1.46161e-08	-1.63868e-10	-1.27206
26661875	chr1:26661875:C:T	1.28245e-08	-1.40283	-3.3421e-10
26661983	chr1:26661983:T:G	1.04682e-08	-1.60584	-3.3421e-10
26663616	chr1:26663616:G:A	2.193e-07	-0.967514	2.40377
26665257	chr1:26665257:A:C	1.50168e-08	-1.63868e-10	-1.24501
26666204	chr1:26666204:C:T	3.00706e-09	-1.70186	-1.15137
26667754	chr1:26667754:A:T	3.92081e-08	0.477781	-0.763082
26667978	chr1:26667978:G:T	1.50595e-08	-1.63868e-10	-1.24218
26668271	chr1:26668271:A:G	2.24488e-08	0.380866	-1.22381
26669569	chr1:26669569:G:A	1.40342e-08	-1.63868e-10	-1.31269
26669688	chr1:26669688:G:A	6.58326e-09	-0.740206	-1.32945
26669908	chr1:26669908:T:C	1.59618e-08	-1.63868e-10	-1.18398
26670393	chr1:26670393:A:T	1.86127e-08	-1.63868e-10	-1.03034
26671431	chr1:26671431:T:G	9.90887e-09	-0.820278	-0.840475
26671765	chr1:26671765:G:A	1.35603e-08	-1.34704	-3.3421e-10
26672324	chr1:26672324:C:T	1.51127e-08	-0.390074	-0.848574
26672975	chr1:26672975:C:T	1.28557e-08	-0.411135	-0.989258
26673473	chr1:26673473:A:G	1.97947e-08	-1.63868e-10	-0.968771
26673744	chr1:26673744:A:G	3.31751e-08	0.553102	-1.00549
26673871	chr1:26673871:G:A	9.20792e-09	-1.73412	-3.3421e-10
26674088	chr1:26674088:G:A	4.78145e-07	3.20483	-0.989099
26674658	chr1:26674658:G:A	1.40609e-08	-1.63868e-10	-1.31079
26675220	chr1:26675220:A:G	3.25713e-07	2.86618	-1.03434
26676156	chr1:26676156:T:C	2.16406e-07	2.74461	-1.32164
26677769	chr1:26677769:G:A	1.29993e-08	-1.38929	-3.3421e-10
26678099	chr1:26678099:T:C	9.1535e-09	-1.74005	-3.3421e-10
26680694	chr1:26680694:G:A	1.9439e-08	-1.63868e-10	-0.986904
26681776	chr1:26681776:T:C	2.81157e-07	2.72708	-1.04235
26681820	chr1:26681820:G:A	1.98292e-08	-1.63868e-10	-0.967027
26682541	chr1:26682541:A:C	1.38959e-08	-1.63868e-10	-1.32259
26683055	chr1:26683055:T:C	1.78978e-08	-1.63868e-10	-1.0695
26683260	chr1:26683260:T:C	6.03143e-08	0.145385	-3.3421e-10
26683437	chr1:26683437:T:G	1.42977e-08	-1.63868e-10	-1.29409
26683734	chr1:26683734:G:C	2.01092e-08	-1.63868e-10	-0.953007
26684958	chr1:26684958:A:G	2.69756e-07	2.74655	-1.10322
26685042	chr1:26685042:T:C	3.86161e-09	-1.39731	-1.20579
26685182	chr1:26685182:A:G	1.51722e-08	-1.63868e-10	-1.23472
26685666	chr1:26685666:G:A	2.49822e-08	-1.63868e-10	-0.736019
26686671	chr1:26686671:A:T	2.53553e-08	-0.721194	-3.3421e-10
26687105	chr1:26687105:C:G	2.68265e-08	-0.664792	-3.3421e-10
26687425	chr1:26687425:G:A	2.11073e-08	-0.904566	-3.3421e-10
26687499	chr1:26687499:A:G	1.43942e-08	-1.63868e-10	-1.28736
26687599	chr1:26687599:G:A	6.78359e-09	-0.859964	-1.17971
26688847	chr1:26688847:A:T	3.43198e-09	-1.49175	-1.2293
26689864	chr1:26689864:G:A	1.5655e-08	-1.63868e-10	-1.2034
26691266	chr1:26691266:TTTG:T	9.05397e-09	-1.75098	-3.3421e-10
26691718	chr1:26691718:A:T	3.42154e-07	3.0839	-1.20282
26692009	chr1:26692009:C:T	1.17947e-08	-1.48654	-3.3421e-10
26693253	chr1:26693253:T:C	2.52639e-07	2.8616	-1.28383
26693521	chr1:26693521:C:T	6.10306e-09	-1.00242	-1.14297
26693642	chr1:26693642:C:T	5.06998e-07	3.40082	-1.12649
26694100	chr1:26694100:T:C	4.64854e-07	3.3974	-1.20986
26694183	chr1:26694183:G:A	1.54841e-08	-1.63868e-10	-1.21437
26694476	chr1:26694476:G:C	6.12153e-08	-1.63868e-10	0.160214
26695193	chr1:26695193:G:A	5.27948e-09	-1.23079	-1.05957
26695894	chr1:26695894:T:C	1.60244e-08	-1.63868e-10	-1.18007
26696761	chr1:26696761:C:T	5.78387e-07	-1.63868e-10	2.40606
26698503	chr1:26698503:A:G	2.60513e-08	-1.63868e-10	-0.694116
26699127	chr1:26699127:A:C	3.86929e-09	-1.54387	-1.05724
26699449	chr1:26699449:C:G	7.89434e-07	3.51536	-0.798224
26699624	chr1:26699624:T:C	1.4112e-08	-1.63868e-10	-1.30716
26700833	chr1:26700833:C:T	3.39994e-09	-1.51054	-1.21989
26701730	chr1:26701730:A:G	4.08013e-07	3.32385	-1.26673
26701808	chr1:26701808:A:G	4.69603e-07	3.31514	-1.11744
26701941	chr1:26701941:C:G	1.6092e-08	-1.63868e-10	-1.17586
26702773	chr1:26702773:T:C	1.63784e-08	-1.15822	-3.3421e-10
26703159	chr1:26703159:T:C	6.65276e-07	-1.63868e-10	2.54602
26703371	chr1:26703371:A:G	1.41101e-08	-1.63868e-10	-1.30729
26703571	chr1:26703571:T:TA	1.40624e-08	-1.31068	-3.3421e-10
26704397	chr1:26704397:CAA:C	1.40752e-08	-1.63868e-10	-1.30977
26704477	chr1:26704477:G:T	1.69278e-08	-1.12523	-3.3421e-10
26704541	chr1:26704541:A:G	6.74939e-09	-0.713697	-1.33103
26706614	chr1:26706614:A:G	2.53799e-08	-1.63868e-10	-0.720225
26707705	chr1:26707705:A:G	2.4799e-08	-1.63868e-10	-0.74338
26707898	chr1:26707898:A:C	5.22832e-07	3.47087	-1.16579
26708612	chr1:26708612:G:A	3.65488e-09	-1.44018	-1.21794
26708818	chr1:26708818:C:G	4.93908e-07	3.41513	-1.16696
26708941	chr1:26708941:C:T	1.39652e-08	-1.31761	-3.3421e-10
26709671	chr1:26709671:G:A	2.82271e-07	2.98192	-1.29324
26709981	chr1:26709981:G:A	5.41453e-07	3.49715	-1.15708
26710207	chr1:26710207:G:A	3.83367e-07	3.0913	-1.09649
26710663	chr1:26710663:T:G	4.3235e-07	3.26469	-1.14963
26710750	chr1:26710750:G:A	1.39147e-08	-1.63868e-10	-1.32124
26711084	chr1:26711084:A:G	4.15469e-07	3.24854	-1.17332
26711236	chr1:26711236:A:G	3.11398e-08	-1.63868e-10	-0.515696
26711498	chr1:26711498:A:G	5.26462e-07	3.47499	-1.16299
26711506	chr1:26711506:A:G	1.8848e-08	-1.63868e-10	-1.01778
26711725	chr1:26711725:T:C	4.74977e-07	3.37578	-1.16669
26711940	chr1:26711940:G:C	3.53988e-08	-0.387505	-3.3421e-10
26713248	chr1:26713248:A:G	1.39147e-08	-1.63868e-10	-1.32124
26713904	chr1:26713904:T:C	1.39168e-08	-1.63868e-10	-1.32108
26714018	chr1:26714018:T:C	5.08763e-07	3.42791	-1.15011
26715165	chr1:26715165:TTTTATC:T	1.68513e-08	-1.63868e-10	-1.12975
26715223	chr1:26715223:T:C	8.24922e-09	-0.84507	-0.998995
26715275	chr1:26715275:A:G	1.38112e-08	-1.63868e-10	-1.3287
26715526	chr1:26715526:C:T	1.40278e-08	-1.63868e-10	-1.31314
26716281	chr1:26716281:CACTT:C	2.07664e-08	-1.63868e-10	-0.920845
26716977	chr1:26716977:T:C	3.85538e-09	-1.53831	-1.0664
26717170	chr1:26717170:G:A	1.3872e-08	-1.63868e-10	-1.32431
26718775	chr1:26718775:T:A	1.10509e-08	-1.55167	-3.3421e-10
26719678	chr1:26719678:C:T	1.21472e-08	-1.45708	-3.3421e-10
26720491	chr1:26720491:G:A	1.09131e-07	2.06892	-1.33055
26720808	chr1:26720808:G:A	1.67145e-08	-1.63868e-10	-1.1379
26720810	chr1:26720810:A:G	9.07364e-09	-1.74881	-3.3421e-10
26721033	chr1:26721033:G:A	5.80873e-07	3.49512	-1.08477
26721319	chr1:26721319:C:G	1.37713e-08	-1.63868e-10	-1.3316
26721402	chr1:26721402:A:G	5.60836e-07	3.51364	-1.13839
26721463	chr1:26721463:A:G	5.52088e-07	3.4441	-1.08457
26723204	chr1:26723204:G:A	1.41907e-08	-1.63868e-10	-1.30159
26723962	chr1:26723962:G:A	5.45865e-08	0.0456037	-3.3421e-10
26724581	chr1:26724581:T:C	1.48866e-08	-1.63868e-10	-1.25372
26724732	chr1:26724732:A:G	6.4957e-07	3.35944	-0.837309
26724828	chr1:26724828:G:A	4.67145e-07	3.33224	-1.13979
26725589	chr1:26725589:G:A	1.4955e-08	-1.63868e-10	-1.24914
26725756	chr1:26725756:G:A	5.7816e-07	3.48974	-1.08408
26725856	chr1:26725856:T:G	1.79132e-08	-1.63868e-10	-1.06864
26726121	chr1:26726121:T:C	5.19086e-07	3.42273	-1.12485
26726219	chr1:26726219:A:C	3.50936e-07	3.21597	-1.30955
26727525	chr1:26727525:A:G	4.7963e-07	3.3053	-1.08647
26727633	chr1:26727633:G:A	3.82571e-09	-1.48658	-1.12586
26728289	chr1:26728289:G:C	4.41883e-07	3.26164	-1.12477
26728338	chr1:26728338:A:G	1.67021e-08	-1.63868e-10	-1.13865
26730152	chr1:26730152:G:A	6.26677e-07	3.60977	-1.12352
26730715	chr1:26730715:A:G	2.27199e-08	-1.63868e-10	-0.830943
26731130	chr1:26731130:A:C	4.94067e-07	3.42756	-1.17907
26733269	chr1:26733269:A:T	3.30518e-07	3.13672	-1.29024
26734515	chr1:26734515:G:A	1.82188e-08	-1.63868e-10	-1.05173
26735112	chr1:26735112:C:T	2.01976e-08	-1.63868e-10	-0.948621
26736052	chr1:26736052:T:C	3.50525e-07	3.17129	-1.26604
26736928	chr1:26736928:C:T	4.9939e-07	3.39221	-1.133
26737588	chr1:26737588:G:A	1.72155e-08	-1.63868e-10	-1.10837
26737891	chr1:26737891:G:T	4.07738e-09	-1.54754	-1.00119
26738708	chr1:26738708:G:A	6.17796e-07	3.58458	-1.1126
26740926	chr1:26740926:G:A	1.6871e-08	-1.63868e-10	-1.12859
26741049	chr1:26741049:C:T	1.68803e-08	-1.63868e-10	-1.12803
26741306	chr1:26741306:T:C	1.45782e-08	-1.63868e-10	-1.27466
26741711	chr1:26741711:C:T	8.16574e-07	2.67233	0.078608
26741747	chr1:26741747:C:T	5.10837e-07	3.41883	-1.13697
26742480	chr1:26742480:A:G	6.02253e-07	3.53296	-1.08647
26742568	chr1:26742568:C:G	1.78395e-08	-1.63868e-10	-1.07277
26742678	chr1:26742678:T:C	5.51467e-07	3.43333	-1.07493
26744038	chr1:26744038:T:C	5.36363e-07	3.41719	-1.08656
26744132	chr1:26744132:T:C	2.61457e-09	-1.75129	-1.24179
26744377	chr1:26744377:T:C	1.65529e-08	-1.14762	-3.3421e-10
26746558	chr1:26746558:C:CA	1.4574e-08	-1.63868e-10	-1.27495
26747713	chr1:26747713:G:T	2.21814e-08	-1.63868e-10	-0.85493
26747851	chr1:26747851:AAAAC:A	3.04953e-07	2.75824	-0.99226
26748923	chr1:26748923:G:C	4.41633e-09	-1.75211	-0.716762
26749193	chr1:26749193:G:A	6.25488e-07	3.5625	-1.07815
26750092	chr1:26750092:G:A	1.65854e-08	-1.63868e-10	-1.14566
26751907	chr1:26751907:A:G	1.39023e-08	-1.63868e-10	-1.32213
26752685	chr1:26752685:C:T	5.28435e-07	3.46521	-1.14948
26752775	chr1:26752775:T:A	1.38615e-08	-1.63868e-10	-1.32507
26753403	chr1:26753403:A:G	5.0882e-07	3.35627	-1.07836
26753440	chr1:26753440:T:C	5.52299e-07	3.44576	-1.08585
26755888	chr1:26755888:C:T	1.86331e-08	-1.63868e-10	-1.02924
26756305	chr1:26756305:C:T	1.43588e-08	-1.63868e-10	-1.28982
26756331	chr1:26756331:G:A	9.18533e-09	-1.73658	-3.3421e-10
26756595	chr1:26756595:A:C	2.45382e-08	-1.63868e-10	-0.753953
26756726	chr1:26756726:G:A	1.67197e-08	-1.63868e-10	-1.1376
26756802	chr1:26756802:A:G	9.34399e-09	-1.71945	-3.3421e-10
26756915	chr1:26756915:T:G	2.64929e-09	-1.67452	-1.30537
26756991	chr1:26756991:T:C	2.85532e-09	-1.57633	-1.32867
26757510	chr1:26757510:G:A	1.45199e-08	-1.63868e-10	-1.27866
26758084	chr1:26758084:A:G	4.1636e-09	-1.75076	-0.77704
26759057	chr1:26759057:TA:T	1.59689e-08	-1.18354	-3.3421e-10
26759071	chr1:26759071:T:C	4.24304e-07	3.23662	-1.14035
26759736	chr1:26759736:G:C	4.08728e-07	3.36127	-1.3024
26760698	chr1:26760698:T:A	2.75398e-08	0.605094	-1.24364
26761777	chr1:26761777:G:A	5.38419e-07	3.5623	-1.22785
26761870	chr1:26761870:A:G	3.67428e-09	-1.45729	-1.19554
26762616	chr1:26762616:TA:T	1.39838e-08	-1.63868e-10	-1.31629
26762955	chr1:26762955:G:C	5.24713e-07	3.49637	-1.1877
26763094	chr1:26763094:C:A	1.53885e-08	-1.63868e-10	-1.22057
26763642	chr1:26763642:C:T	1.38229e-08	-1.63868e-10	-1.32786
26764281	chr1:26764281:A:T	3.84462e-07	3.30779	-1.31013
26765006	chr1:26765006:GC:G	8.30442e-09	-0.505867	-1.33153
26765381	chr1:26765381:G:A	7.73186e-07	-1.63868e-10	2.69634
26765412	chr1:26765412:C:T	2.56987e-08	-0.707745	-3.3421e-10
26765491	chr1:26765491:A:C	3.13552e-07	3.0932	-1.29942
26765821	chr1:26765821:A:G	4.2938e-08	1.11773	-1.31216
26765831	chr1:26765831:T:C	6.47167e-07	3.38526	-0.86684
26765983	chr1:26765983:A:G	9.11093e-09	-1.74471	-3.3421e-10
26767166	chr1:26767166:A:G	2.51101e-08	-0.944523	0.213608
26767665	chr1:26767665:A:G	1.37234e-07	2.29368	-1.32617
26768641	chr1:26768641:A:G	5.34632e-07	3.45415	-1.12675
26770902	chr1:26770902:C:CT	9.11647e-09	-1.7441	-3.3421e-10
26771024	chr1:26771024:A:G	3.53212e-09	-1.51401	-1.17827
26771045	chr1:26771045:G:C	2.27525e-08	-1.63868e-10	-0.829511
26771828	chr1:26771828:G:A	3.61188e-07	3.23546	-1.30024
26773197	chr1:26773197:C:A	1.55445e-08	-1.63868e-10	-1.21048
26773752	chr1:26773752:C:T	8.33158e-08	0.468455	-3.3421e-10
26775584	chr1:26775584:G:A	1.65978e-08	-1.63868e-10	-1.14491
26775697	chr1:26775697:A:G	1.53599e-08	-1.63868e-10	-1.22242
26776046	chr1:26776046:C:T	1.35827e-08	-0.232639	-1.11275
26776337	chr1:26776337:T:C	4.79438e-07	3.3486	-1.13017
26778119	chr1:26778119:G:A	5.15548e-09	-1.0084	-1.30573
26778121	chr1:26778121:T:C	1.69113e-07	2.49607	-1.31969
26778568	chr1:26778568:C:T	5.70078e-07	3.50121	-1.10962
26781648	chr1:26781648:A:T	5.6638e-07	3.52819	-1.14311
26781754	chr1:26781754:T:C	3.87366e-07	3.28949	-1.2843
26782609	chr1:26782609:G:A	1.44588e-08	-1.63868e-10	-1.28288
26782951	chr1:26782951:C:T	9.3283e-09	-1.72113	-3.3421e-10
26783086	chr1:26783086:C:T	1.56868e-08	-1.63868e-10	-1.20137
26783593	chr1:26783593:C:CACTA	1.56661e-08	-1.63868e-10	-1.20268
26784307	chr1:26784307:C:T	1.87009e-08	-1.63868e-10	-1.02561
26784550	chr1:26784550:T:A	1.83231e-08	-1.63868e-10	-1.04602
26784941	chr1:26784941:A:C	1.55584e-08	-1.20958	-3.3421e-10
26785136	chr1:26785136:A:G	1.83475e-08	-1.63868e-10	-1.04469
26785681	chr1:26785681:A:G	1.58547e-08	-1.63868e-10	-1.19072
26786021	chr1:26786021:T:C	1.5985e-08	-1.63868e-10	-1.18253
26787242	chr1:26787242:A:G	3.94166e-08	-0.279996	-3.3421e-10
26787521	chr1:26787521:T:C	4.9919e-07	3.5835	-1.32469
26787956	chr1:26787956:G:A	5.50216e-07	3.55975	-1.20362
26788471	chr1:26788471:G:A	4.61062e-08	-0.123237	-3.3421e-10
26789959	chr1:26789959:G:A	1.41704e-08	-1.63868e-10	-1.30303
26789972	chr1:26789972:C:T	3.12349e-09	-1.73451	-1.08072
26791347	chr1:26791347:A:G	2.75495e-08	-1.63868e-10	-0.638199
26791680	chr1:26791680:T:C	4.24143e-07	3.38853	-1.29265
26791807	chr1:26791807:C:A	1.71023e-08	-1.63868e-10	-1.11497
26792283	chr1:26792283:G:A	1.72089e-08	-1.10876	-3.3421e-10
26793706	chr1:26793706:A:G	1.44647e-08	-1.63868e-10	-1.28247
26794135	chr1:26794135:C:T	1.60395e-08	-1.63868e-10	-1.17913
26794649	chr1:26794649:C:T	1.4744e-08	-1.63868e-10	-1.26335
26795439	chr1:26795439:G:A	5.59974e-08	0.0711214	-3.3421e-10
26795907	chr1:26795907:G:A	1.76592e-08	-1.63868e-10	-1.08293
26796649	chr1:26796649:G:T	1.98157e-08	-0.76151	-0.206201
26797373	chr1:26797373:G:A	3.45776e-09	-1.56971	-1.14385
26798054	chr1:26798054:A:G	3.61977e-07	3.17174	-1.23435
26799286	chr1:26799286:T:C	4.07415e-08	-1.63868e-10	-0.246938
26799804	chr1:26799804:A:G	1.51196e-08	-1.63868e-10	-1.23819
26800194	chr1:26800194:T:G	1.3833e-08	-1.63868e-10	-1.32713
26800452	chr1:26800452:T:C	1.07143e-08	-1.5826	-3.3421e-10
26800862	chr1:26800862:C:T	1.10641e-08	-1.55048	-3.3421e-10
26801083	chr1:26801083:G:A	9.56644e-09	-1.69592	-3.3421e-10
26804737	chr1:26804737:C:T	4.1688e-07	3.22415	-1.14553
26805095	chr1:26805095:C:T	1.40046e-08	-1.63868e-10	-1.3148
26806718	chr1:26806718:T:C	1.65724e-08	-1.63868e-10	-1.14645
26807135	chr1:26807135:C:T	1.37703e-08	-1.63868e-10	-1.33167
26807601	chr1:26807601:G:A	2.07209e-08	-1.63868e-10	-0.923041
26807718	chr1:26807718:T:C	1.10311e-08	-1.55347	-3.3421e-10
26807930	chr1:26807930:T:C	5.02189e-07	3.40492	-1.14013
26808240	chr1:26808240:A:G	1.15052e-08	-1.51139	-3.3421e-10
26808526	chr1:26808526:G:GT	1.45035e-08	-1.27979	-3.3421e-10
26808530	chr1:26808530:TG:T	1.3902e-08	-1.63868e-10	-1.32215
26809109	chr1:26809109:T:C	1.41674e-08	-1.63868e-10	-1.30324
26809215	chr1:26809215:G:GT	1.59119e-08	-1.63868e-10	-1.18712
26809221	chr1:26809221:A:T	4.66275e-09	-1.42822	-0.98636
26809222	chr1:26809222:A:T	1.49104e-08	-1.63868e-10	-1.25213
26809345	chr1:26809345:C:T	3.95126e-09	-1.61346	-0.966688
26809388	chr1:26809388:ATCT:A	3.41232e-09	-1.61326	-1.11353
26811902	chr1:26811902:C:T	4.68191e-07	3.42996	-1.23526
26811964	chr1:26811964:G:A	9.89136e-09	-1.66252	-3.3421e-10
26812178	chr1:26812178:G:A	1.44052e-08	-1.63868e-10	-1.28659
26812738	chr1:26812738:A:G	1.18791e-07	2.13928	-1.3161
26813370	chr1:26813370:G:A	4.98541e-07	3.4006	-1.1431
26813490	chr1:26813490:G:A	1.53193e-08	-1.63868e-10	-1.22507
26813569	chr1:26813569:C:T	6.19105e-08	0.171506	-3.3421e-10
26813658	chr1:26813658:G:A	2.80131e-07	3.01019	-1.32912
26813948	chr1:26813948:T:A	1.39852e-08	-1.63868e-10	-1.31618
26814792	chr1:26814792:CAT:C	1.01691e-08	-1.63483	-3.3421e-10
26815377	chr1:26815377:A:G	3.53142e-07	3.05578	-1.1431
26816063	chr1:26816063:T:C	1.03039e-07	1.96616	-1.28524
26816425	chr1:26816425:T:C	2.60274e-08	-1.63868e-10	-0.695033
26816585	chr1:26816585:G:A	3.0993e-09	-1.5909	-1.23211
26817023	chr1:26817023:T:A	9.146e-09	-1.74087	-3.3421e-10
26817084	chr1:26817084:T:C	4.52782e-07	3.41165	-1.25042
26817600	chr1:26817600:C:A	1.38356e-08	-1.63868e-10	-1.32694
26819266	chr1:26819266:T:G	1.2387e-08	-1.43754	-3.3421e-10
26819884	chr1:26819884:G:A	1.29771e-08	-1.391	-3.3421e-10
26819891	chr1:26819891:T:C	1.47659e-08	-1.63868e-10	-1.26187
26820453	chr1:26820453:G:T	1.05352e-07	1.99138	-1.28825
26820808	chr1:26820808:G:A	1.67727e-08	-1.63868e-10	-1.13443
26820822	chr1:26820822:G:A	1.16195e-08	-1.5015	-3.3421e-10
```
