## Supplementary material for "Characterization of shared and ancestry-specific signals driving complex traits using multi-ancestry fine-mapping": susiex_nc2.cs80.cs

```
CS_ID	SNP	BP	REF_ALLELE	ALT_ALLELE	REF_FRQ	BETA	SE	-LOG10P	CS_PIP	OVRL_PIP
1	chr1:26300476:C:A	26300476	A,A	C,C	1,1	inf,inf	inf,inf	7.33965,2.06645	0.118097	0.118116
1	chr1:26300634:A:ACT	26300634	ACT,ACT	A,A	1,1	inf,inf	inf,inf	7.34389,2.03101	0.111299	0.111318
1	chr1:26300987:T:C	26300987	C,C	T,T	1,1	inf,inf	inf,inf	7.3099,2.01681	0.100647	0.100666
1	chr1:26303391:G:A	26303391	A,A	G,G	1,1	inf,inf	inf,inf	7.32248,1.98286	0.096813	0.0968319
1	chr1:26300121:C:T	26300121	T,T	C,C	1,1	inf,inf	inf,inf	7.27833,1.99927	0.090859	0.090878
1	chr1:26306340:C:A	26306340	A,A	C,C	1,1	inf,inf	inf,inf	7.22332,2.05141	0.0891584	0.0891775
1	chr1:26305436:T:C	26305436	C,C	T,T	1,1	inf,inf	inf,inf	7.23238,2.03531	0.088191	0.0882101
1	chr1:26306290:C:T	26306290	T,T	C,C	1,1	inf,inf	inf,inf	7.15578,2.07519	0.0807044	0.0807237
1	chr1:26296398:G:A	26296398	A,A	G,G	1,1	inf,inf	inf,inf	7.11102,1.93984	0.0568309	0.0568503
2	chr1:26338987:G:A	26338987	A,A	G,G	1,1	-inf,-inf	inf,inf	0.20117,3.05626	0.0156601	0.0156604
2	chr1:26564780:TTTAA:T	26564780	T,T	TTTAA,TTTAA	1,1	inf,-inf	inf,inf	0.131755,3.50119	0.0118792	0.0118796
2	chr1:26557925:T:C	26557925	C,C	T,T	1,1	inf,-inf	inf,inf	0.092773,3.47104	0.0109138	0.0109141
2	chr1:26553797:C:T	26553797	T,T	C,C	1,1	inf,-inf	inf,inf	0.14812,3.39338	0.00965017	0.00965046
2	chr1:26567020:A:ACT	26567020	ACT,ACT	A,A	1,1	inf,-inf	inf,inf	0.0849283,3.58558	0.0093648	0.00936519
2	chr1:26566738:C:T	26566738	T,T	C,C	1,1	inf,-inf	inf,inf	0.0867838,3.56558	0.0088442	0.00884458
2	chr1:26554498:T:C	26554498	C,C	T,T	1,1	inf,-inf	inf,inf	0.0834755,3.34879	0.00826026	0.00826051
2	chr1:26566576:T:C	26566576	C,C	T,T	1,1	inf,-inf	inf,inf	0.077884,3.48027	0.00741316	0.00741348
2	chr1:26569311:A:G	26569311	G,G	A,A	1,1	inf,-inf	inf,inf	0.0659988,3.43562	0.00666329	0.00666359
2	chr1:26546341:G:A	26546341	A,A	G,G	1,1	-inf,-inf	inf,inf	0.0297131,3.23488	0.00638111	0.00638142
2	chr1:26699449:C:G	26699449	G,G	C,C	1,1	-inf,inf	inf,inf	3.00767,0.546271	0.00625376	0.00625383
2	chr1:26571019:A:AG	26571019	AG,AG	A,A	1,1	inf,-inf	inf,inf	0.0576035,3.36403	0.0057463	0.00574656
2	chr1:26765831:T:C	26765831	C,C	T,T	1,1	-inf,inf	inf,inf	2.94473,0.498215	0.00531555	0.0053156
2	chr1:26724732:A:G	26724732	G,G	A,A	1,1	-inf,inf	inf,inf	2.93222,0.519086	0.00527709	0.00527715
2	chr1:26363316:A:G	26363316	NA,G	NA,A	NA,1	NA,-inf	NA,inf	NA,2.90704	0.00508886	0.00509052
2	chr1:26749193:G:A	26749193	A,A	G,G	1,1	-inf,inf	inf,inf	3.03045,0.336864	0.00500548	0.00500553
2	chr1:26730152:G:A	26730152	A,A	G,G	1,1	-inf,inf	inf,inf	3.05328,0.297942	0.00494658	0.00494663
2	chr1:26738708:G:A	26738708	A,A	G,G	1,1	-inf,inf	inf,inf	3.04111,0.307519	0.00493058	0.00493063
2	chr1:26742480:A:G	26742480	G,G	A,A	1,1	-inf,inf	inf,inf	3.01618,0.329892	0.00481931	0.00481936
2	chr1:26188728:G:A	26188728	NA,A	NA,G	NA,1	NA,inf	NA,inf	NA,2.54204	0.00478909	0.00478989
2	chr1:26721033:G:A	26721033	A,A	G,G	1,1	-inf,inf	inf,inf	2.99788,0.331322	0.00464479	0.00464485
2	chr1:26725756:G:A	26725756	A,A	G,G	1,1	-inf,inf	inf,inf	2.99528,0.331904	0.00462123	0.00462128
2	chr1:26778568:C:T	26778568	T,T	C,C	1,1	-inf,inf	inf,inf	3.00083,0.31011	0.0046145	0.00461456
2	chr1:26781648:A:T	26781648	T,T	A,A	1,1	-inf,inf	inf,inf	3.01387,0.280371	0.00455964	0.00455969
2	chr1:26565613:T:A	26565613	A,A	T,T	1,1	inf,-inf	inf,inf	0.0380069,3.24005	0.00449091	0.00449112
2	chr1:26721402:A:G	26721402	G,G	A,A	1,1	-inf,inf	inf,inf	3.00684,0.284647	0.00445876	0.00445881
2	chr1:26787956:G:A	26787956	A,A	G,G	1,1	-inf,inf	inf,inf	3.02912,0.221968	0.00442186	0.00442191
2	chr1:26742678:T:C	26742678	C,C	T,T	1,1	-inf,inf	inf,inf	2.968,0.339545	0.00442071	0.00442076
2	chr1:26753440:T:C	26753440	C,C	T,T	1,1	-inf,inf	inf,inf	2.97401,0.330408	0.00441886	0.00441891
2	chr1:26721463:A:G	26721463	G,G	A,A	1,1	-inf,inf	inf,inf	2.97321,0.331485	0.00441666	0.00441671
2	chr1:26765381:G:A	26765381	NA,A	NA,G	NA,1	NA,-inf	NA,inf	NA,2.48715	0.00439085	0.00439156
2	chr1:26709981:G:A	26709981	A,A	G,G	1,1	-inf,inf	inf,inf	2.99887,0.26749	0.00431887	0.00431892
2	chr1:26768641:A:G	26768641	G,G	A,A	1,1	-inf,inf	inf,inf	2.97807,0.295075	0.00430574	0.00430579
2	chr1:26761777:G:A	26761777	A,A	G,G	1,1	-inf,inf	inf,inf	3.03035,0.196111	0.00429965	0.0042997
2	chr1:26565599:C:T	26565599	T,T	C,C	1,1	inf,-inf	inf,inf	0.0487549,3.21391	0.00429814	0.00429834
2	chr1:26744038:T:C	26744038	C,C	T,T	1,1	-inf,inf	inf,inf	2.96018,0.329811	0.00429526	0.00429531
2	chr1:26752685:C:T	26752685	T,T	C,C	1,1	-inf,inf	inf,inf	2.98342,0.274536	0.00421308	0.00421313
2	chr1:26762955:G:C	26762955	C,C	G,G	1,1	-inf,inf	inf,inf	2.99849,0.238064	0.00419427	0.00419431
2	chr1:26711498:A:G	26711498	G,G	A,A	1,1	-inf,inf	inf,inf	2.98815,0.261947	0.00418765	0.0041877
2	chr1:26707898:A:C	26707898	C,C	A,A	1,1	-inf,inf	inf,inf	2.98616,0.259297	0.00415478	0.00415483
2	chr1:26567466:C:T	26567466	NA,T	NA,C	NA,1	NA,-inf	NA,inf	NA,2.26377	0.0041343	0.00413461
2	chr1:26726121:T:C	26726121	C,C	T,T	1,1	-inf,inf	inf,inf	2.96287,0.296768	0.00412572	0.00412577
2	chr1:26753403:A:G	26753403	G,G	A,A	1,1	-inf,inf	inf,inf	2.93069,0.336691	0.00407845	0.0040785
2	chr1:26693642:C:T	26693642	T,T	C,C	1,1	-inf,inf	inf,inf	2.95226,0.295308	0.00406466	0.00406471
2	chr1:26565518:T:C	26565518	C,C	T,T	1,1	inf,-inf	inf,inf	0.0403001,3.18627	0.00406367	0.00406386
2	chr1:26741747:C:T	26741747	T,T	C,C	1,1	-inf,inf	inf,inf	2.96098,0.285935	0.00405544	0.00405548
2	chr1:26714018:T:C	26714018	C,C	T,T	1,1	-inf,inf	inf,inf	2.96537,0.273955	0.00404599	0.00404604
2	chr1:26568005:A:G	26568005	NA,G	NA,A	NA,1	NA,-inf	NA,inf	NA,2.24712	0.00399359	0.00399389
2	chr1:26736928:C:T	26736928	T,T	C,C	1,1	-inf,inf	inf,inf	2.94809,0.289501	0.00398388	0.00398393
2	chr1:26807930:T:C	26807930	C,C	T,T	1,1	-inf,inf	inf,inf	2.95425,0.283078	0.00396998	0.00397003
2	chr1:26674088:G:A	26674088	A,A	G,G	1,1	-inf,inf	inf,inf	2.85726,0.407998	0.00394206	0.00394211
2	chr1:26731130:A:C	26731130	C,C	A,A	1,1	-inf,inf	inf,inf	2.9652,0.246541	0.0039301	0.00393015
2	chr1:26708818:C:G	26708818	G,G	C,C	1,1	-inf,inf	inf,inf	2.95919,0.258189	0.00392465	0.0039247
2	chr1:26787521:T:C	26787521	C,C	T,T	1,1	-inf,inf	inf,inf	3.04059,0.0445755	0.00391827	0.00391832
2	chr1:26776337:T:C	26776337	C,C	T,T	1,1	-inf,inf	inf,inf	2.92697,0.292032	0.00388851	0.00388856
2	chr1:26813370:G:A	26813370	A,A	G,G	1,1	-inf,inf	inf,inf	2.95215,0.280381	0.00388825	0.0038883
2	chr1:26727525:A:G	26727525	G,G	A,A	1,1	-inf,inf	inf,inf	2.90599,0.329892	0.00383624	0.00383629
2	chr1:26703159:T:C	26703159	NA,C	NA,T	NA,1	NA,-inf	NA,inf	NA,2.41003	0.00382285	0.00382346
2	chr1:26711725:T:C	26711725	C,C	T,T	1,1	-inf,inf	inf,inf	2.94014,0.258444	0.00377549	0.00377554
2	chr1:26701808:A:G	26701808	G,G	A,A	1,1	-inf,inf	inf,inf	2.91076,0.303293	0.00375702	0.00375706
2	chr1:26724828:G:A	26724828	A,A	G,G	1,1	-inf,inf	inf,inf	2.91905,0.283386	0.00371689	0.00371693
2	chr1:26694100:T:C	26694100	C,C	T,T	1,1	-inf,inf	inf,inf	2.95061,0.215479	0.00370601	0.00370605
2	chr1:26811902:C:T	26811902	T,T	C,C	1,1	-inf,inf	inf,inf	2.96636,0.187792	0.00365766	0.00365771
2	chr1:26817084:T:C	26817084	C,C	T,T	1,1	-inf,inf	inf,inf	2.9575,0.170045	0.00355289	0.00355293
2	chr1:26728289:G:C	26728289	C,C	G,G	1,1	-inf,inf	inf,inf	2.88482,0.296831	0.00352123	0.00352127
2	chr1:26564413:C:T	26564413	T,T	C,C	1,1	inf,-inf	inf,inf	0.0529793,3.10334	0.00346049	0.00346066
2	chr1:26710663:T:G	26710663	G,G	T,T	1,1	-inf,inf	inf,inf	2.8863,0.274392	0.00344767	0.00344771
2	chr1:26759071:T:C	26759071	C,C	T,T	1,1	-inf,inf	inf,inf	2.87269,0.282874	0.00341631	0.00341635
2	chr1:26696761:C:T	26696761	NA,T	NA,C	NA,1	NA,-inf	NA,inf	NA,2.33801	0.00334028	0.00334081
2	chr1:26711084:A:G	26711084	G,G	A,A	1,1	-inf,inf	inf,inf	2.87847,0.252115	0.00330926	0.0033093
2	chr1:26804737:C:T	26804737	T,T	C,C	1,1	-inf,inf	inf,inf	2.86664,0.278154	0.00329257	0.00329261
2	chr1:26471176:T:A	26471176	NA,A	NA,T	NA,1	NA,inf	NA,inf	NA,2.02587	0.00328555	0.0032859
2	chr1:26097320:G:A	26097320	NA,A	NA,G	NA,1	NA,-inf	NA,inf	NA,2.56731	0.00324722	0.00324805
2	chr1:26791680:T:C	26791680	C,C	T,T	1,1	-inf,inf	inf,inf	2.94631,0.112336	0.0031126	0.00311264
2	chr1:26781754:T:C	26781754	C,C	T,T	1,1	-inf,inf	inf,inf	2.89833,0.12515	0.00308709	0.00308713
2	chr1:26710207:G:A	26710207	A,A	G,G	1,1	-inf,inf	inf,inf	2.80211,0.321396	0.00307289	0.00307293
2	chr1:25863161:C:T	25863161	NA,T	NA,C	NA,1	NA,-inf	NA,inf	NA,1.8069	0.00304583	0.003046
2	chr1:26759736:G:C	26759736	C,C	G,G	1,1	-inf,inf	inf,inf	2.93311,0.0958752	0.00304296	0.003043
2	chr1:26701730:A:G	26701730	G,G	A,A	1,1	-inf,inf	inf,inf	2.91498,0.149551	0.0030334	0.00303344
2	chr1:25893627:G:A	25893627	NA,A	NA,G	NA,1	NA,-inf	NA,inf	NA,1.80391	0.00299924	0.00299941
2	chr1:26556374:G:A	26556374	NA,A	NA,G	NA,1	NA,-inf	NA,inf	NA,2.08387	0.00290664	0.00290686
2	chr1:26771828:G:A	26771828	A,A	G,G	1,1	-inf,-inf	inf,inf	2.87212,0.0996922	0.00290273	0.00290277
2	chr1:26556243:G:A	26556243	NA,A	NA,G	NA,1	NA,-inf	NA,inf	NA,2.0797	0.00288432	0.00288454
2	chr1:26764281:A:T	26764281	T,T	A,A	1,1	-inf,inf	inf,inf	2.9072,0.0811326	0.00286213	0.00286217
2	chr1:26798054:A:G	26798054	G,G	A,A	1,1	-inf,inf	inf,inf	2.8412,0.188834	0.00285019	0.00285022
2	chr1:26736052:T:C	26736052	C,C	T,T	1,1	-inf,-inf	inf,inf	2.84098,0.150452	0.00281382	0.00281386
2	chr1:26815377:A:G	26815377	G,G	A,A	1,1	-inf,inf	inf,inf	2.78484,0.280381	0.00279663	0.00279667
2	chr1:26691718:A:T	26691718	T,T	A,A	1,1	-inf,inf	inf,inf	2.79852,0.22279	0.00275943	0.00275947
2	chr1:26675220:A:G	26675220	G,G	A,A	1,1	-inf,inf	inf,inf	2.69249,0.372587	0.00271789	0.00271793
2	chr1:26733269:A:T	26733269	T,T	A,A	1,1	-inf,-inf	inf,inf	2.82419,0.116134	0.00262862	0.00262866
2	chr1:26778121:T:C	26778121	C,C	T,T	1,1	-inf,-inf	inf,inf	2.5114,0.0592606	0.00262455	0.00262459
2	chr1:26431526:C:T	26431526	T,NA	C,NA	1,NA	-inf,NA	inf,NA	3.25733,NA	0.0025652	0.00256838
2	chr1:26726219:A:C	26726219	C,C	A,A	1,1	-inf,inf	inf,inf	2.86267,0.0823049	0.00252334	0.00252338
2	chr1:26765491:A:C	26765491	C,C	A,A	1,1	-inf,-inf	inf,inf	2.80304,0.101117	0.00251116	0.0025112
2	chr1:26558373:G:A	26558373	A,A	G,G	1,1	inf,-inf	inf,inf	0.0227441,2.94113	0.00246711	0.00246723
2	chr1:26529019:T:C	26529019	NA,C	NA,T	NA,1	NA,-inf	NA,inf	NA,2.05501	0.00244697	0.00244722
2	chr1:26663616:G:A	26663616	A,A	G,G	1,1	-inf,-inf	inf,inf	0.692307,2.33684	0.00244279	0.00244301
2	chr1:26434183:C:T	26434183	NA,T	NA,C	NA,1	NA,-inf	NA,inf	NA,2.03997	0.00238422	0.00238447
2	chr1:26747851:AAAAC:A	26747851	A,A	AAAAC,AAAAC	1,1	-inf,inf	inf,inf	2.63979,0.405566	0.00233492	0.00233495
2	chr1:25823711:A:G	25823711	NA,G	NA,A	NA,1	NA,-inf	NA,inf	NA,1.78529	0.00226461	0.0022648
2	chr1:26681776:T:C	26681776	C,C	T,T	1,1	-inf,inf	inf,inf	2.62456,0.366172	0.0022417	0.00224173
2	chr1:26684958:A:G	26684958	G,G	A,A	1,1	-inf,inf	inf,inf	2.63408,0.315637	0.00222819	0.00222822
2	chr1:26709671:G:A	26709671	A,A	G,G	1,1	-inf,-inf	inf,inf	2.7489,0.11139	0.00217197	0.00217201
2	chr1:26767665:A:G	26767665	G,G	A,A	1,1	-inf,-inf	inf,inf	2.41187,0.0393743	0.00208615	0.00208618
2	chr1:26693253:T:C	26693253	C,C	T,T	1,1	-inf,-inf	inf,inf	2.69026,0.125852	0.0020786	0.00207863
2	chr1:26367627:G:T	26367627	NA,T	NA,G	NA,1	NA,-inf	NA,inf	NA,2.43715	0.00205027	0.00205097
2	chr1:26813658:G:A	26813658	A,A	G,G	1,1	-inf,inf	inf,inf	2.76266,0.0265074	0.00203747	0.00203751
2	chr1:26386354:A:G	26386354	NA,G	NA,A	NA,1	NA,-inf	NA,inf	NA,1.63654	0.00203548	0.00203564
2	chr1:25874533:G:A	25874533	NA,A	NA,G	NA,1	NA,-inf	NA,inf	NA,1.70721	0.00198033	0.00198049
2	chr1:25834391:G:A	25834391	NA,A	NA,G	NA,1	NA,-inf	NA,inf	NA,1.59949	0.00195844	0.00195856
2	chr1:25884901:C:G	25884901	NA,G	NA,C	NA,1	NA,-inf	NA,inf	NA,1.6854	0.00191103	0.00191118
2	chr1:26567476:G:A	26567476	A,NA	G,NA	1,NA	-inf,NA	inf,NA	3.02429,NA	0.00189235	0.00189441
2	chr1:25902251:T:G	25902251	NA,G	NA,T	NA,1	NA,-inf	NA,inf	NA,1.56492	0.00183842	0.00183853
2	chr1:26812738:A:G	26812738	G,G	A,A	1,1	-inf,inf	inf,inf	2.33568,0.0681298	0.0018381	0.00183813
2	chr1:26556886:G:A	26556886	A,NA	G,NA	1,NA	-inf,NA	inf,NA	3.06082,NA	0.00182781	0.00182992
2	chr1:26676156:T:C	26676156	C,C	T,T	1,1	-inf,inf	inf,inf	2.63313,0.0539506	0.00173765	0.00173768
2	chr1:25865046:C:T	25865046	NA,T	NA,C	NA,1	NA,-inf	NA,inf	NA,1.54537	0.00172655	0.00172666
2	chr1:26199726:C:T	26199726	T,T	C,C	1,1	inf,inf	inf,inf	0.0130374,2.56744	0.0017043	0.00170444
2	chr1:26398701:T:C	26398701	NA,C	NA,T	NA,1	NA,-inf	NA,inf	NA,1.6174	0.00162238	0.00162249
2	chr1:26720491:G:A	26720491	A,A	G,G	1,1	-inf,-inf	inf,inf	2.30088,0.017425	0.00160901	0.00160904
2	chr1:25875398:C:A	25875398	NA,A	NA,C	NA,1	NA,-inf	NA,inf	NA,1.52195	0.00160309	0.00160319
2	chr1:26489716:G:A	26489716	A,NA	G,NA	1,NA	-inf,NA	inf,NA	2.96705,NA	0.00160273	0.00160448
2	chr1:26529114:TATATATA:T	26529114	NA,T	NA,TATATATA	NA,1	NA,-inf	NA,inf	NA,1.81075	0.00159876	0.00159893
2	chr1:26388413:C:G	26388413	NA,G	NA,C	NA,1	NA,-inf	NA,inf	NA,1.50052	0.00153889	0.00153901
2	chr1:25926775:A:G	25926775	NA,G	NA,A	NA,1	NA,-inf	NA,inf	NA,1.55751	0.00153848	0.00153861
2	chr1:26820453:G:T	26820453	T,T	G,G	1,1	-inf,-inf	inf,inf	2.26246,0.119202	0.00153284	0.00153287
2	chr1:26333201:C:T	26333201	T,T	C,C	1,1	-inf,-inf	inf,inf	0.0890014,2.00922	0.00152595	0.001526
2	chr1:26156065:T:C	26156065	C,C	T,T	1,1	-inf,-inf	inf,inf	3.55113,0.118431	0.0015165	0.00151813
2	chr1:26816063:T:C	26816063	C,C	T,T	1,1	-inf,-inf	inf,inf	2.24996,0.123756	0.00149759	0.00149762
2	chr1:25874111:A:G	25874111	G,G	A,A	1,1	-inf,inf	inf,inf	1.15302,1.74495	0.00148942	0.00148956
2	chr1:26455017:G:A	26455017	NA,A	NA,G	NA,1	NA,-inf	NA,inf	NA,1.77795	0.00147804	0.00147819
2	chr1:26661700:T:C	26661700	C,NA	T,NA	1,NA	inf,NA	inf,NA	1.28508,NA	0.00146959	0.00146965
2	chr1:26400993:C:T	26400993	NA,T	NA,C	NA,1	NA,-inf	NA,inf	NA,1.56435	0.00146431	0.00146442
2	chr1:26513608:C:T	26513608	NA,T	NA,C	NA,1	NA,-inf	NA,inf	NA,1.7422	0.00145153	0.00145167
2	chr1:26440504:T:C	26440504	NA,C	NA,T	NA,1	NA,-inf	NA,inf	NA,1.73451	0.0014005	0.00140065
2	chr1:26445807:G:A	26445807	NA,A	NA,G	NA,1	NA,-inf	NA,inf	NA,1.73322	0.00136115	0.00136129
2	chr1:26353477:A:G	26353477	G,G	A,A	1,1	-inf,inf	inf,inf	0.421279,2.27719	0.00135253	0.00135265
2	chr1:26356869:C:T	26356869	NA,T	NA,C	NA,1	NA,inf	NA,inf	NA,1.6681	0.00133715	0.0013373
2	chr1:26537297:C:T	26537297	NA,T	NA,C	NA,1	NA,-inf	NA,inf	NA,1.66202	0.00129486	0.00129497
2	chr1:26444380:G:C	26444380	NA,C	NA,G	NA,1	NA,-inf	NA,inf	NA,1.67241	0.00128879	0.00128891
2	chr1:26101420:AG:A	26101420	NA,A	NA,AG	NA,1	NA,-inf	NA,inf	NA,1.94965	0.00125757	0.00125783
2	chr1:26270586:T:C	26270586	NA,C	NA,T	NA,1	NA,inf	NA,inf	NA,1.01594	0.0012505	0.00125055
2	chr1:26107888:T:A	26107888	A,NA	T,NA	1,NA	inf,NA	inf,NA	3.51371,NA	0.00123207	0.00123569
2	chr1:25867385:C:T	25867385	NA,T	NA,C	NA,1	NA,-inf	NA,inf	NA,1.26201	0.001224	0.00122407
2	chr1:25917632:G:A	25917632	NA,A	NA,G	NA,1	NA,-inf	NA,inf	NA,1.40094	0.00121556	0.00121565
2	chr1:26399184:G:A	26399184	A,A	G,G	1,1	-inf,inf	inf,inf	2.35628,0.537869	0.00119415	0.00119436
2	chr1:26536073:G:A	26536073	NA,A	NA,G	NA,1	NA,-inf	NA,inf	NA,1.61371	0.00118655	0.00118666
2	chr1:25857741:T:G	25857741	NA,G	NA,T	NA,1	NA,-inf	NA,inf	NA,1.23444	0.00115882	0.00115888
2	chr1:26293899:C:T	26293899	NA,T	NA,C	NA,1	NA,inf	NA,inf	NA,0.981373	0.00115867	0.00115872
2	chr1:25915584:A:G	25915584	NA,G	NA,A	NA,1	NA,-inf	NA,inf	NA,1.36171	0.00115075	0.00115084
2	chr1:26073002:T:C	26073002	NA,C	NA,T	NA,1	NA,-inf	NA,inf	NA,1.81282	0.00113165	0.00113184
2	chr1:26535926:G:A	26535926	NA,A	NA,G	NA,1	NA,-inf	NA,inf	NA,1.51148	0.00113047	0.00113057
2	chr1:26741711:C:T	26741711	T,T	C,C	1,1	-inf,-inf	inf,inf	2.59778,1.08788	0.00111258	0.0011131
2	chr1:26360295:C:T	26360295	NA,T	NA,C	NA,1	NA,inf	NA,inf	NA,1.55777	0.0010924	0.00109253
2	chr1:26364183:G:A	26364183	NA,A	NA,G	NA,1	NA,inf	NA,inf	NA,1.55487	0.00108861	0.00108873
2	chr1:25904872:GA:G	25904872	NA,G	NA,GA	NA,1	NA,-inf	NA,inf	NA,1.19788	0.00106771	0.00106777
2	chr1:26329123:A:G	26329123	G,G	A,A	1,1	-inf,-inf	inf,inf	0.126067,1.87423	0.00106575	0.00106578
2	chr1:26533522:A:C	26533522	NA,C	NA,A	NA,1	NA,inf	NA,inf	NA,1.56029	0.00106141	0.00106154
2	chr1:26059560:C:A	26059560	NA,A	NA,C	NA,1	NA,-inf	NA,inf	NA,1.67689	0.00103563	0.00103579
2	chr1:26044790:A:G	26044790	G,G	A,A	1,1	inf,-inf	inf,inf	1.43408,2.08523	0.00102163	0.00102204
2	chr1:25921140:T:C	25921140	NA,C	NA,T	NA,1	NA,-inf	NA,inf	NA,1.29869	0.000993671	0.000993747
2	chr1:25783830:C:G	25783830	NA,G	NA,C	NA,1	NA,inf	NA,inf	NA,1.51452	0.000983666	0.00098379
2	chr1:26363623:C:T	26363623	NA,T	NA,C	NA,1	NA,-inf	NA,inf	NA,1.94232	0.000962057	0.000962323
2	chr1:26342158:G:A	26342158	NA,A	NA,G	NA,1	NA,inf	NA,inf	NA,1.18058	0.000956256	0.000956322
2	chr1:26328775:G:C	26328775	NA,C	NA,G	NA,1	NA,inf	NA,inf	NA,1.18381	0.000954667	0.000954733
2	chr1:26326919:TG:T	26326919	NA,T	NA,TG	NA,1	NA,inf	NA,inf	NA,1.17559	0.000939038	0.000939103
2	chr1:26325719:G:A	26325719	NA,A	NA,G	NA,1	NA,inf	NA,inf	NA,1.17551	0.000938811	0.000938876
2	chr1:26169964:C:T	26169964	T,T	C,C	1,1	-inf,inf	inf,inf	0.297433,1.66221	0.00093877	0.000938802
2	chr1:26285669:C:G	26285669	NA,G	NA,C	NA,1	NA,inf	NA,inf	NA,1.0624	0.000913731	0.000913783
2	chr1:26773752:C:T	26773752	T,NA	C,NA	1,NA	-inf,NA	inf,NA	1.49013,NA	0.000905553	0.000905586
2	chr1:26319788:A:G	26319788	NA,G	NA,A	NA,1	NA,inf	NA,inf	NA,1.1488	0.000899466	0.000899528
2	chr1:26114201:T:A	26114201	NA,A	NA,T	NA,1	NA,-inf	NA,inf	NA,1.76441	0.000895747	0.000895931
2	chr1:26404302:C:T	26404302	T,T	C,C	1,1	-inf,inf	inf,inf	2.3114,0.356365	0.000867355	0.00086751
2	chr1:25839982:A:G	25839982	NA,G	NA,A	NA,1	NA,-inf	NA,inf	NA,1.1003	0.000861312	0.000861365
2	chr1:26535736:G:C	26535736	C,C	G,G	1,1	inf,inf	inf,inf	1.26621,2.16223	0.000860423	0.000860797
2	chr1:26354145:G:A	26354145	NA,A	NA,G	NA,1	NA,inf	NA,inf	NA,1.42827	0.000855264	0.000855364
2	chr1:26550367:A:G	26550367	NA,G	NA,A	NA,1	NA,inf	NA,inf	NA,1.28035	0.000828327	0.000828398
2	chr1:26392390:C:T	26392390	T,T	C,C	1,1	-inf,inf	inf,inf	1.81389,0.910447	0.000810685	0.000810813
2	chr1:26324059:C:A	26324059	A,A	C,C	1,1	inf,-inf	inf,inf	0.236655,1.56559	0.000799638	0.000799661
2	chr1:26525763:C:T	26525763	NA,T	NA,C	NA,1	NA,-inf	NA,inf	NA,1.27304	0.000786478	0.000786546
2	chr1:26369340:C:T	26369340	NA,T	NA,C	NA,1	NA,inf	NA,inf	NA,1.37306	0.000775865	0.000775956
2	chr1:26566815:A:G	26566815	G,G	A,A	1,1	inf,-inf	inf,inf	0.0802592,2.41554	0.000770875	0.000770931
2	chr1:26529056:C:T	26529056	NA,T	NA,C	NA,1	NA,-inf	NA,inf	NA,1.43638	0.000769668	0.000769754
2	chr1:26344349:G:A	26344349	NA,A	NA,G	NA,1	NA,inf	NA,inf	NA,1.07647	0.00076762	0.000767675
2	chr1:26635927:G:A	26635927	NA,A	NA,G	NA,1	NA,-inf	NA,inf	NA,1.51119	0.000736426	0.000736544
2	chr1:26320531:C:G	26320531	NA,G	NA,C	NA,1	NA,inf	NA,inf	NA,0.73506	0.000736006	0.000736038
2	chr1:25877242:C:T	25877242	NA,T	NA,C	NA,1	NA,-inf	NA,inf	NA,1.03524	0.000733087	0.000733134
2	chr1:26394911:T:A	26394911	NA,A	NA,T	NA,1	NA,-inf	NA,inf	NA,1.35645	0.000726441	0.00072652
2	chr1:26164357:T:C	26164357	C,C	T,T	1,1	-inf,inf	inf,inf	2.76585,0.178243	0.000721788	0.00072211
2	chr1:26325286:G:A	26325286	A,A	G,G	1,1	inf,-inf	inf,inf	0.207129,1.53944	0.000720993	0.000721015
2	chr1:26064010:G:A	26064010	A,A	G,G	1,1	-inf,-inf	inf,inf	0.825676,1.75036	0.00071464	0.000714723
2	chr1:26286435:G:T	26286435	T,T	G,G	1,1	-inf,-inf	inf,inf	1.74563,2.88326	0.000705977	0.000710142
2	chr1:26566578:T:C	26566578	C,C	T,T	1,1	inf,-inf	inf,inf	0.0571568,2.3727	0.000699377	0.000699429
2	chr1:26545486:C:T	26545486	NA,T	NA,C	NA,1	NA,inf	NA,inf	NA,1.19179	0.000697858	0.00069792
2	chr1:26046967:C:T	26046967	NA,T	NA,C	NA,1	NA,-inf	NA,inf	NA,1.43583	0.000696023	0.000696124
2	chr1:26723962:G:A	26723962	A,NA	G,NA	1,NA	-inf,NA	inf,NA	1.26646,NA	0.000672292	0.000672352
2	chr1:26389273:G:A	26389273	NA,A	NA,G	NA,1	NA,inf	NA,inf	NA,1.05487	0.000671255	0.000671308
2	chr1:26396506:T:C	26396506	NA,C	NA,T	NA,1	NA,-inf	NA,inf	NA,1.48555	0.000659612	0.000659726
2	chr1:26107239:G:A	26107239	A,A	G,G	1,1	inf,-inf	inf,inf	4.00423,0.029914	0.000650362	0.000652908
2	chr1:26397561:T:C	26397561	C,C	T,T	1,1	-inf,inf	inf,inf	1.51949,1.15998	0.000650291	0.000650396
2	chr1:26813569:C:T	26813569	T,NA	C,NA	1,NA	-inf,NA	inf,NA	1.33368,NA	0.000649559	0.000649586
2	chr1:26063142:T:C	26063142	C,C	T,T	1,1	inf,-inf	inf,inf	2.39364,1.61008	0.000637875	0.000638894
2	chr1:26683260:T:C	26683260	C,NA	T,NA	1,NA	-inf,NA	inf,NA	1.31978,NA	0.000636453	0.000636479
2	chr1:26445475:G:C	26445475	C,C	G,G	1,1	inf,inf	inf,inf	1.28122,2.01517	0.00063479	0.000635117
2	chr1:26566767:G:T	26566767	T,T	G,G	1,1	inf,inf	inf,inf	1.21213,2.01817	0.000630016	0.000630258
2	chr1:26102865:A:C	26102865	C,C	A,A	1,1	inf,-inf	inf,inf	3.70912,0.373124	0.000621627	0.000623477
2	chr1:26555074:AG:A	26555074	A,A	AG,AG	1,1	inf,inf	inf,inf	1.00944,2.10692	0.000615887	0.000616081
2	chr1:26606745:C:T	26606745	T,NA	C,NA	1,NA	inf,NA	inf,NA	1.73674,NA	0.000598915	0.000599045
2	chr1:25929171:G:A	25929171	NA,A	NA,G	NA,1	NA,-inf	NA,inf	NA,1.17652	0.000594045	0.000594114
2	chr1:26444508:G:A	26444508	A,A	G,G	1,1	inf,inf	inf,inf	1.26347,1.98536	0.000587846	0.000588145
2	chr1:26388782:T:C	26388782	NA,C	NA,T	NA,1	NA,-inf	NA,inf	NA,1.14736	0.000583189	0.000583252
2	chr1:26355566:A:T	26355566	NA,T	NA,A	NA,1	NA,-inf	NA,inf	NA,1.65914	0.000582146	0.000582302
2	chr1:26027715:A:T	26027715	T,T	A,A	1,1	-inf,-inf	inf,inf	2.44017,0.1558	0.000581821	0.000581988
2	chr1:26795439:G:A	26795439	A,NA	G,NA	1,NA	-inf,NA	inf,NA	1.28013,NA	0.000575377	0.000575402
2	chr1:26330500:G:A	26330500	A,A	G,G	1,1	inf,-inf	inf,inf	0.263527,1.51002	0.000574409	0.000574431
2	chr1:25859106:G:A	25859106	A,A	G,G	1,1	-inf,inf	inf,inf	1.25629,1.23452	0.000573081	0.000573156
2	chr1:26179949:A:G	26179949	NA,G	NA,A	NA,1	NA,inf	NA,inf	NA,0.643802	0.000567245	0.000567273
2	chr1:26336871:C:T	26336871	T,T	C,C	1,1	inf,-inf	inf,inf	0.239258,1.73304	0.000561882	0.000561913
2	chr1:26377316:C:G	26377316	NA,G	NA,C	NA,1	NA,-inf	NA,inf	NA,1.12048	0.000558426	0.000558486
2	chr1:26025363:TAA:T	26025363	T,NA	TAA,NA	1,NA	inf,NA	inf,NA	0.762158,NA	0.000558073	0.000558095
2	chr1:25865198:C:G	25865198	NA,G	NA,C	NA,1	NA,inf	NA,inf	NA,1.04741	0.000557338	0.000557391
2	chr1:26078383:G:A	26078383	NA,A	NA,G	NA,1	NA,-inf	NA,inf	NA,1.16727	0.000555148	0.000555214
2	chr1:25860841:A:G	25860841	G,G	A,A	1,1	-inf,inf	inf,inf	1.43573,1.00341	0.000553089	0.000553161
2	chr1:25872422:C:T	25872422	T,NA	C,NA	1,NA	inf,NA	inf,NA	1.82802,NA	0.000550515	0.000550685
2	chr1:26013749:T:C	26013749	NA,C	NA,T	NA,1	NA,inf	NA,inf	NA,0.96093	0.000550163	0.000550209
2	chr1:25861484:T:C	25861484	C,C	T,T	1,1	-inf,inf	inf,inf	1.41397,1.01835	0.000549734	0.000549805
2	chr1:26155170:G:A	26155170	A,NA	G,NA	1,NA	inf,NA	inf,NA	1.79803,NA	0.000546298	0.00054645
2	chr1:26572634:C:T	26572634	T,T	C,C	1,1	-inf,-inf	inf,inf	0.0276579,2.18195	0.000541469	0.00054151
2	chr1:26176164:G:A	26176164	NA,A	NA,G	NA,1	NA,inf	NA,inf	NA,0.621027	0.000536743	0.00053677
2	chr1:26405477:A:C	26405477	C,C	A,A	1,1	-inf,inf	inf,inf	1.49714,1.0788	0.00053662	0.000536707
2	chr1:26405479:T:C	26405479	C,C	T,T	1,1	-inf,inf	inf,inf	1.49444,1.0788	0.000533976	0.000534064
2	chr1:26010054:A:G	26010054	NA,G	NA,A	NA,1	NA,-inf	NA,inf	NA,1.26227	0.000532856	0.000532931
2	chr1:25986780:C:T	25986780	NA,T	NA,C	NA,1	NA,-inf	NA,inf	NA,1.04178	0.000528543	0.000528595
2	chr1:26534722:A:C	26534722	NA,C	NA,A	NA,1	NA,inf	NA,inf	NA,0.972068	0.000527409	0.000527452
2	chr1:26059904:G:A	26059904	NA,A	NA,G	NA,1	NA,-inf	NA,inf	NA,1.13825	0.000526466	0.000526531
2	chr1:26383146:C:G	26383146	NA,G	NA,C	NA,1	NA,-inf	NA,inf	NA,1.09306	0.000525739	0.000525796
2	chr1:26326269:A:G	26326269	NA,G	NA,A	NA,1	NA,-inf	NA,inf	NA,1.10354	0.000522178	0.000522238
2	chr1:26072287:A:G	26072287	NA,G	NA,A	NA,1	NA,inf	NA,inf	NA,1.29733	0.000520104	0.000520185
2	chr1:26564345:G:A	26564345	A,A	G,G	1,1	inf,-inf	inf,inf	0.00533524,2.00487	0.00051729	0.000517323
2	chr1:26041557:G:C	26041557	NA,C	NA,G	NA,1	NA,-inf	NA,inf	NA,1.25981	0.000517112	0.000517186
2	chr1:26394123:C:T	26394123	T,T	C,C	1,1	-inf,inf	inf,inf	1.5232,1.02164	0.00051136	0.000511444
2	chr1:26403576:T:C	26403576	C,C	T,T	1,1	-inf,inf	inf,inf	1.53944,0.994565	0.000505834	0.000505917
2	chr1:26024056:T:C	26024056	NA,C	NA,T	NA,1	NA,inf	NA,inf	NA,0.804943	0.000505056	0.000505091
2	chr1:26035510:C:T	26035510	T,T	C,C	1,1	inf,-inf	inf,inf	1.08966,1.74652	0.000492434	0.000492554
2	chr1:25886795:A:C	25886795	C,C	A,A	1,1	-inf,inf	inf,inf	1.16348,1.25453	0.000488122	0.000488181
2	chr1:26593251:G:A	26593251	NA,A	NA,G	NA,1	NA,inf	NA,inf	NA,1.17267	0.000483231	0.000483297
2	chr1:26419714:T:C	26419714	NA,C	NA,T	NA,1	NA,inf	NA,inf	NA,1.10411	0.00048017	0.000480227
2	chr1:25975971:C:G	25975971	NA,G	NA,C	NA,1	NA,-inf	NA,inf	NA,0.989291	0.000479851	0.000479898
2	chr1:26469754:G:A	26469754	NA,A	NA,G	NA,1	NA,-inf	NA,inf	NA,1.00521	0.000474467	0.000474511
2	chr1:25993422:C:A	25993422	NA,A	NA,C	NA,1	NA,-inf	NA,inf	NA,1.20544	0.000473162	0.00047323
2	chr1:26102965:AC:A	26102965	NA,A	NA,AC	NA,1	NA,inf	NA,inf	NA,1.16111	0.000472456	0.00047252
2	chr1:26377463:A:G	26377463	NA,G	NA,A	NA,1	NA,inf	NA,inf	NA,1.04658	0.000471529	0.000471586
2	chr1:26394843:G:A	26394843	A,A	G,G	1,1	-inf,inf	inf,inf	1.50246,0.980831	0.000467393	0.00046747
2	chr1:26140323:A:C	26140323	NA,C	NA,A	NA,1	NA,-inf	NA,inf	NA,1.38147	0.000467279	0.000467372
2	chr1:25886851:G:C	25886851	NA,C	NA,G	NA,1	NA,-inf	NA,inf	NA,1.16234	0.000466792	0.000466854
2	chr1:25800589:G:A	25800589	NA,A	NA,G	NA,1	NA,-inf	NA,inf	NA,1.01056	0.000464161	0.000464212
2	chr1:26411441:C:G	26411441	NA,G	NA,C	NA,1	NA,inf	NA,inf	NA,1.25647	0.000463606	0.000463679
2	chr1:26404757:G:T	26404757	NA,T	NA,G	NA,1	NA,-inf	NA,inf	NA,1.06568	0.000457851	0.00045791
2	chr1:26163142:T:G	26163142	G,G	T,T	1,1	-inf,inf	inf,inf	0.33143,1.26204	0.000455538	0.000455554
2	chr1:26291056:G:A	26291056	NA,A	NA,G	NA,1	NA,inf	NA,inf	NA,0.528486	0.000453052	0.000453075
2	chr1:26694476:G:C	26694476	NA,C	NA,G	NA,1	NA,inf	NA,inf	NA,1.13464	0.00045224	0.000452304
2	chr1:26057522:A:G	26057522	G,G	A,A	1,1	inf,-inf	inf,inf	1.19912,1.78202	0.000451914	0.00045207
2	chr1:26089806:G:A	26089806	NA,A	NA,G	NA,1	NA,inf	NA,inf	NA,1.22562	0.000451275	0.000451346
2	chr1:26552259:G:A	26552259	NA,A	NA,G	NA,1	NA,inf	NA,inf	NA,0.942716	0.000450842	0.000450883
2	chr1:26492882:C:T	26492882	NA,T	NA,C	NA,1	NA,-inf	NA,inf	NA,1.04431	0.000448244	0.0004483
2	chr1:26339500:C:G	26339500	G,G	C,C	1,1	inf,-inf	inf,inf	0.69476,1.23993	0.00044551	0.000445537
2	chr1:26055040:A:T	26055040	NA,T	NA,A	NA,1	NA,-inf	NA,inf	NA,1.05015	0.000443681	0.000443736
2	chr1:26568840:A:G	26568840	NA,G	NA,A	NA,1	NA,inf	NA,inf	NA,0.927484	0.00044003	0.00044007
2	chr1:26061750:C:G	26061750	G,G	C,C	1,1	inf,-inf	inf,inf	2.23829,1.47644	0.000428746	0.00042934
2	chr1:25893357:A:G	25893357	G,G	A,A	1,1	-inf,inf	inf,inf	1.11266,1.24084	0.000428596	0.000428648
2	chr1:26380003:T:C	26380003	NA,C	NA,T	NA,1	NA,-inf	NA,inf	NA,1.50845	0.000427771	0.000427891
2	chr1:26031364:A:G	26031364	NA,G	NA,A	NA,1	NA,-inf	NA,inf	NA,1.11407	0.000426186	0.000426247
2	chr1:26190855:C:T	26190855	NA,T	NA,C	NA,1	NA,inf	NA,inf	NA,0.549804	0.000424651	0.000424675
2	chr1:26181096:A:G	26181096	NA,G	NA,A	NA,1	NA,-inf	NA,inf	NA,0.939883	0.000424377	0.000424423
2	chr1:26000535:G:A	26000535	NA,A	NA,G	NA,1	NA,inf	NA,inf	NA,1.05687	0.000424276	0.000424329
2	chr1:26072739:G:A	26072739	A,A	G,G	1,1	-inf,inf	inf,inf	3.23508,0.232421	0.000422876	0.000423528
2	chr1:26129464:G:C	26129464	C,C	G,G	1,1	inf,inf	inf,inf	3.70607,0.0653589	0.000419489	0.000420895
2	chr1:26128477:T:C	26128477	C,C	T,T	1,1	inf,inf	inf,inf	3.70097,0.0549887	0.000416206	0.000417591
2	chr1:26234878:G:A	26234878	A,NA	G,NA	1,NA	-inf,NA	inf,NA	0.874377,NA	0.000415805	0.000415833
2	chr1:25970036:T:C	25970036	C,NA	T,NA	1,NA	inf,NA	inf,NA	1.67693,NA	0.000414391	0.000414517
2	chr1:26094521:A:G	26094521	G,G	A,A	1,1	inf,-inf	inf,inf	3.6833,0.0541129	0.000414251	0.000415594
2	chr1:26225396:GGGGGACTGCGGTGCT:G	26225396	NA,G	NA,GGGGGACTGCGGTGCT	NA,1	NA,inf	NA,inf	NA,0.791027	0.000412965	0.000413
2	chr1:26223887:C:T	26223887	T,NA	C,NA	1,NA	-inf,NA	inf,NA	0.86955,NA	0.000411283	0.000411311
2	chr1:26466257:T:G	26466257	NA,G	NA,T	NA,1	NA,-inf	NA,inf	NA,0.975643	0.000405137	0.000405186
2	chr1:26644117:T:G	26644117	NA,G	NA,T	NA,1	NA,-inf	NA,inf	NA,1.0135	0.000402541	0.000402592
2	chr1:26654537:A:G	26654537	G,NA	A,NA	1,NA	inf,NA	inf,NA	1.32424,NA	0.000401173	0.000401234
2	chr1:26558336:C:T	26558336	NA,T	NA,C	NA,1	NA,inf	NA,inf	NA,0.879278	0.000399905	0.000399942
2	chr1:26436250:T:G	26436250	NA,G	NA,T	NA,1	NA,inf	NA,inf	NA,0.848244	0.000399055	0.00039909
2	chr1:26079234:GC:G	26079234	G,G	GC,GC	1,1	inf,-inf	inf,inf	3.56706,0.118098	0.000398411	0.000399502
2	chr1:26341166:G:A	26341166	NA,A	NA,G	NA,1	NA,-inf	NA,inf	NA,0.969588	0.000393734	0.000393782
2	chr1:25803859:T:C	25803859	NA,C	NA,T	NA,1	NA,-inf	NA,inf	NA,0.917588	0.000392513	0.000392557
2	chr1:26038815:G:A	26038815	NA,A	NA,G	NA,1	NA,-inf	NA,inf	NA,0.956813	0.000389806	0.000389852
2	chr1:26130218:A:G	26130218	G,G	A,A	1,1	inf,inf	inf,inf	3.64997,0.0408799	0.000388528	0.000389771
2	chr1:26122358:T:C	26122358	C,C	T,T	1,1	inf,inf	inf,inf	3.64842,0.044605	0.000388105	0.000389345
2	chr1:26069126:T:G	26069126	G,G	T,T	1,1	inf,-inf	inf,inf	2.46814,1.09017	0.000387775	0.000388246
2	chr1:25933413:A:G	25933413	NA,G	NA,A	NA,1	NA,inf	NA,inf	NA,0.951831	0.000387279	0.000387326
2	chr1:26017604:T:C	26017604	C,NA	T,NA	1,NA	inf,NA	inf,NA	1.60602,NA	0.000387257	0.000387366
2	chr1:25958135:T:C	25958135	NA,C	NA,T	NA,1	NA,inf	NA,inf	NA,0.78327	0.000387146	0.000387181
2	chr1:25890122:T:TATTC	25890122	NA,TATTC	NA,T	NA,1	NA,inf	NA,inf	NA,0.86061	0.000385631	0.00038567
2	chr1:26113095:C:T	26113095	T,T	C,C	1,1	inf,inf	inf,inf	3.63896,0.040455	0.000382964	0.000384179
2	chr1:26121379:A:T	26121379	T,T	A,A	1,1	inf,inf	inf,inf	3.64041,0.0557527	0.000382936	0.000384162
2	chr1:25860021:G:GT	25860021	GT,GT	G,G	1,1	-inf,inf	inf,inf	1.35959,0.886965	0.000382479	0.00038253
2	chr1:26087373:G:T	26087373	NA,T	NA,G	NA,1	NA,inf	NA,inf	NA,0.685338	0.00038234	0.000382369
2	chr1:26023134:G:A	26023134	A,A	G,G	1,1	-inf,-inf	inf,inf	2.21764,0.0445728	0.000381776	0.000381877
2	chr1:26112007:G:C	26112007	C,C	G,G	1,1	inf,inf	inf,inf	3.6339,0.044948	0.000381659	0.000382863
2	chr1:26151863:A:C	26151863	C,C	A,A	1,1	inf,-inf	inf,inf	3.61337,0.0703412	0.00037943	0.000380596
2	chr1:26106228:C:T	26106228	T,T	C,C	1,1	inf,inf	inf,inf	3.6336,0.062963	0.000378893	0.000380106
2	chr1:26109428:C:T	26109428	T,T	C,C	1,1	inf,inf	inf,inf	3.62594,0.0353472	0.000378506	0.000379688
2	chr1:26065946:G:A	26065946	A,A	G,G	1,1	inf,-inf	inf,inf	3.29438,0.286756	0.000378442	0.000379173
2	chr1:25882166:A:G	25882166	G,G	A,A	1,1	-inf,inf	inf,inf	1.219,1.09062	0.000377273	0.000377322
2	chr1:26157414:A:T	26157414	T,T	A,A	1,1	-inf,inf	inf,inf	0.534929,0.793265	0.000376714	0.000376724
2	chr1:26063837:A:G	26063837	G,G	A,A	1,1	inf,-inf	inf,inf	2.80977,0.617307	0.000375392	0.000375818
2	chr1:26110771:A:C	26110771	C,C	A,A	1,1	inf,inf	inf,inf	3.61948,0.0377553	0.000374977	0.000376145
2	chr1:26408609:A:G	26408609	NA,G	NA,A	NA,1	NA,-inf	NA,inf	NA,0.95533	0.000374677	0.000374721
2	chr1:26068506:A:C	26068506	C,C	A,A	1,1	inf,-inf	inf,inf	2.5143,0.95521	0.000374633	0.00037504
2	chr1:26308087:A:T	26308087	NA,T	NA,A	NA,1	NA,-inf	NA,inf	NA,1.38638	0.000374418	0.00037451
2	chr1:26110197:G:C	26110197	C,C	G,G	1,1	inf,inf	inf,inf	3.61819,0.0429992	0.000373947	0.000375114
2	chr1:26188271:C:T	26188271	NA,T	NA,C	NA,1	NA,-inf	NA,inf	NA,1.29737	0.000371753	0.000371832
2	chr1:26139762:G:A	26139762	A,A	G,G	1,1	inf,-inf	inf,inf	3.19569,0.592084	0.000371235	0.000372127
2	chr1:26089958:A:G	26089958	G,G	A,A	1,1	inf,-inf	inf,inf	3.38599,0.232096	0.000370779	0.0003716
2	chr1:25883673:C:T	25883673	T,T	C,C	1,1	-inf,inf	inf,inf	1.18088,1.11829	0.000370398	0.000370446
2	chr1:26123610:A:G	26123610	G,G	A,A	1,1	inf,inf	inf,inf	3.61553,0.0473808	0.000369886	0.000371047
2	chr1:26131171:A:C	26131171	C,C	A,A	1,1	inf,inf	inf,inf	3.61471,0.0481708	0.000369824	0.000370984
2	chr1:26405270:C:T	26405270	NA,T	NA,C	NA,1	NA,-inf	NA,inf	NA,0.849495	0.000368462	0.000368497
2	chr1:25954517:G:C	25954517	NA,C	NA,G	NA,1	NA,-inf	NA,inf	NA,1.08777	0.000367181	0.000367236
2	chr1:26123104:G:A	26123104	A,A	G,G	1,1	inf,inf	inf,inf	3.61101,0.0544294	0.000366484	0.000367638
2	chr1:26276059:T:C	26276059	C,NA	T,NA	1,NA	inf,NA	inf,NA	1.34703,NA	0.000365995	0.000366057
2	chr1:26131824:G:C	26131824	C,C	G,G	1,1	inf,inf	inf,inf	3.6105,0.0549713	0.000365277	0.00036643
2	chr1:26060222:T:TA	26060222	NA,TA	NA,T	NA,1	NA,-inf	NA,inf	NA,0.78782	0.00036507	0.000365105
2	chr1:26115147:G:A	26115147	A,A	G,G	1,1	inf,inf	inf,inf	3.60958,0.063713	0.000364965	0.00036612
2	chr1:25779539:C:G	25779539	NA,G	NA,C	NA,1	NA,-inf	NA,inf	NA,0.877871	0.000364545	0.000364586
2	chr1:26121956:A:G	26121956	G,G	A,A	1,1	inf,inf	inf,inf	3.6048,0.0632955	0.000363921	0.000365064
2	chr1:26125895:G:A	26125895	A,A	G,G	1,1	inf,inf	inf,inf	3.60715,0.0822843	0.000363912	0.000365072
2	chr1:26112442:T:C	26112442	C,C	T,T	1,1	inf,inf	inf,inf	3.60194,0.0435174	0.000363892	0.00036502
2	chr1:26109740:C:A	26109740	A,A	C,C	1,1	inf,inf	inf,inf	3.59886,0.0470647	0.000363745	0.000364868
2	chr1:26120371:TTA:T	26120371	T,T	TTA,TTA	1,1	inf,inf	inf,inf	3.60443,0.058547	0.000361702	0.000362843
2	chr1:25793876:G:A	25793876	A,A	G,G	1,1	-inf,inf	inf,inf	1.97362,0.357567	0.000361308	0.000361384
2	chr1:25860997:G:A	25860997	NA,A	NA,G	NA,1	NA,-inf	NA,inf	NA,0.854689	0.000359808	0.000359848
2	chr1:26093469:A:G	26093469	G,G	A,A	1,1	inf,-inf	inf,inf	2.02371,1.74686	0.00035942	0.000360043
2	chr1:26103888:C:T	26103888	T,T	C,C	1,1	inf,-inf	inf,inf	3.53602,0.134059	0.000357972	0.000359002
2	chr1:26372773:C:T	26372773	NA,T	NA,C	NA,1	NA,-inf	NA,inf	NA,1.22743	0.000357199	0.000357273
2	chr1:25799884:A:G	25799884	G,G	A,A	1,1	-inf,inf	inf,inf	1.43132,1.03447	0.000357118	0.000357194
2	chr1:26120844:T:C	26120844	C,C	T,T	1,1	inf,inf	inf,inf	3.58645,0.0400619	0.000355355	0.000356447
2	chr1:26230741:T:C	26230741	NA,C	NA,T	NA,1	NA,inf	NA,inf	NA,0.711655	0.000354782	0.000354812
2	chr1:26111250:G:C	26111250	C,C	G,G	1,1	inf,inf	inf,inf	3.58038,0.0474703	0.000354236	0.000355319
2	chr1:26105440:T:C	26105440	C,C	T,T	1,1	inf,inf	inf,inf	3.5773,0.0320447	0.000353847	0.000354917
2	chr1:26158230:G:T	26158230	T,T	G,G	1,1	-inf,inf	inf,inf	0.514061,0.795814	0.000353743	0.000353753
2	chr1:25811273:T:C	25811273	NA,C	NA,T	NA,1	NA,-inf	NA,inf	NA,1.03586	0.000349463	0.000349513
2	chr1:26582720:A:G	26582720	NA,G	NA,A	NA,1	NA,inf	NA,inf	NA,0.897731	0.000349129	0.000349171
2	chr1:26387465:C:T	26387465	NA,T	NA,C	NA,1	NA,-inf	NA,inf	NA,1.34113	0.000347523	0.000347612
2	chr1:26799286:T:C	26799286	NA,C	NA,T	NA,1	NA,inf	NA,inf	NA,0.896938	0.00034743	0.000347471
2	chr1:26387427:G:C	26387427	NA,C	NA,G	NA,1	NA,-inf	NA,inf	NA,1.33886	0.000346459	0.000346547
2	chr1:26143235:G:A	26143235	NA,A	NA,G	NA,1	NA,-inf	NA,inf	NA,1.2017	0.000346075	0.000346142
2	chr1:25897037:A:G	25897037	G,G	A,A	1,1	-inf,inf	inf,inf	0.997103,1.39843	0.000344975	0.000345029
2	chr1:26061670:T:C	26061670	NA,C	NA,T	NA,1	NA,-inf	NA,inf	NA,1.01703	0.000344904	0.000344957
2	chr1:26129321:C:T	26129321	T,T	C,C	1,1	inf,inf	inf,inf	3.56074,0.0675242	0.000340404	0.000341453
2	chr1:26025097:G:A	26025097	NA,A	NA,G	NA,1	NA,-inf	NA,inf	NA,1.05124	0.00033919	0.000339244
2	chr1:26021424:A:T	26021424	NA,T	NA,A	NA,1	NA,-inf	NA,inf	NA,1.05101	0.000338621	0.000338674
2	chr1:25795707:G:C	25795707	C,C	G,G	1,1	-inf,inf	inf,inf	1.8279,0.570322	0.000338484	0.000338561
2	chr1:26082277:G:A	26082277	A,A	G,G	1,1	inf,-inf	inf,inf	3.06404,0.457424	0.000336655	0.000337212
2	chr1:26130456:G:A	26130456	A,A	G,G	1,1	inf,inf	inf,inf	3.55016,0.06796	0.000335543	0.000336569
2	chr1:26146829:C:T	26146829	NA,T	NA,C	NA,1	NA,-inf	NA,inf	NA,0.857735	0.000335348	0.000335386
2	chr1:26560659:A:G	26560659	G,G	A,A	1,1	inf,-inf	inf,inf	0.0649929,1.96039	0.00033355	0.000333576
2	chr1:26667754:A:T	26667754	T,T	A,A	1,1	-inf,inf	inf,inf	1.495,0.57033	0.00033347	0.00033348
2	chr1:26661372:A:G	26661372	NA,G	NA,A	NA,1	NA,inf	NA,inf	NA,0.888036	0.000331538	0.00033158
2	chr1:25847329:T:C	25847329	NA,C	NA,T	NA,1	NA,inf	NA,inf	NA,0.856305	0.000330455	0.000330494
2	chr1:26089885:A:G	26089885	G,G	A,A	1,1	inf,-inf	inf,inf	3.45733,0.132478	0.000328969	0.000329851
2	chr1:26534508:G:A	26534508	A,A	G,G	1,1	inf,inf	inf,inf	0.813823,1.90865	0.00032882	0.000328906
2	chr1:25849609:A:G	25849609	NA,G	NA,A	NA,1	NA,inf	NA,inf	NA,0.852922	0.000328785	0.000328823
2	chr1:26383926:T:C	26383926	NA,C	NA,T	NA,1	NA,-inf	NA,inf	NA,1.24687	0.000328028	0.000328103
2	chr1:26267169:G:C	26267169	NA,C	NA,G	NA,1	NA,-inf	NA,inf	NA,1.1736	0.000327497	0.000327562
2	chr1:26561101:T:C	26561101	C,C	T,T	1,1	inf,-inf	inf,inf	0.0381135,1.96455	0.000327447	0.000327474
2	chr1:26083670:A:G	26083670	G,G	A,A	1,1	inf,-inf	inf,inf	3.13956,0.469503	0.000323825	0.000324493
2	chr1:26339543:T:C	26339543	NA,C	NA,T	NA,1	NA,-inf	NA,inf	NA,0.855953	0.000323384	0.000323423
2	chr1:25871302:A:G	25871302	NA,G	NA,A	NA,1	NA,inf	NA,inf	NA,0.854083	0.000323029	0.000323067
2	chr1:26147999:A:G	26147999	G,G	A,A	1,1	inf,-inf	inf,inf	3.50922,0.043252	0.00032215	0.000323084
2	chr1:26350650:T:G	26350650	NA,G	NA,T	NA,1	NA,-inf	NA,inf	NA,1.46736	0.00032128	0.000321388
2	chr1:25763581:A:G	25763581	G,G	A,A	1,1	-inf,inf	inf,inf	0.959351,1.00442	0.000321038	0.000321072
2	chr1:25966403:G:C	25966403	NA,C	NA,G	NA,1	NA,inf	NA,inf	NA,0.773212	0.000320433	0.000320466
2	chr1:25860172:T:A	25860172	A,A	T,T	1,1	-inf,inf	inf,inf	1.11728,0.983698	0.000319877	0.000319916
2	chr1:26343300:C:T	26343300	NA,T	NA,C	NA,1	NA,-inf	NA,inf	NA,0.846603	0.000319557	0.000319596
2	chr1:25770867:T:A	25770867	NA,A	NA,T	NA,1	NA,inf	NA,inf	NA,0.805247	0.000319241	0.000319277
2	chr1:26493035:A:C	26493035	NA,C	NA,A	NA,1	NA,inf	NA,inf	NA,0.72297	0.000318982	0.000319011
2	chr1:25985024:T:A	25985024	NA,A	NA,T	NA,1	NA,-inf	NA,inf	NA,0.917621	0.000317803	0.000317845
2	chr1:26063156:G:A	26063156	A,A	G,G	1,1	inf,-inf	inf,inf	2.94111,0.36803	0.000317463	0.000317856
2	chr1:26056087:C:T	26056087	NA,T	NA,C	NA,1	NA,-inf	NA,inf	NA,0.879899	0.00031603	0.00031607
2	chr1:26024035:CAAAG:C	26024035	NA,C	NA,CAAAG	NA,1	NA,-inf	NA,inf	NA,1.00632	0.000315983	0.000316033
2	chr1:25923556:A:C	25923556	NA,C	NA,A	NA,1	NA,-inf	NA,inf	NA,0.715876	0.000314075	0.000314107
2	chr1:25872008:G:A	25872008	A,NA	G,NA	1,NA	inf,NA	inf,NA	0.403927,NA	0.000313637	0.000313651
2	chr1:25854864:T:C	25854864	NA,C	NA,T	NA,1	NA,inf	NA,inf	NA,0.82276	0.000312968	0.000313005
2	chr1:26613175:A:AT	26613175	NA,AT	NA,A	NA,1	NA,inf	NA,inf	NA,0.79117	0.000312702	0.000312737
2	chr1:26105748:A:T	26105748	T,T	A,A	1,1	inf,inf	inf,inf	3.51085,0.014191	0.000312642	0.000313573
2	chr1:26564869:T:G	26564869	G,G	T,T	1,1	inf,-inf	inf,inf	0.0173412,1.9489	0.000312326	0.000312352
2	chr1:26381692:A:C	26381692	NA,C	NA,A	NA,1	NA,-inf	NA,inf	NA,1.25876	0.000311329	0.000311406
2	chr1:26071135:G:A	26071135	NA,A	NA,G	NA,1	NA,-inf	NA,inf	NA,1.05558	0.000310355	0.000310408
2	chr1:25933863:A:G	25933863	NA,G	NA,A	NA,1	NA,inf	NA,inf	NA,0.763375	0.000310166	0.000310201
2	chr1:26562786:A:G	26562786	NA,G	NA,A	NA,1	NA,inf	NA,inf	NA,0.728377	0.00030797	0.000308
2	chr1:26330075:T:C	26330075	C,C	T,T	1,1	inf,-inf	inf,inf	0.280218,1.37564	0.000307861	0.000307879
2	chr1:26082635:G:C	26082635	C,C	G,G	1,1	inf,-inf	inf,inf	3.30946,0.264733	0.00030762	0.000308352
2	chr1:26058199:T:G	26058199	G,G	T,T	1,1	inf,-inf	inf,inf	0.754485,1.8112	0.000307286	0.000307364
2	chr1:26059169:T:C	26059169	C,C	T,T	1,1	inf,-inf	inf,inf	0.982125,1.7511	0.000307113	0.000307215
2	chr1:26103353:G:A	26103353	A,A	G,G	1,1	inf,-inf	inf,inf	3.47023,0.0666388	0.000306963	0.000307835
2	chr1:26760698:T:A	26760698	A,A	T,T	1,1	-inf,inf	inf,inf	1.56126,0.178118	0.000306818	0.000306826
2	chr1:26059806:A:G	26059806	G,G	A,A	1,1	-inf,inf	inf,inf	1.64735,1.2913	0.000306624	0.000306767
2	chr1:26309058:A:G	26309058	G,G	A,A	1,1	inf,inf	inf,inf	7.28159,0.338031	0.000306031	0.00734044
2	chr1:26046783:G:A	26046783	NA,A	NA,G	NA,1	NA,-inf	NA,inf	NA,0.823415	0.000305704	0.000305741
2	chr1:26381732:T:C	26381732	NA,C	NA,T	NA,1	NA,-inf	NA,inf	NA,1.24158	0.000304502	0.000304577
2	chr1:25916191:A:G	25916191	NA,G	NA,A	NA,1	NA,inf	NA,inf	NA,0.732984	0.000304228	0.000304259
2	chr1:26110565:G:A	26110565	NA,A	NA,G	NA,1	NA,inf	NA,inf	NA,0.704884	0.000303077	0.000303108
2	chr1:25982529:G:A	25982529	NA,A	NA,G	NA,1	NA,-inf	NA,inf	NA,0.88707	0.000302648	0.000302688
2	chr1:26440493:C:T	26440493	NA,T	NA,C	NA,1	NA,inf	NA,inf	NA,0.687328	0.000302617	0.000302646
2	chr1:26010321:T:C	26010321	NA,C	NA,T	NA,1	NA,inf	NA,inf	NA,0.852631	0.000302097	0.000302134
2	chr1:26065358:A:C	26065358	C,C	A,A	1,1	inf,-inf	inf,inf	3.22559,0.210773	0.000301822	0.000302411
2	chr1:26013757:C:T	26013757	NA,T	NA,C	NA,1	NA,inf	NA,inf	NA,0.660565	0.000300581	0.00030061
2	chr1:26062505:T:C	26062505	NA,C	NA,T	NA,1	NA,-inf	NA,inf	NA,0.951576	0.000298984	0.000299031
2	chr1:26112735:C:T	26112735	T,T	C,C	1,1	inf,-inf	inf,inf	2.4504,1.1328	0.000298319	0.000298795
2	chr1:25793826:C:T	25793826	T,T	C,C	1,1	-inf,inf	inf,inf	1.85531,0.382132	0.000297019	0.000297082
2	chr1:26330818:C:T	26330818	T,T	C,C	1,1	inf,-inf	inf,inf	0.280426,1.32614	0.000296936	0.000296952
2	chr1:26153592:C:T	26153592	NA,T	NA,C	NA,1	NA,-inf	NA,inf	NA,1.01773	0.000296894	0.000296943
2	chr1:26048841:A:G	26048841	G,G	A,A	1,1	-inf,inf	inf,inf	2.84186,0.402555	0.000296631	0.000297009
2	chr1:25887389:C:T	25887389	NA,T	NA,C	NA,1	NA,inf	NA,inf	NA,0.733576	0.000296534	0.000296566
2	chr1:26159026:G:C	26159026	C,C	G,G	1,1	-inf,inf	inf,inf	0.336211,1.04658	0.000296329	0.00029634
2	chr1:26128390:C:T	26128390	T,T	C,C	1,1	inf,-inf	inf,inf	3.29321,0.236207	0.000295603	0.000296294
2	chr1:25976216:G:A	25976216	NA,A	NA,G	NA,1	NA,-inf	NA,inf	NA,0.871402	0.000295376	0.000295415
2	chr1:26142544:A:G	26142544	G,G	A,A	1,1	inf,inf	inf,inf	3.45142,0.0413531	0.000291937	0.00029277
2	chr1:26555315:C:A	26555315	A,A	C,C	1,1	inf,-inf	inf,inf	0.0125073,1.90991	0.000291812	0.000291836
2	chr1:25794162:G:T	25794162	NA,T	NA,G	NA,1	NA,-inf	NA,inf	NA,0.803738	0.000291022	0.000291059
2	chr1:25846050:G:C	25846050	NA,C	NA,G	NA,1	NA,inf	NA,inf	NA,0.776683	0.00028976	0.000289794
2	chr1:25797480:G:A	25797480	A,A	G,G	1,1	-inf,inf	inf,inf	1.58183,0.738557	0.000289266	0.000289327
2	chr1:25892337:C:T	25892337	T,T	C,C	1,1	-inf,inf	inf,inf	1.05607,1.09343	0.000289154	0.000289191
2	chr1:25957790:G:A	25957790	NA,A	NA,G	NA,1	NA,inf	NA,inf	NA,0.635699	0.000288259	0.000288286
2	chr1:25843417:T:C	25843417	NA,C	NA,T	NA,1	NA,inf	NA,inf	NA,0.772858	0.000288124	0.000288157
2	chr1:25919723:G:A	25919723	NA,A	NA,G	NA,1	NA,inf	NA,inf	NA,0.701809	0.000287961	0.000287991
2	chr1:26069048:C:T	26069048	T,T	C,C	1,1	inf,-inf	inf,inf	3.16815,0.264971	0.000287792	0.000288344
2	chr1:26063690:T:A	26063690	A,A	T,T	1,1	inf,-inf	inf,inf	2.66914,0.740501	0.00028663	0.000287025
2	chr1:26464808:C:G	26464808	NA,G	NA,C	NA,1	NA,inf	NA,inf	NA,0.657414	0.00028629	0.000286317
2	chr1:26061876:C:T	26061876	NA,T	NA,C	NA,1	NA,-inf	NA,inf	NA,0.894102	0.000285442	0.000285485
2	chr1:26015112:C:T	26015112	NA,T	NA,C	NA,1	NA,-inf	NA,inf	NA,0.937998	0.000285359	0.000285404
2	chr1:25921696:C:G	25921696	NA,G	NA,C	NA,1	NA,inf	NA,inf	NA,0.695174	0.000284626	0.000284656
2	chr1:26052068:C:T	26052068	NA,T	NA,C	NA,1	NA,-inf	NA,inf	NA,0.723673	0.000284621	0.000284651
2	chr1:26583699:T:C	26583699	NA,C	NA,T	NA,1	NA,inf	NA,inf	NA,0.703971	0.00028351	0.000283542
2	chr1:25922006:T:C	25922006	NA,C	NA,T	NA,1	NA,inf	NA,inf	NA,0.692235	0.000283321	0.00028335
2	chr1:25954104:C:T	25954104	NA,T	NA,C	NA,1	NA,-inf	NA,inf	NA,0.737963	0.000282746	0.000282778
2	chr1:25821052:G:C	25821052	NA,C	NA,G	NA,1	NA,inf	NA,inf	NA,0.762168	0.000282308	0.000282341
2	chr1:26383279:G:A	26383279	NA,A	NA,G	NA,1	NA,-inf	NA,inf	NA,1.17164	0.000282294	0.00028236
2	chr1:26060516:C:G	26060516	NA,G	NA,C	NA,1	NA,-inf	NA,inf	NA,0.68525	0.000282069	0.0002821
2	chr1:25920112:T:C	25920112	NA,C	NA,T	NA,1	NA,inf	NA,inf	NA,0.689337	0.000281841	0.00028187
2	chr1:26673744:A:G	26673744	G,G	A,A	1,1	-inf,inf	inf,inf	1.53425,0.395326	0.000281316	0.000281324
2	chr1:26495580:T:G	26495580	NA,G	NA,T	NA,1	NA,inf	NA,inf	NA,0.645892	0.000280655	0.000280682
2	chr1:25820236:A:G	25820236	NA,G	NA,A	NA,1	NA,-inf	NA,inf	NA,0.875608	0.00028045	0.000280489
2	chr1:26119013:G:A	26119013	A,A	G,G	1,1	inf,-inf	inf,inf	3.23599,0.267889	0.000280365	0.000281001
2	chr1:26123518:C:T	26123518	T,T	C,C	1,1	inf,-inf	inf,inf	3.24387,0.256997	0.000280242	0.00028088
2	chr1:25850237:C:T	25850237	NA,T	NA,C	NA,1	NA,inf	NA,inf	NA,0.75073	0.000279498	0.00027953
2	chr1:26539197:G:A	26539197	NA,A	NA,G	NA,1	NA,inf	NA,inf	NA,0.588368	0.000278671	0.000278696
2	chr1:25901480:A:G	25901480	G,NA	A,NA	1,NA	-inf,NA	inf,NA	0.757338,NA	0.000278526	0.000278549
2	chr1:25896494:CCTGT:C	25896494	NA,C	NA,CCTGT	NA,1	NA,inf	NA,inf	NA,0.725329	0.000278089	0.000278121
2	chr1:25844982:T:C	25844982	NA,C	NA,T	NA,1	NA,-inf	NA,inf	NA,0.86857	0.00027715	0.000277189
2	chr1:26069250:G:A	26069250	A,A	G,G	1,1	inf,-inf	inf,inf	1.78161,1.8778	0.000276776	0.000277294
2	chr1:26329475:T:C	26329475	NA,C	NA,T	NA,1	NA,-inf	NA,inf	NA,0.199307	0.000276118	0.000276134
2	chr1:26525539:A:G	26525539	NA,G	NA,A	NA,1	NA,inf	NA,inf	NA,0.64054	0.000275907	0.000275933
2	chr1:25917820:T:A	25917820	NA,A	NA,T	NA,1	NA,inf	NA,inf	NA,0.675929	0.000275802	0.000275831
2	chr1:26524621:C:G	26524621	NA,G	NA,C	NA,1	NA,inf	NA,inf	NA,0.639353	0.000275226	0.000275252
2	chr1:25977422:G:A	25977422	NA,A	NA,G	NA,1	NA,inf	NA,inf	NA,0.917135	0.000275121	0.000275163
2	chr1:26181362:A:G	26181362	NA,G	NA,A	NA,1	NA,-inf	NA,inf	NA,1.11218	0.000275026	0.000275087
2	chr1:26146435:G:A	26146435	NA,A	NA,G	NA,1	NA,-inf	NA,inf	NA,0.93761	0.000273449	0.000273492
2	chr1:25893111:T:C	25893111	C,C	T,T	1,1	-inf,inf	inf,inf	1.00213,1.10295	0.000272653	0.000272687
2	chr1:26105755:G:A	26105755	A,A	G,G	1,1	inf,-inf	inf,inf	3.38453,0.00414223	0.00027226	0.000272981
2	chr1:26201292:G:A	26201292	A,A	G,G	1,1	-inf,inf	inf,inf	0.00909662,1.60397	0.000272176	0.0002722
2	chr1:26044759:C:T	26044759	NA,T	NA,C	NA,1	NA,-inf	NA,inf	NA,0.610019	0.000271968	0.000271994
2	chr1:25903269:T:A	25903269	NA,A	NA,T	NA,1	NA,inf	NA,inf	NA,0.671474	0.000271949	0.000271978
2	chr1:25905795:C:T	25905795	NA,T	NA,C	NA,1	NA,inf	NA,inf	NA,0.670711	0.000271536	0.000271565
2	chr1:26546063:A:G	26546063	G,G	A,A	1,1	inf,-inf	inf,inf	0.0138551,1.89106	0.000271408	0.000271432
2	chr1:25883034:A:G	25883034	NA,G	NA,A	NA,1	NA,inf	NA,inf	NA,0.680897	0.00027108	0.000271109
2	chr1:25990140:G:A	25990140	NA,A	NA,G	NA,1	NA,inf	NA,inf	NA,0.598243	0.00026907	0.000269095
2	chr1:26538356:A:G	26538356	NA,G	NA,A	NA,1	NA,inf	NA,inf	NA,0.627824	0.000268532	0.000268557
2	chr1:26069407:C:T	26069407	T,T	C,C	1,1	inf,-inf	inf,inf	3.15204,0.230565	0.000267877	0.000268393
2	chr1:26472677:C:T	26472677	NA,T	NA,C	NA,1	NA,inf	NA,inf	NA,0.620033	0.000267826	0.000267852
2	chr1:26067922:A:G	26067922	G,NA	A,NA	1,NA	inf,NA	inf,NA	1.38261,NA	0.000267603	0.000267674
2	chr1:26178576:C:T	26178576	NA,T	NA,C	NA,1	NA,-inf	NA,inf	NA,0.520706	0.000267397	0.000267421
2	chr1:26088653:G:A	26088653	NA,A	NA,G	NA,1	NA,-inf	NA,inf	NA,0.952714	0.000267154	0.000267199
2	chr1:26085427:A:G	26085427	G,G	A,A	1,1	inf,-inf	inf,inf	3.11283,0.253632	0.000266669	0.000267156
2	chr1:25901013:A:G	25901013	NA,G	NA,A	NA,1	NA,-inf	NA,inf	NA,0.675051	0.000265403	0.000265433
2	chr1:25815946:C:T	25815946	NA,T	NA,C	NA,1	NA,-inf	NA,inf	NA,0.626862	0.000265084	0.000265111
2	chr1:26116267:T:A	26116267	NA,A	NA,T	NA,1	NA,inf	NA,inf	NA,0.627868	0.000264791	0.000264818
2	chr1:26016159:A:G	26016159	NA,G	NA,A	NA,1	NA,-inf	NA,inf	NA,0.739982	0.000264251	0.000264283
2	chr1:25854801:C:T	25854801	NA,T	NA,C	NA,1	NA,-inf	NA,inf	NA,0.837028	0.000264015	0.000264051
2	chr1:26012565:G:T	26012565	NA,T	NA,G	NA,1	NA,inf	NA,inf	NA,0.734353	0.000263669	0.000263701
2	chr1:26615744:G:A	26615744	NA,A	NA,G	NA,1	NA,inf	NA,inf	NA,0.693741	0.000262751	0.000262781
2	chr1:26542808:GC:G	26542808	NA,G	NA,GC	NA,1	NA,inf	NA,inf	NA,0.576967	0.000261702	0.000261726
2	chr1:26057154:CCAGGGGT:C	26057154	C,C	CCAGGGGT,CCAGGGGT	1,1	-inf,inf	inf,inf	0.439931,1.40735	0.000261478	0.000261502
2	chr1:26083310:C:T	26083310	T,T	C,C	1,1	inf,-inf	inf,inf	3.12183,0.325286	0.000260446	0.000260984
2	chr1:25990483:A:G	25990483	NA,G	NA,A	NA,1	NA,inf	NA,inf	NA,0.579717	0.000260377	0.000260402
2	chr1:25820906:G:A	25820906	NA,A	NA,G	NA,1	NA,-inf	NA,inf	NA,0.826675	0.000259774	0.000259809
2	chr1:25870327:G:C	25870327	NA,C	NA,G	NA,1	NA,-inf	NA,inf	NA,0.826277	0.000259708	0.000259744
2	chr1:26132499:A:T	26132499	T,T	A,A	1,1	inf,-inf	inf,inf	2.34898,1.12834	0.00025941	0.000259798
2	chr1:25828206:T:A	25828206	NA,A	NA,T	NA,1	NA,inf	NA,inf	NA,0.709408	0.000259222	0.000259253
2	chr1:26576137:C:T	26576137	T,T	C,C	1,1	inf,inf	inf,inf	0.96179,1.5264	0.000259116	0.000259183
2	chr1:25989687:C:A	25989687	NA,A	NA,C	NA,1	NA,inf	NA,inf	NA,0.876805	0.000258532	0.000258574
2	chr1:25815126:A:G	25815126	G,NA	A,NA	1,NA	-inf,NA	inf,NA	0.335852,NA	0.00025834	0.000258353
2	chr1:26335345:C:T	26335345	NA,T	NA,C	NA,1	NA,-inf	NA,inf	NA,0.44169	0.000258294	0.000258315
2	chr1:26085708:T:G	26085708	G,G	T,T	1,1	inf,-inf	inf,inf	3.09188,0.252347	0.000257761	0.000258227
2	chr1:25847061:A:C	25847061	NA,C	NA,A	NA,1	NA,-inf	NA,inf	NA,0.821107	0.000257454	0.000257489
2	chr1:26567345:G:A	26567345	A,A	G,G	1,1	inf,-inf	inf,inf	0.115129,1.58725	0.000257134	0.00025715
2	chr1:26461822:G:A	26461822	NA,A	NA,G	NA,1	NA,inf	NA,inf	NA,0.595311	0.000257085	0.000257109
2	chr1:25796722:G:A	25796722	A,NA	G,NA	1,NA	-inf,NA	inf,NA	1.14327,NA	0.000256427	0.00025647
2	chr1:25908492:A:G	25908492	G,G	A,A	1,1	-inf,inf	inf,inf	1.05981,1.20297	0.000255398	0.000255441
2	chr1:26100564:A:C	26100564	C,C	A,A	1,1	-inf,inf	inf,inf	2.86489,0.428204	0.000255265	0.000255655
2	chr1:26532261:G:A	26532261	A,A	G,G	1,1	inf,inf	inf,inf	2.21619,0.157098	0.000255113	0.00025521
2	chr1:26672324:C:T	26672324	T,T	C,C	1,1	-inf,-inf	inf,inf	1.02843,0.51116	0.000255066	0.000255083
2	chr1:26384884:A:G	26384884	NA,G	NA,A	NA,1	NA,-inf	NA,inf	NA,1.05766	0.000254699	0.000254754
2	chr1:25802826:G:A	25802826	NA,A	NA,G	NA,1	NA,-inf	NA,inf	NA,0.861233	0.000254698	0.000254737
2	chr1:25805775:G:A	25805775	NA,A	NA,G	NA,1	NA,-inf	NA,inf	NA,0.522773	0.000254349	0.000254372
2	chr1:26018839:G:A	26018839	NA,A	NA,G	NA,1	NA,-inf	NA,inf	NA,0.659204	0.000253759	0.000253787
2	chr1:25912868:A:G	25912868	G,G	A,A	1,1	-inf,inf	inf,inf	1.06905,0.934405	0.000252919	0.000252951
2	chr1:25924603:G:A	25924603	NA,A	NA,G	NA,1	NA,inf	NA,inf	NA,0.622919	0.000252459	0.000252485
2	chr1:25921960:T:C	25921960	NA,C	NA,T	NA,1	NA,inf	NA,inf	NA,0.625306	0.000252281	0.000252308
2	chr1:25867196:T:A	25867196	NA,A	NA,T	NA,1	NA,-inf	NA,inf	NA,0.507003	0.000252039	0.000252061
2	chr1:26535444:G:A	26535444	NA,A	NA,G	NA,1	NA,inf	NA,inf	NA,0.533	0.000251571	0.000251594
2	chr1:25874226:GC:G	25874226	NA,G	NA,GC	NA,1	NA,-inf	NA,inf	NA,0.505076	0.000251539	0.000251561
2	chr1:26006560:G:A	26006560	NA,A	NA,G	NA,1	NA,inf	NA,inf	NA,0.560862	0.000251476	0.000251501
2	chr1:26173001:GTAGAC:G	26173001	NA,G	NA,GTAGAC	NA,1	NA,-inf	NA,inf	NA,0.488346	0.000250975	0.000250998
2	chr1:25858524:C:A	25858524	NA,A	NA,C	NA,1	NA,inf	NA,inf	NA,0.686393	0.000250469	0.000250498
2	chr1:26491641:A:G	26491641	NA,G	NA,A	NA,1	NA,inf	NA,inf	NA,0.866663	0.000250404	0.000250441
2	chr1:26199068:A:G	26199068	NA,G	NA,A	NA,1	NA,-inf	NA,inf	NA,0.71905	0.000250238	0.00025027
2	chr1:26148119:G:A	26148119	NA,A	NA,G	NA,1	NA,-inf	NA,inf	NA,0.882576	0.000250225	0.000250265
2	chr1:25791836:C:T	25791836	NA,T	NA,C	NA,1	NA,-inf	NA,inf	NA,0.714772	0.000249921	0.000249953
2	chr1:25981580:A:T	25981580	NA,T	NA,A	NA,1	NA,inf	NA,inf	NA,0.543434	0.000249852	0.000249876
2	chr1:25791397:C:T	25791397	NA,T	NA,C	NA,1	NA,-inf	NA,inf	NA,0.710475	0.000249414	0.000249446
2	chr1:26010376:T:C	26010376	NA,C	NA,T	NA,1	NA,inf	NA,inf	NA,0.674245	0.000248476	0.000248505
2	chr1:25805480:C:T	25805480	NA,T	NA,C	NA,1	NA,-inf	NA,inf	NA,0.806362	0.000248187	0.000248222
2	chr1:25908964:C:T	25908964	NA,T	NA,C	NA,1	NA,inf	NA,inf	NA,0.770029	0.000247907	0.00024794
2	chr1:26454055:G:A	26454055	A,NA	G,NA	1,NA	inf,NA	inf,NA	1.2334,NA	0.000247875	0.000247929
2	chr1:26048983:T:TC	26048983	NA,TC	NA,T	NA,1	NA,-inf	NA,inf	NA,0.637616	0.000247259	0.000247286
2	chr1:26037494:AAGGTGCTGGGATTGC:A	26037494	NA,A	NA,AAGGTGCTGGGATTGC	NA,1	NA,inf	NA,inf	NA,0.551654	0.00024671	0.000246734
2	chr1:26085480:C:T	26085480	T,T	C,C	1,1	inf,-inf	inf,inf	3.10796,0.153545	0.000246578	0.000247018
2	chr1:25861827:C:G	25861827	NA,G	NA,C	NA,1	NA,-inf	NA,inf	NA,0.493878	0.000246203	0.000246225
2	chr1:26016901:T:G	26016901	NA,G	NA,T	NA,1	NA,-inf	NA,inf	NA,0.694822	0.000246031	0.000246062
2	chr1:25907726:G:A	25907726	NA,A	NA,G	NA,1	NA,inf	NA,inf	NA,0.669808	0.000245709	0.000245738
2	chr1:26791347:A:G	26791347	NA,G	NA,A	NA,1	NA,-inf	NA,inf	NA,0.653379	0.00024544	0.000245467
2	chr1:26030663:C:T	26030663	NA,T	NA,C	NA,1	NA,inf	NA,inf	NA,0.548519	0.000245194	0.000245218
2	chr1:25909425:T:C	25909425	C,C	T,T	1,1	-inf,inf	inf,inf	1.06039,1.18004	0.000244889	0.00024493
2	chr1:25968091:G:T	25968091	T,T	G,G	1,1	inf,-inf	inf,inf	1.11719,1.18062	0.000244816	0.000244864
2	chr1:26491289:CT:C	26491289	NA,C	NA,CT	NA,1	NA,inf	NA,inf	NA,0.846086	0.00024441	0.000244446
2	chr1:26599702:TA:T	26599702	NA,T	NA,TA	NA,1	NA,inf	NA,inf	NA,0.634692	0.000244358	0.000244385
2	chr1:26644077:C:T	26644077	NA,T	NA,C	NA,1	NA,-inf	NA,inf	NA,0.648	0.000244178	0.000244205
2	chr1:25827692:C:T	25827692	NA,T	NA,C	NA,1	NA,inf	NA,inf	NA,0.673069	0.00024391	0.000243939
2	chr1:26640176:C:T	26640176	NA,T	NA,C	NA,1	NA,-inf	NA,inf	NA,0.746652	0.00024391	0.000243941
2	chr1:26037203:T:C	26037203	NA,C	NA,T	NA,1	NA,-inf	NA,inf	NA,0.627556	0.000243679	0.000243706
2	chr1:26090156:A:G	26090156	G,G	A,A	1,1	inf,-inf	inf,inf	3.04662,0.266257	0.000243587	0.000244019
2	chr1:26180741:G:A	26180741	NA,A	NA,G	NA,1	NA,-inf	NA,inf	NA,0.449506	0.000243558	0.000243579
2	chr1:26319169:C:T	26319169	T,NA	C,NA	1,NA	inf,NA	inf,NA	1.12602,NA	0.000242997	0.000243039
2	chr1:25943360:GA:G	25943360	NA,G	NA,GA	NA,1	NA,-inf	NA,inf	NA,0.589642	0.000241866	0.000241893
2	chr1:26387714:G:T	26387714	NA,T	NA,G	NA,1	NA,-inf	NA,inf	NA,1.13752	0.000241684	0.000241747
2	chr1:26142255:A:G	26142255	NA,G	NA,A	NA,1	NA,-inf	NA,inf	NA,0.912791	0.000241562	0.000241604
2	chr1:26499414:T:C	26499414	C,C	T,T	1,1	inf,inf	inf,inf	1.27182,1.49463	0.000241511	0.000241636
2	chr1:26016784:A:G	26016784	NA,G	NA,A	NA,1	NA,-inf	NA,inf	NA,0.627327	0.000241358	0.000241385
2	chr1:25762540:T:C	25762540	C,C	T,T	1,1	-inf,inf	inf,inf	0.908072,0.892385	0.00024078	0.000240805
2	chr1:26591501:C:T	26591501	NA,T	NA,C	NA,1	NA,-inf	NA,inf	NA,0.791867	0.000240693	0.000240731
2	chr1:25899307:T:TC	25899307	TC,TC	T,T	1,1	-inf,inf	inf,inf	1.05709,1.17197	0.000240174	0.000240215
2	chr1:26501359:GAC:G	26501359	NA,G	NA,GAC	NA,1	NA,inf	NA,inf	NA,0.55543	0.000239647	0.00023967
2	chr1:26477142:G:A	26477142	NA,A	NA,G	NA,1	NA,inf	NA,inf	NA,0.560617	0.00023947	0.000239494
2	chr1:26615506:C:T	26615506	NA,T	NA,C	NA,1	NA,inf	NA,inf	NA,0.620637	0.000238757	0.000238784
2	chr1:26415053:A:G	26415053	G,G	A,A	1,1	-inf,inf	inf,inf	0.343304,1.41551	0.000238689	0.000238709
2	chr1:25973880:A:G	25973880	NA,G	NA,A	NA,1	NA,inf	NA,inf	NA,0.529559	0.000238528	0.000238551
2	chr1:26066044:C:T	26066044	T,T	C,C	1,1	inf,-inf	inf,inf	3.15165,0.133476	0.000238301	0.000238776
2	chr1:25914653:C:T	25914653	NA,T	NA,C	NA,1	NA,inf	NA,inf	NA,0.649445	0.000237383	0.000237411
2	chr1:26711236:A:G	26711236	NA,G	NA,A	NA,1	NA,inf	NA,inf	NA,0.731894	0.000237327	0.000237359
2	chr1:26010509:C:T	26010509	NA,T	NA,C	NA,1	NA,inf	NA,inf	NA,0.644274	0.000237125	0.000237153
2	chr1:26386501:T:C	26386501	NA,C	NA,T	NA,1	NA,-inf	NA,inf	NA,1.11874	0.00023703	0.000237091
2	chr1:25790589:G:A	25790589	NA,A	NA,G	NA,1	NA,-inf	NA,inf	NA,0.767128	0.000236581	0.000236615
2	chr1:26122836:A:G	26122836	G,G	A,A	1,1	inf,inf	inf,inf	3.43173,0.0688754	0.000236475	0.000237276
2	chr1:26479666:G:A	26479666	A,NA	G,NA	1,NA	inf,NA	inf,NA	1.20545,NA	0.000236373	0.000236425
2	chr1:25766161:T:C	25766161	C,C	T,T	1,1	-inf,inf	inf,inf	0.84418,0.93843	0.000235913	0.000235937
2	chr1:26057168:G:A	26057168	NA,A	NA,G	NA,1	NA,-inf	NA,inf	NA,0.597661	0.000235549	0.000235575
2	chr1:26181989:T:C	26181989	NA,C	NA,T	NA,1	NA,-inf	NA,inf	NA,0.852131	0.00023535	0.00023539
2	chr1:26533164:C:G	26533164	NA,G	NA,C	NA,1	NA,inf	NA,inf	NA,0.551068	0.000235254	0.000235278
2	chr1:25808410:G:A	25808410	NA,A	NA,G	NA,1	NA,inf	NA,inf	NA,0.647926	0.000235248	0.000235276
2	chr1:26337776:C:T	26337776	NA,T	NA,C	NA,1	NA,-inf	NA,inf	NA,0.552007	0.000234827	0.000234852
2	chr1:25866484:G:C	25866484	NA,C	NA,G	NA,1	NA,inf	NA,inf	NA,0.645764	0.000234316	0.000234343
2	chr1:26609588:C:T	26609588	NA,T	NA,C	NA,1	NA,inf	NA,inf	NA,0.620018	0.000233569	0.000233596
2	chr1:25959299:G:C	25959299	NA,C	NA,G	NA,1	NA,-inf	NA,inf	NA,0.575063	0.000233003	0.000233029
2	chr1:26050580:G:C	26050580	C,C	G,G	1,1	-inf,inf	inf,inf	2.66644,0.396399	0.000232897	0.00023316
2	chr1:26612343:G:A	26612343	NA,A	NA,G	NA,1	NA,-inf	NA,inf	NA,0.667713	0.000232397	0.000232427
2	chr1:26084618:G:A	26084618	A,A	G,G	1,1	inf,-inf	inf,inf	3.1374,0.224999	0.000232396	0.000232895
2	chr1:25893836:T:C	25893836	NA,C	NA,T	NA,1	NA,inf	NA,inf	NA,0.634605	0.00023212	0.000232147
2	chr1:25885770:G:A	25885770	NA,A	NA,G	NA,1	NA,inf	NA,inf	NA,0.64115	0.000232071	0.000232098
2	chr1:26706614:A:G	26706614	NA,G	NA,A	NA,1	NA,inf	NA,inf	NA,0.599232	0.000232011	0.000232037
2	chr1:26105467:G:A	26105467	A,A	G,G	1,1	-inf,inf	inf,inf	2.81867,0.402034	0.000231818	0.000232162
2	chr1:26603840:A:G	26603840	NA,G	NA,A	NA,1	NA,inf	NA,inf	NA,0.610725	0.000229893	0.000229919
2	chr1:26231659:T:C	26231659	C,NA	T,NA	1,NA	-inf,NA	inf,NA	0.586994,NA	0.000229756	0.000229773
2	chr1:25799343:C:G	25799343	G,G	C,C	1,1	-inf,inf	inf,inf	1.33259,0.935594	0.000229376	0.000229428
2	chr1:26169116:T:C	26169116	NA,C	NA,T	NA,1	NA,-inf	NA,inf	NA,0.433636	0.000229086	0.000229107
2	chr1:26063663:C:T	26063663	T,T	C,C	1,1	inf,-inf	inf,inf	2.58337,0.640457	0.000228821	0.000229107
2	chr1:26043673:G:A	26043673	A,A	G,G	1,1	-inf,inf	inf,inf	1.84903,1.18903	0.000228819	0.000228998
2	chr1:26501609:G:T	26501609	NA,T	NA,G	NA,1	NA,inf	NA,inf	NA,0.797443	0.00022804	0.000228073
2	chr1:26144275:A:G	26144275	NA,G	NA,A	NA,1	NA,-inf	NA,inf	NA,0.8701	0.000227681	0.00022772
2	chr1:26368441:C:T	26368441	NA,T	NA,C	NA,1	NA,-inf	NA,inf	NA,0.959101	0.000227256	0.000227303
2	chr1:26090433:G:T	26090433	T,T	G,G	1,1	inf,-inf	inf,inf	3.19115,0.143577	0.000227244	0.000227763
2	chr1:26661155:A:G	26661155	G,NA	A,NA	1,NA	-inf,NA	inf,NA	1.25043,NA	0.000226894	0.000226923
2	chr1:26337461:G:A	26337461	NA,A	NA,G	NA,1	NA,-inf	NA,inf	NA,0.632658	0.000226846	0.000226874
2	chr1:26280758:TC:T	26280758	NA,T	NA,TC	NA,1	NA,inf	NA,inf	NA,0.824161	0.00022644	0.000226476
2	chr1:26707705:A:G	26707705	NA,G	NA,A	NA,1	NA,inf	NA,inf	NA,0.583674	0.000226432	0.000226457
2	chr1:26625499:G:A	26625499	NA,A	NA,G	NA,1	NA,inf	NA,inf	NA,0.587877	0.00022596	0.000225985
2	chr1:26382549:A:C	26382549	NA,C	NA,A	NA,1	NA,-inf	NA,inf	NA,0.994697	0.00022551	0.00022556
2	chr1:26411631:C:T	26411631	T,NA	C,NA	1,NA	-inf,NA	inf,NA	1.62421,NA	0.000225478	0.000225597
2	chr1:25791324:C:T	25791324	NA,T	NA,C	NA,1	NA,-inf	NA,inf	NA,0.646344	0.000225443	0.000225472
2	chr1:26177786:G:A	26177786	NA,A	NA,G	NA,1	NA,-inf	NA,inf	NA,0.937519	0.000224814	0.000224861
2	chr1:25819123:A:T	25819123	NA,T	NA,A	NA,1	NA,-inf	NA,inf	NA,0.453456	0.000224268	0.000224288
2	chr1:26544239:C:G	26544239	G,G	C,C	1,1	-inf,-inf	inf,inf	0.0503456,1.77151	0.00022421	0.00022423
2	chr1:26544312:A:T	26544312	NA,T	NA,A	NA,1	NA,inf	NA,inf	NA,0.485372	0.000224168	0.000224189
2	chr1:25881887:G:A	25881887	A,A	G,G	1,1	-inf,inf	inf,inf	1.08868,0.988113	0.00022405	0.000224083
2	chr1:26387134:C:G	26387134	NA,G	NA,C	NA,1	NA,-inf	NA,inf	NA,1.07409	0.000223443	0.000223499
2	chr1:25959537:T:A	25959537	NA,A	NA,T	NA,1	NA,-inf	NA,inf	NA,0.722816	0.000223035	0.000223066
2	chr1:25944282:C:T	25944282	NA,T	NA,C	NA,1	NA,-inf	NA,inf	NA,0.581633	0.000222442	0.000222468
2	chr1:26327685:G:A	26327685	NA,A	NA,G	NA,1	NA,-inf	NA,inf	NA,0.623642	0.000222236	0.000222263
2	chr1:26176336:C:T	26176336	NA,T	NA,C	NA,1	NA,-inf	NA,inf	NA,0.420653	0.000222057	0.000222078
2	chr1:25798189:G:A	25798189	A,NA	G,NA	1,NA	-inf,NA	inf,NA	1.09014,NA	0.000221985	0.000222026
2	chr1:26139698:T:C	26139698	C,C	T,T	1,1	inf,-inf	inf,inf	2.31222,1.05264	0.000221566	0.000221883
2	chr1:26200834:G:A	26200834	NA,A	NA,G	NA,1	NA,inf	NA,inf	NA,0.828151	0.000221005	0.000221041
2	chr1:26341258:G:A	26341258	NA,A	NA,G	NA,1	NA,-inf	NA,inf	NA,0.605543	0.000220635	0.000220662
2	chr1:26048231:C:T	26048231	NA,T	NA,C	NA,1	NA,-inf	NA,inf	NA,0.611943	0.000219868	0.000219894
2	chr1:25917922:C:T	25917922	NA,T	NA,C	NA,1	NA,inf	NA,inf	NA,0.509922	0.000219418	0.000219441
2	chr1:25865104:G:A	25865104	NA,A	NA,G	NA,1	NA,inf	NA,inf	NA,0.421854	0.000217998	0.000218018
2	chr1:26408867:C:T	26408867	T,NA	C,NA	1,NA	inf,NA	inf,NA	0.410588,NA	0.000217701	0.000217714
2	chr1:26024397:T:C	26024397	NA,C	NA,T	NA,1	NA,-inf	NA,inf	NA,0.752401	0.000217661	0.000217694
2	chr1:26051389:G:A	26051389	A,A	G,G	1,1	-inf,inf	inf,inf	2.57626,0.444118	0.000217623	0.000217858
2	chr1:26213478:C:G	26213478	NA,G	NA,C	NA,1	NA,inf	NA,inf	NA,0.764086	0.000217357	0.000217392
2	chr1:25920304:C:T	25920304	NA,T	NA,C	NA,1	NA,inf	NA,inf	NA,0.50174	0.000216463	0.000216485
2	chr1:26142824:G:A	26142824	NA,A	NA,G	NA,1	NA,-inf	NA,inf	NA,0.830627	0.000215399	0.000215436
2	chr1:26372612:T:C	26372612	C,C	T,T	1,1	-inf,inf	inf,inf	2.47686,1.16109	0.000214774	0.000215433
2	chr1:26165326:T:C	26165326	NA,C	NA,T	NA,1	NA,-inf	NA,inf	NA,0.812483	0.000214714	0.000214752
2	chr1:25782215:C:T	25782215	T,T	C,C	1,1	-inf,inf	inf,inf	0.40446,1.24666	0.000214665	0.000214683
2	chr1:25816416:T:C	25816416	NA,C	NA,T	NA,1	NA,inf	NA,inf	NA,0.442975	0.000214534	0.000214555
2	chr1:26390196:T:C	26390196	NA,C	NA,T	NA,1	NA,inf	NA,inf	NA,0.743449	0.000214498	0.00021453
2	chr1:26552934:T:C	26552934	NA,C	NA,T	NA,1	NA,inf	NA,inf	NA,0.459242	0.000214272	0.000214293
2	chr1:25874673:G:A	25874673	A,A	G,G	1,1	-inf,inf	inf,inf	0.986341,0.878271	0.000214246	0.000214269
2	chr1:26142603:T:C	26142603	NA,C	NA,T	NA,1	NA,-inf	NA,inf	NA,0.824063	0.000214222	0.000214259
2	chr1:26327753:T:C	26327753	NA,C	NA,T	NA,1	NA,-inf	NA,inf	NA,0.599199	0.000214101	0.000214128
2	chr1:25883186:T:C	25883186	C,C	T,T	1,1	-inf,inf	inf,inf	1.13788,0.891518	0.000214101	0.000214132
2	chr1:25917546:A:T	25917546	NA,T	NA,A	NA,1	NA,inf	NA,inf	NA,0.585926	0.000213986	0.000214012
2	chr1:25798684:T:C	25798684	C,C	T,T	1,1	-inf,inf	inf,inf	1.34179,0.808979	0.000213538	0.000213582
2	chr1:25838037:G:A	25838037	A,NA	G,NA	1,NA	inf,NA	inf,NA	1.21923,NA	0.000213267	0.000213319
2	chr1:26328534:T:C	26328534	NA,C	NA,T	NA,1	NA,-inf	NA,inf	NA,0.595215	0.000212813	0.000212839
2	chr1:26052047:C:T	26052047	NA,T	NA,C	NA,1	NA,inf	NA,inf	NA,0.678883	0.00021265	0.000212679
2	chr1:26328708:C:T	26328708	NA,T	NA,C	NA,1	NA,-inf	NA,inf	NA,0.594599	0.000212603	0.000212629
2	chr1:26201450:G:A	26201450	NA,A	NA,G	NA,1	NA,inf	NA,inf	NA,0.796454	0.000212165	0.0002122
2	chr1:26687105:C:G	26687105	G,NA	C,NA	1,NA	inf,NA	inf,NA	0.872457,NA	0.000211978	0.000212006
2	chr1:26685666:G:A	26685666	NA,A	NA,G	NA,1	NA,inf	NA,inf	NA,0.588634	0.000211957	0.000211983
2	chr1:25921018:C:A	25921018	NA,A	NA,C	NA,1	NA,inf	NA,inf	NA,0.489009	0.00021195	0.000211972
2	chr1:26672975:C:T	26672975	T,T	C,C	1,1	-inf,-inf	inf,inf	1.01666,0.407876	0.00021176	0.000211774
2	chr1:25935212:C:T	25935212	NA,T	NA,C	NA,1	NA,inf	NA,inf	NA,0.732417	0.000211147	0.000211178
2	chr1:25988632:G:A	25988632	NA,A	NA,G	NA,1	NA,inf	NA,inf	NA,0.536482	0.000210861	0.000210885
2	chr1:26244371:G:A	26244371	NA,A	NA,G	NA,1	NA,inf	NA,inf	NA,0.741583	0.000210677	0.00021071
2	chr1:26156890:C:T	26156890	T,T	C,C	1,1	-inf,inf	inf,inf	0.368703,0.81143	0.00021062	0.000210628
2	chr1:26372256:C:T	26372256	NA,T	NA,C	NA,1	NA,inf	NA,inf	NA,0.519961	0.00020943	0.000209454
2	chr1:26072097:G:T	26072097	T,T	G,G	1,1	inf,-inf	inf,inf	2.25924,0.971529	0.000209382	0.000209642
2	chr1:26488367:A:C	26488367	NA,C	NA,A	NA,1	NA,-inf	NA,inf	NA,0.524557	0.000209263	0.000209285
2	chr1:26098370:T:C	26098370	NA,C	NA,T	NA,1	NA,-inf	NA,inf	NA,0.466482	0.000208622	0.000208644
2	chr1:26573247:C:T	26573247	NA,T	NA,C	NA,1	NA,-inf	NA,inf	NA,0.547215	0.000208244	0.000208266
2	chr1:26192019:CCAGG:C	26192019	NA,C	NA,CCAGG	NA,1	NA,inf	NA,inf	NA,0.977998	0.000208026	0.000208075
2	chr1:25981240:T:C	25981240	NA,C	NA,T	NA,1	NA,inf	NA,inf	NA,0.319302	0.000207335	0.000207353
2	chr1:25953648:T:C	25953648	NA,C	NA,T	NA,1	NA,inf	NA,inf	NA,0.618168	0.000207242	0.00020727
2	chr1:26222530:A:T	26222530	NA,T	NA,A	NA,1	NA,inf	NA,inf	NA,0.760787	0.000207204	0.000207239
2	chr1:26756595:A:C	26756595	NA,C	NA,A	NA,1	NA,-inf	NA,inf	NA,0.576526	0.000206766	0.000206791
2	chr1:26226430:T:C	26226430	C,C	T,T	1,1	-inf,-inf	inf,inf	0.759061,1.76839	0.000206759	0.000206845
2	chr1:25791808:G:A	25791808	A,A	G,G	1,1	-inf,inf	inf,inf	1.95056,0.429298	0.000206751	0.000206828
2	chr1:26023395:G:C	26023395	NA,C	NA,G	NA,1	NA,-inf	NA,inf	NA,0.714835	0.000206734	0.000206764
2	chr1:26333248:C:A	26333248	NA,A	NA,C	NA,1	NA,-inf	NA,inf	NA,0.576739	0.000206682	0.000206708
2	chr1:26186065:C:T	26186065	T,NA	C,NA	1,NA	-inf,NA	inf,NA	1.96084,NA	0.000206342	0.000206499
2	chr1:26022282:G:A	26022282	NA,A	NA,G	NA,1	NA,inf	NA,inf	NA,0.725018	0.000206271	0.000206302
2	chr1:26167601:A:G	26167601	NA,G	NA,A	NA,1	NA,-inf	NA,inf	NA,0.78155	0.000206129	0.000206165
2	chr1:25788792:G:A	25788792	NA,A	NA,G	NA,1	NA,inf	NA,inf	NA,0.544163	0.00020609	0.000206115
2	chr1:26816425:T:C	26816425	NA,C	NA,T	NA,1	NA,-inf	NA,inf	NA,0.616016	0.000206014	0.000206042
2	chr1:25913094:A:G	25913094	NA,G	NA,A	NA,1	NA,-inf	NA,inf	NA,0.394908	0.000205999	0.000206018
2	chr1:26351230:C:T	26351230	T,T	C,C	1,1	inf,inf	inf,inf	0.906784,2.04482	0.000205905	0.000206059
2	chr1:26576583:G:A	26576583	NA,A	NA,G	NA,1	NA,inf	NA,inf	NA,0.609361	0.000205389	0.000205415
2	chr1:25867980:A:G	25867980	NA,G	NA,A	NA,1	NA,inf	NA,inf	NA,0.606627	0.000205002	0.000205028
2	chr1:25795907:A:C	25795907	NA,C	NA,A	NA,1	NA,inf	NA,inf	NA,0.633983	0.000204304	0.000204332
2	chr1:26143745:C:T	26143745	NA,T	NA,C	NA,1	NA,-inf	NA,inf	NA,0.787677	0.000204268	0.000204302
2	chr1:26698503:A:G	26698503	NA,G	NA,A	NA,1	NA,inf	NA,inf	NA,0.616624	0.000204188	0.000204215
2	chr1:26532288:C:T	26532288	T,T	C,C	1,1	inf,inf	inf,inf	2.08926,0.0871166	0.000204109	0.000204181
2	chr1:26395873:T:G	26395873	NA,G	NA,T	NA,1	NA,-inf	NA,inf	NA,0.572034	0.000203676	0.0002037
2	chr1:25938361:G:C	25938361	NA,C	NA,G	NA,1	NA,inf	NA,inf	NA,0.517101	0.00020295	0.000202973
2	chr1:26656997:G:A	26656997	NA,A	NA,G	NA,1	NA,-inf	NA,inf	NA,0.663091	0.000202777	0.000202806
2	chr1:26438619:G:A	26438619	NA,A	NA,G	NA,1	NA,-inf	NA,inf	NA,0.669405	0.00020265	0.000202679
2	chr1:26458352:A:G	26458352	NA,G	NA,A	NA,1	NA,-inf	NA,inf	NA,0.669405	0.00020265	0.000202679
2	chr1:26444295:A:C	26444295	NA,C	NA,A	NA,1	NA,inf	NA,inf	NA,0.708058	0.000202472	0.000202501
2	chr1:26033885:A:C	26033885	NA,C	NA,A	NA,1	NA,-inf	NA,inf	NA,0.572176	0.000202278	0.000202304
2	chr1:25872560:G:A	25872560	NA,A	NA,G	NA,1	NA,inf	NA,inf	NA,0.59593	0.000202151	0.000202177
2	chr1:26339705:A:C	26339705	C,C	A,A	1,1	inf,-inf	inf,inf	0.683653,1.0448	0.000202062	0.000202082
2	chr1:26564359:C:T	26564359	T,T	C,C	1,1	inf,-inf	inf,inf	0.105978,1.45954	0.000201548	0.000201561
2	chr1:26036244:TGAA:T	26036244	NA,T	NA,TGAA	NA,1	NA,inf	NA,inf	NA,0.306651	0.000201495	0.000201512
2	chr1:26465275:C:T	26465275	NA,T	NA,C	NA,1	NA,-inf	NA,inf	NA,0.664344	0.00020123	0.000201258
2	chr1:25785753:G:A	25785753	NA,A	NA,G	NA,1	NA,inf	NA,inf	NA,0.530003	0.000201179	0.000201203
2	chr1:26091319:G:A	26091319	NA,A	NA,G	NA,1	NA,-inf	NA,inf	NA,0.501737	0.000200999	0.000201022
2	chr1:26233965:A:G	26233965	NA,G	NA,A	NA,1	NA,inf	NA,inf	NA,0.758902	0.000200784	0.00020082
2	chr1:25884984:C:T	25884984	NA,T	NA,C	NA,1	NA,inf	NA,inf	NA,0.494491	0.000200645	0.000200667
2	chr1:26065171:G:A	26065171	A,A	G,G	1,1	inf,-inf	inf,inf	2.96398,0.187199	0.000200562	0.000200903
2	chr1:26173278:C:A	26173278	NA,A	NA,C	NA,1	NA,inf	NA,inf	NA,0.787436	0.000200377	0.000200412
2	chr1:25871779:T:C	25871779	NA,C	NA,T	NA,1	NA,inf	NA,inf	NA,0.407042	0.00020037	0.00020039
2	chr1:26545856:G:A	26545856	NA,A	NA,G	NA,1	NA,inf	NA,inf	NA,0.588174	0.000200283	0.000200309
2	chr1:26420452:A:G	26420452	NA,G	NA,A	NA,1	NA,-inf	NA,inf	NA,0.504831	0.000200115	0.000200139
2	chr1:26447180:T:C	26447180	NA,C	NA,T	NA,1	NA,-inf	NA,inf	NA,0.660121	0.000200025	0.000200054
2	chr1:26142246:G:A	26142246	NA,A	NA,G	NA,1	NA,-inf	NA,inf	NA,0.761134	0.000200025	0.000200058
2	chr1:26223302:G:A	26223302	NA,A	NA,G	NA,1	NA,inf	NA,inf	NA,0.392441	0.000199872	0.000199891
2	chr1:26170141:C:T	26170141	NA,T	NA,C	NA,1	NA,inf	NA,inf	NA,0.784351	0.000199593	0.000199628
2	chr1:25938777:G:C	25938777	NA,C	NA,G	NA,1	NA,inf	NA,inf	NA,0.504182	0.000199468	0.000199491
2	chr1:26265565:T:C	26265565	NA,C	NA,T	NA,1	NA,inf	NA,inf	NA,0.733407	0.000199443	0.000199476
2	chr1:26269244:C:T	26269244	NA,T	NA,C	NA,1	NA,inf	NA,inf	NA,0.733374	0.000199438	0.000199471
2	chr1:25867236:T:C	25867236	NA,C	NA,T	NA,1	NA,inf	NA,inf	NA,0.370945	0.00019925	0.000199269
2	chr1:25776534:C:CAA	25776534	CAA,CAA	C,C	1,1	inf,inf	inf,inf	1.93584,0.527926	0.00019897	0.000199061
2	chr1:25866727:T:G	25866727	NA,G	NA,T	NA,1	NA,inf	NA,inf	NA,0.585222	0.000198936	0.000198962
2	chr1:25865594:G:A	25865594	NA,A	NA,G	NA,1	NA,inf	NA,inf	NA,0.584608	0.000198669	0.000198695
2	chr1:26155098:T:C	26155098	NA,C	NA,T	NA,1	NA,-inf	NA,inf	NA,0.701393	0.000198667	0.000198699
2	chr1:26176101:C:T	26176101	T,NA	C,NA	1,NA	inf,NA	inf,NA	0.189974,NA	0.000198605	0.000198616
2	chr1:26085147:T:G	26085147	NA,G	NA,T	NA,1	NA,-inf	NA,inf	NA,0.479817	0.000197438	0.000197461
2	chr1:26624638:T:C	26624638	NA,C	NA,T	NA,1	NA,inf	NA,inf	NA,0.50035	0.000197305	0.000197329
2	chr1:26052366:CT:C	26052366	NA,C	NA,CT	NA,1	NA,inf	NA,inf	NA,0.511047	0.000196834	0.000196857
2	chr1:26030935:G:A	26030935	NA,A	NA,G	NA,1	NA,-inf	NA,inf	NA,0.438591	0.000196304	0.000196325
2	chr1:26064342:A:G	26064342	G,G	A,A	1,1	inf,-inf	inf,inf	2.52717,0.669269	0.000196287	0.000196553
2	chr1:26089712:A:G	26089712	G,G	A,A	1,1	inf,-inf	inf,inf	2.92294,0.207969	0.000195957	0.000196275
2	chr1:25991440:C:T	25991440	NA,T	NA,C	NA,1	NA,-inf	NA,inf	NA,0.660498	0.00019569	0.000195719
2	chr1:26143448:C:G	26143448	NA,G	NA,C	NA,1	NA,-inf	NA,inf	NA,0.563433	0.000195625	0.000195651
2	chr1:26176076:G:A	26176076	NA,A	NA,G	NA,1	NA,inf	NA,inf	NA,0.76852	0.000195521	0.000195555
2	chr1:26226320:C:A	26226320	NA,A	NA,C	NA,1	NA,inf	NA,inf	NA,0.718056	0.000195515	0.000195548
2	chr1:26140090:G:A	26140090	NA,A	NA,G	NA,1	NA,-inf	NA,inf	NA,0.560016	0.000195474	0.000195499
2	chr1:26331520:G:A	26331520	A,NA	G,NA	1,NA	-inf,NA	inf,NA	0.511778,NA	0.00019534	0.000195355
2	chr1:26306694:G:A	26306694	A,NA	G,NA	1,NA	-inf,NA	inf,NA	0.453751,NA	0.000194293	0.000194307
2	chr1:25998433:T:C	25998433	NA,C	NA,T	NA,1	NA,inf	NA,inf	NA,0.735567	0.000193693	0.000193726
2	chr1:26102853:A:C	26102853	C,C	A,A	1,1	inf,-inf	inf,inf	2.68692,0.509616	0.000193558	0.00019384
2	chr1:26576947:G:A	26576947	NA,A	NA,G	NA,1	NA,inf	NA,inf	NA,0.463196	0.00019336	0.000193381
2	chr1:26406579:T:C	26406579	NA,C	NA,T	NA,1	NA,inf	NA,inf	NA,0.564101	0.000193306	0.000193331
2	chr1:25993323:C:G	25993323	NA,G	NA,C	NA,1	NA,-inf	NA,inf	NA,0.650845	0.000193172	0.0001932
2	chr1:26172004:T:C	26172004	NA,C	NA,T	NA,1	NA,inf	NA,inf	NA,0.758348	0.000193167	0.000193201
2	chr1:26391889:C:T	26391889	T,T	C,C	1,1	-inf,inf	inf,inf	0.750377,1.36887	0.000192661	0.000192699
2	chr1:26120097:C:A	26120097	NA,A	NA,C	NA,1	NA,-inf	NA,inf	NA,0.705233	0.000192007	0.000192038
2	chr1:26264685:C:A	26264685	NA,A	NA,C	NA,1	NA,inf	NA,inf	NA,0.702549	0.000191567	0.000191598
2	chr1:26540232:G:A	26540232	NA,A	NA,G	NA,1	NA,inf	NA,inf	NA,0.554568	0.000191495	0.000191518
2	chr1:26076979:G:A	26076979	A,A	G,G	1,1	inf,-inf	inf,inf	2.32588,0.665805	0.000191201	0.000191378
2	chr1:26053903:C:T	26053903	T,NA	C,NA	1,NA	-inf,NA	inf,NA	0.952293,NA	0.000191192	0.000191225
2	chr1:25763982:G:A	25763982	NA,A	NA,G	NA,1	NA,inf	NA,inf	NA,0.455686	0.000191118	0.00019114
2	chr1:26143569:A:G	26143569	NA,G	NA,A	NA,1	NA,-inf	NA,inf	NA,0.724703	0.000190947	0.000190979
2	chr1:25893698:G:A	25893698	NA,A	NA,G	NA,1	NA,-inf	NA,inf	NA,0.590876	0.000190151	0.000190176
2	chr1:26167981:G:A	26167981	NA,A	NA,G	NA,1	NA,inf	NA,inf	NA,0.602639	0.000189974	0.000190001
2	chr1:25766350:T:G	25766350	NA,G	NA,T	NA,1	NA,inf	NA,inf	NA,0.452354	0.000189947	0.000189969
2	chr1:26618837:G:A	26618837	NA,A	NA,G	NA,1	NA,inf	NA,inf	NA,0.591028	0.000189928	0.000189954
2	chr1:26384248:A:C	26384248	NA,C	NA,A	NA,1	NA,-inf	NA,inf	NA,0.93593	0.000189819	0.000189864
2	chr1:26558070:C:G	26558070	NA,G	NA,C	NA,1	NA,inf	NA,inf	NA,0.540216	0.000189591	0.000189615
2	chr1:26550036:C:T	26550036	NA,T	NA,C	NA,1	NA,inf	NA,inf	NA,0.53794	0.000189397	0.000189421
2	chr1:26468154:A:C	26468154	NA,C	NA,A	NA,1	NA,inf	NA,inf	NA,0.543873	0.000189169	0.000189193
2	chr1:26547522:C:T	26547522	NA,T	NA,C	NA,1	NA,inf	NA,inf	NA,0.537497	0.000188975	0.000188998
2	chr1:26197525:T:A	26197525	NA,A	NA,T	NA,1	NA,inf	NA,inf	NA,1.00405	0.000188878	0.000188929
2	chr1:26471949:G:A	26471949	NA,A	NA,G	NA,1	NA,inf	NA,inf	NA,0.542641	0.00018883	0.000188854
2	chr1:26380180:A:T	26380180	NA,T	NA,A	NA,1	NA,inf	NA,inf	NA,0.566658	0.000188821	0.000188846
2	chr1:26109565:C:T	26109565	NA,T	NA,C	NA,1	NA,inf	NA,inf	NA,0.679794	0.000188583	0.000188612
2	chr1:26160566:G:A	26160566	NA,A	NA,G	NA,1	NA,-inf	NA,inf	NA,0.317736	0.000188449	0.000188467
2	chr1:25908284:C:A	25908284	NA,A	NA,C	NA,1	NA,-inf	NA,inf	NA,0.604038	0.000188114	0.00018814
2	chr1:26230442:C:T	26230442	NA,T	NA,C	NA,1	NA,inf	NA,inf	NA,0.691786	0.000188033	0.000188064
2	chr1:26353520:C:T	26353520	NA,T	NA,C	NA,1	NA,inf	NA,inf	NA,0.436369	0.000187805	0.000187826
2	chr1:26481121:G:A	26481121	A,NA	G,NA	1,NA	-inf,NA	inf,NA	0.476101,NA	0.000187548	0.000187562
2	chr1:25981012:A:T	25981012	NA,T	NA,A	NA,1	NA,-inf	NA,inf	NA,0.628876	0.000187504	0.000187532
2	chr1:26391053:A:G	26391053	NA,G	NA,A	NA,1	NA,inf	NA,inf	NA,0.529497	0.000187165	0.000187188
2	chr1:25788428:G:A	25788428	NA,A	NA,G	NA,1	NA,-inf	NA,inf	NA,0.463195	0.000187136	0.000187158
2	chr1:26528396:C:T	26528396	NA,T	NA,C	NA,1	NA,inf	NA,inf	NA,0.549011	0.000186874	0.000186899
2	chr1:26550156:G:A	26550156	NA,A	NA,G	NA,1	NA,inf	NA,inf	NA,0.529058	0.000186851	0.000186875
2	chr1:26152905:G:A	26152905	A,A	G,G	1,1	inf,-inf	inf,inf	3.03767,0.0125682	0.000186745	0.000187105
2	chr1:26142984:T:G	26142984	NA,G	NA,T	NA,1	NA,-inf	NA,inf	NA,0.717492	0.00018657	0.000186601
2	chr1:26342724:G:A	26342724	NA,A	NA,G	NA,1	NA,-inf	NA,inf	NA,0.265899	0.00018643	0.000186446
2	chr1:26511588:G:C	26511588	NA,C	NA,G	NA,1	NA,inf	NA,inf	NA,0.534407	0.000186418	0.000186441
2	chr1:26788471:G:A	26788471	A,NA	G,NA	1,NA	-inf,NA	inf,NA	1.1753,NA	0.000186357	0.000186408
2	chr1:26475711:C:T	26475711	NA,T	NA,C	NA,1	NA,inf	NA,inf	NA,0.530763	0.00018573	0.000185753
2	chr1:26465579:G:A	26465579	NA,A	NA,G	NA,1	NA,-inf	NA,inf	NA,0.603838	0.000185443	0.00018547
2	chr1:25800107:A:C	25800107	NA,C	NA,A	NA,1	NA,inf	NA,inf	NA,0.471667	0.000185114	0.000185136
2	chr1:25915250:G:T	25915250	NA,T	NA,G	NA,1	NA,inf	NA,inf	NA,0.394937	0.000184748	0.000184768
2	chr1:26559187:G:C	26559187	NA,C	NA,G	NA,1	NA,inf	NA,inf	NA,0.521729	0.000184582	0.000184606
2	chr1:26329892:T:C	26329892	NA,C	NA,T	NA,1	NA,-inf	NA,inf	NA,0.500262	0.000184572	0.000184595
2	chr1:26323876:C:A	26323876	NA,A	NA,C	NA,1	NA,-inf	NA,inf	NA,0.497845	0.000184144	0.000184167
2	chr1:26465890:G:T	26465890	NA,T	NA,G	NA,1	NA,inf	NA,inf	NA,0.536815	0.000183781	0.000183805
2	chr1:25807917:T:G	25807917	NA,G	NA,T	NA,1	NA,inf	NA,inf	NA,0.548601	0.000183771	0.000183795
2	chr1:26080231:G:A	26080231	NA,A	NA,G	NA,1	NA,-inf	NA,inf	NA,0.432357	0.000183509	0.00018353
2	chr1:26668271:A:G	26668271	G,G	A,A	1,1	-inf,inf	inf,inf	1.44426,0.200552	0.000183499	0.000183506
2	chr1:26406748:G:A	26406748	A,A	G,G	1,1	-inf,inf	inf,inf	1.17607,0.826247	0.000183497	0.000183528
2	chr1:26070795:C:T	26070795	T,T	C,C	1,1	inf,-inf	inf,inf	2.9683,0.0745846	0.000183496	0.000183815
2	chr1:26154663:T:C	26154663	NA,C	NA,T	NA,1	NA,-inf	NA,inf	NA,0.509093	0.000183334	0.000183356
2	chr1:25761687:T:C	25761687	C,C	T,T	1,1	-inf,inf	inf,inf	1.00989,0.607532	0.000183304	0.000183323
2	chr1:25941144:G:A	25941144	NA,A	NA,G	NA,1	NA,inf	NA,inf	NA,0.446033	0.000183218	0.000183239
2	chr1:26265352:CAATT:C	26265352	NA,C	NA,CAATT	NA,1	NA,inf	NA,inf	NA,0.671849	0.000183181	0.000183211
2	chr1:26298482:G:A	26298482	NA,A	NA,G	NA,1	NA,inf	NA,inf	NA,0.668635	0.000183072	0.000183102
2	chr1:26285158:G:A	26285158	NA,A	NA,G	NA,1	NA,inf	NA,inf	NA,0.668755	0.000182615	0.000182645
2	chr1:26336048:C:A	26336048	NA,A	NA,C	NA,1	NA,-inf	NA,inf	NA,0.492629	0.000182378	0.0001824
2	chr1:26152454:G:A	26152454	A,A	G,G	1,1	inf,-inf	inf,inf	3.00858,0.0665062	0.000182113	0.000182459
2	chr1:25977097:A:G	25977097	G,G	A,A	1,1	inf,inf	inf,inf	0.966628,1.40778	0.00018205	0.00018211
2	chr1:26537812:T:C	26537812	NA,C	NA,T	NA,1	NA,inf	NA,inf	NA,0.334722	0.000181952	0.00018197
2	chr1:26001045:C:T	26001045	NA,T	NA,C	NA,1	NA,-inf	NA,inf	NA,0.577082	0.000181944	0.000181969
2	chr1:25781413:AGCACCACGCAG:A	25781413	A,NA	AGCACCACGCAG,NA	1,NA	inf,NA	inf,NA	1.0206,NA	0.000181799	0.000181835
2	chr1:25864316:C:T	25864316	NA,T	NA,C	NA,1	NA,inf	NA,inf	NA,0.521399	0.000181716	0.00018174
2	chr1:26056461:T:C	26056461	NA,C	NA,T	NA,1	NA,inf	NA,inf	NA,0.347594	0.000181644	0.000181662
2	chr1:26065945:C:T	26065945	NA,T	NA,C	NA,1	NA,-inf	NA,inf	NA,0.783974	0.000181643	0.000181679
2	chr1:26296166:TG:T	26296166	NA,T	NA,TG	NA,1	NA,inf	NA,inf	NA,0.663895	0.000181208	0.000181237
2	chr1:25968682:A:T	25968682	NA,T	NA,A	NA,1	NA,-inf	NA,inf	NA,0.574471	0.000181188	0.000181212
2	chr1:26140340:A:G	26140340	G,G	A,A	1,1	inf,-inf	inf,inf	2.33995,0.877044	0.00018111	0.000181361
2	chr1:26493656:T:C	26493656	NA,C	NA,T	NA,1	NA,inf	NA,inf	NA,0.513874	0.000181091	0.000181114
2	chr1:26141044:C:T	26141044	NA,T	NA,C	NA,1	NA,-inf	NA,inf	NA,0.494927	0.000181001	0.000181024
2	chr1:26169184:T:C	26169184	NA,C	NA,T	NA,1	NA,-inf	NA,inf	NA,0.774664	0.000180956	0.000180992
2	chr1:26021431:C:G	26021431	NA,G	NA,C	NA,1	NA,-inf	NA,inf	NA,0.624134	0.000180662	0.000180688
2	chr1:25809365:T:C	25809365	NA,C	NA,T	NA,1	NA,-inf	NA,inf	NA,0.324226	0.000180313	0.000180331
2	chr1:26009672:C:T	26009672	NA,T	NA,C	NA,1	NA,-inf	NA,inf	NA,0.570341	0.000180184	0.000180208
2	chr1:26459667:T:C	26459667	NA,C	NA,T	NA,1	NA,inf	NA,inf	NA,0.51012	0.000180148	0.000180171
2	chr1:26730715:A:G	26730715	NA,G	NA,A	NA,1	NA,inf	NA,inf	NA,0.523547	0.000179969	0.000179993
2	chr1:26284601:A:G	26284601	NA,G	NA,A	NA,1	NA,-inf	NA,inf	NA,0.272797	0.000179771	0.000179789
2	chr1:26259676:G:T	26259676	NA,T	NA,G	NA,1	NA,inf	NA,inf	NA,0.67132	0.000179762	0.000179793
2	chr1:25784887:AAG:A	25784887	NA,A	NA,AAG	NA,1	NA,inf	NA,inf	NA,0.410403	0.000179588	0.000179608
2	chr1:25870384:G:A	25870384	NA,A	NA,G	NA,1	NA,inf	NA,inf	NA,0.409915	0.000179556	0.000179576
2	chr1:26152356:TTAA:T	26152356	T,T	TTAA,TTAA	1,1	inf,-inf	inf,inf	3.04537,0.0170245	0.000179551	0.000179917
2	chr1:26199176:A:G	26199176	NA,G	NA,A	NA,1	NA,inf	NA,inf	NA,0.962927	0.000179539	0.000179587
2	chr1:26559569:G:A	26559569	NA,A	NA,G	NA,1	NA,inf	NA,inf	NA,0.502318	0.000179473	0.000179496
2	chr1:25980210:T:C	25980210	C,C	T,T	1,1	inf,inf	inf,inf	0.963082,1.38488	0.000179167	0.000179225
2	chr1:26329585:T:C	26329585	NA,C	NA,T	NA,1	NA,-inf	NA,inf	NA,0.479759	0.000178987	0.00017901
2	chr1:25918784:C:T	25918784	NA,T	NA,C	NA,1	NA,inf	NA,inf	NA,0.528576	0.000178958	0.000178982
2	chr1:26454233:G:A	26454233	A,A	G,G	1,1	inf,inf	inf,inf	1.189,1.3725	0.00017858	0.000178666
2	chr1:25988134:G:A	25988134	A,A	G,G	1,1	inf,inf	inf,inf	0.96088,1.38363	0.000178347	0.000178405
2	chr1:26485477:T:A	26485477	NA,A	NA,T	NA,1	NA,-inf	NA,inf	NA,0.624432	0.000178001	0.000178028
2	chr1:26602056:T:C	26602056	NA,C	NA,T	NA,1	NA,inf	NA,inf	NA,0.452521	0.000177765	0.000177787
2	chr1:25909271:G:A	25909271	NA,A	NA,G	NA,1	NA,inf	NA,inf	NA,0.461592	0.000177489	0.000177511
2	chr1:26191836:T:G	26191836	NA,G	NA,T	NA,1	NA,-inf	NA,inf	NA,0.785052	0.000177438	0.000177473
2	chr1:26267216:TACTC:T	26267216	T,NA	TACTC,NA	1,NA	-inf,NA	inf,NA	1.51519,NA	0.000177359	0.000177451
2	chr1:26121022:T:C	26121022	NA,C	NA,T	NA,1	NA,inf	NA,inf	NA,0.403977	0.000177145	0.000177165
2	chr1:26524005:C:T	26524005	NA,T	NA,C	NA,1	NA,inf	NA,inf	NA,0.497059	0.000176943	0.000176965
2	chr1:26193904:C:T	26193904	NA,T	NA,C	NA,1	NA,-inf	NA,inf	NA,0.782532	0.000176936	0.000176971
2	chr1:26497343:CTCT:C	26497343	NA,C	NA,CTCT	NA,1	NA,inf	NA,inf	NA,0.496348	0.000176791	0.000176814
2	chr1:26628423:AG:A	26628423	NA,A	NA,AG	NA,1	NA,inf	NA,inf	NA,0.53772	0.000176769	0.000176793
2	chr1:26509381:C:T	26509381	T,NA	C,NA	1,NA	-inf,NA	inf,NA	0.840864,NA	0.000176464	0.000176491
2	chr1:26159252:T:C	26159252	NA,C	NA,T	NA,1	NA,-inf	NA,inf	NA,0.64846	0.000176253	0.000176281
2	chr1:25951834:A:C	25951834	NA,C	NA,A	NA,1	NA,inf	NA,inf	NA,0.482147	0.000175948	0.00017597
2	chr1:26193070:AAAAAG:A	26193070	NA,A	NA,AAAAAG	NA,1	NA,-inf	NA,inf	NA,0.776461	0.000175711	0.000175746
2	chr1:25808080:T:C	25808080	NA,C	NA,T	NA,1	NA,-inf	NA,inf	NA,0.507637	0.000175626	0.000175649
2	chr1:26191042:C:G	26191042	NA,G	NA,C	NA,1	NA,inf	NA,inf	NA,0.647829	0.000175311	0.000175338
2	chr1:26180262:A:G	26180262	NA,G	NA,A	NA,1	NA,-inf	NA,inf	NA,1.0834	0.000174939	0.000174995
2	chr1:26373557:G:A	26373557	NA,A	NA,G	NA,1	NA,inf	NA,inf	NA,0.510075	0.000174912	0.000174935
2	chr1:25875867:C:T	25875867	NA,T	NA,C	NA,1	NA,inf	NA,inf	NA,0.498268	0.000174717	0.00017474
2	chr1:25846977:C:T	25846977	NA,T	NA,C	NA,1	NA,-inf	NA,inf	NA,0.400188	0.000174482	0.000174503
2	chr1:25785129:C:T	25785129	NA,T	NA,C	NA,1	NA,inf	NA,inf	NA,0.38278	0.000174261	0.000174281
2	chr1:26244992:C:T	26244992	NA,T	NA,C	NA,1	NA,inf	NA,inf	NA,0.628036	0.000173926	0.000173954
2	chr1:26352550:T:C	26352550	NA,C	NA,T	NA,1	NA,inf	NA,inf	NA,0.179413	0.0001739	0.000173915
2	chr1:26575185:C:T	26575185	NA,T	NA,C	NA,1	NA,-inf	NA,inf	NA,0.53726	0.000173773	0.000173796
2	chr1:26180299:A:G	26180299	NA,G	NA,A	NA,1	NA,-inf	NA,inf	NA,1.07632	0.000173736	0.000173792
2	chr1:26198215:A:G	26198215	NA,G	NA,A	NA,1	NA,inf	NA,inf	NA,0.918676	0.000173713	0.000173757
2	chr1:26079143:A:T	26079143	T,T	A,A	1,1	inf,-inf	inf,inf	2.94554,0.122347	0.000173614	0.000173928
2	chr1:26765821:A:G	26765821	G,G	A,A	1,1	-inf,-inf	inf,inf	1.82433,0.0769234	0.000173345	0.00017338
2	chr1:26456467:A:T	26456467	T,NA	A,NA	1,NA	inf,NA	inf,NA	0.958951,NA	0.000173127	0.000173159
2	chr1:26556919:C:T	26556919	NA,T	NA,C	NA,1	NA,inf	NA,inf	NA,0.473304	0.000172707	0.000172729
2	chr1:26452510:T:C	26452510	NA,C	NA,T	NA,1	NA,inf	NA,inf	NA,0.402704	0.000172404	0.000172425
2	chr1:26484494:G:A	26484494	NA,A	NA,G	NA,1	NA,inf	NA,inf	NA,0.415753	0.000172388	0.000172408
2	chr1:26049359:G:A	26049359	NA,A	NA,G	NA,1	NA,-inf	NA,inf	NA,0.45699	0.000172034	0.000172056
2	chr1:26128682:G:A	26128682	NA,A	NA,G	NA,1	NA,inf	NA,inf	NA,0.384998	0.000171819	0.000171839
2	chr1:26590316:C:T	26590316	NA,T	NA,C	NA,1	NA,inf	NA,inf	NA,0.464671	0.00017179	0.000171811
2	chr1:25762123:TTTTC:T	25762123	T,NA	TTTTC,NA	1,NA	-inf,NA	inf,NA	1.20503,NA	0.000171652	0.000171706
2	chr1:26303028:T:C	26303028	NA,C	NA,T	NA,1	NA,inf	NA,inf	NA,0.619236	0.00017159	0.000171618
2	chr1:25809892:A:G	25809892	NA,G	NA,A	NA,1	NA,-inf	NA,inf	NA,0.522681	0.000171385	0.000171408
2	chr1:26353135:C:T	26353135	NA,T	NA,C	NA,1	NA,inf	NA,inf	NA,0.309674	0.000171121	0.000171139
2	chr1:25869228:A:G	25869228	NA,G	NA,A	NA,1	NA,-inf	NA,inf	NA,0.373315	0.000170689	0.000170709
2	chr1:26771045:G:C	26771045	NA,C	NA,G	NA,1	NA,-inf	NA,inf	NA,0.524549	0.000170664	0.000170687
2	chr1:26074912:C:T	26074912	T,T	C,C	1,1	inf,-inf	inf,inf	2.40451,0.685804	0.000170645	0.000170862
2	chr1:26064328:AG:A	26064328	NA,A	NA,AG	NA,1	NA,-inf	NA,inf	NA,0.386085	0.00017013	0.00017015
2	chr1:25863555:G:A	25863555	NA,A	NA,G	NA,1	NA,inf	NA,inf	NA,0.37206	0.00016937	0.00016939
2	chr1:26335891:G:A	26335891	NA,A	NA,G	NA,1	NA,-inf	NA,inf	NA,0.292603	0.000169262	0.00016928
2	chr1:26431380:T:G	26431380	NA,G	NA,T	NA,1	NA,inf	NA,inf	NA,0.462158	0.000169174	0.000169195
2	chr1:26747713:G:T	26747713	NA,T	NA,G	NA,1	NA,-inf	NA,inf	NA,0.506669	0.000168836	0.000168859
2	chr1:25812803:C:T	25812803	NA,T	NA,C	NA,1	NA,inf	NA,inf	NA,0.29462	0.0001687	0.000168717
2	chr1:25803210:C:CT	25803210	NA,CT	NA,C	NA,1	NA,inf	NA,inf	NA,0.474071	0.000168671	0.000168693
2	chr1:26640259:C:T	26640259	NA,T	NA,C	NA,1	NA,inf	NA,inf	NA,0.394159	0.00016866	0.000168681
2	chr1:26562766:G:A	26562766	NA,A	NA,G	NA,1	NA,inf	NA,inf	NA,0.446516	0.000168654	0.000168677
2	chr1:25971860:T:C	25971860	NA,C	NA,T	NA,1	NA,-inf	NA,inf	NA,0.391968	0.000168598	0.000168618
2	chr1:26526300:A:G	26526300	G,NA	A,NA	1,NA	-inf,NA	inf,NA	0.811155,NA	0.000168587	0.000168612
2	chr1:26154650:A:G	26154650	NA,G	NA,A	NA,1	NA,-inf	NA,inf	NA,0.676565	0.000168544	0.000168574
2	chr1:25833750:T:C	25833750	NA,C	NA,T	NA,1	NA,-inf	NA,inf	NA,0.512378	0.000168315	0.000168338
2	chr1:26574526:G:A	26574526	NA,A	NA,G	NA,1	NA,inf	NA,inf	NA,0.434267	0.000167753	0.000167775
2	chr1:26082657:A:G	26082657	NA,G	NA,A	NA,1	NA,-inf	NA,inf	NA,0.345278	0.000167733	0.000167752
2	chr1:26192970:C:T	26192970	NA,T	NA,C	NA,1	NA,-inf	NA,inf	NA,0.734028	0.000167541	0.000167574
2	chr1:26417560:T:C	26417560	NA,C	NA,T	NA,1	NA,inf	NA,inf	NA,0.374235	0.000167319	0.000167339
2	chr1:25792679:C:T	25792679	NA,T	NA,C	NA,1	NA,-inf	NA,inf	NA,0.626506	0.000167164	0.000167192
2	chr1:25830894:G:A	25830894	NA,A	NA,G	NA,1	NA,-inf	NA,inf	NA,0.507781	0.000167083	0.000167106
2	chr1:26442275:C:T	26442275	T,NA	C,NA	1,NA	-inf,NA	inf,NA	0.545697,NA	0.000166978	0.000166994
2	chr1:26683734:G:C	26683734	NA,C	NA,G	NA,1	NA,-inf	NA,inf	NA,0.435367	0.000166913	0.000166934
2	chr1:25800001:G:A	25800001	NA,A	NA,G	NA,1	NA,-inf	NA,inf	NA,0.41126	0.000166905	0.000166925
2	chr1:26174302:G:A	26174302	NA,A	NA,G	NA,1	NA,-inf	NA,inf	NA,0.720217	0.00016685	0.000166881
2	chr1:26199381:C:T	26199381	NA,T	NA,C	NA,1	NA,-inf	NA,inf	NA,0.442463	0.000166536	0.000166557
2	chr1:26631991:G:A	26631991	NA,A	NA,G	NA,1	NA,inf	NA,inf	NA,0.388891	0.00016652	0.00016654
2	chr1:26129117:T:C	26129117	NA,C	NA,T	NA,1	NA,inf	NA,inf	NA,0.36116	0.000166493	0.000166512
2	chr1:26321194:T:C	26321194	NA,C	NA,T	NA,1	NA,inf	NA,inf	NA,0.113697	0.000166309	0.000166324
2	chr1:25874342:G:A	25874342	NA,A	NA,G	NA,1	NA,inf	NA,inf	NA,0.357428	0.000166221	0.00016624
2	chr1:26315462:T:A	26315462	NA,A	NA,T	NA,1	NA,inf	NA,inf	NA,0.237703	0.000166022	0.000166039
2	chr1:26339692:T:C	26339692	C,C	T,T	1,1	inf,-inf	inf,inf	0.705236,0.925377	0.000165828	0.000165844
2	chr1:26002134:C:T	26002134	NA,T	NA,C	NA,1	NA,-inf	NA,inf	NA,0.361175	0.000165685	0.000165704
2	chr1:26202138:C:T	26202138	NA,T	NA,C	NA,1	NA,inf	NA,inf	NA,0.247976	0.000165554	0.000165571
2	chr1:25874971:C:T	25874971	NA,T	NA,C	NA,1	NA,inf	NA,inf	NA,0.354697	0.00016555	0.000165569
2	chr1:25809896:G:A	25809896	NA,A	NA,G	NA,1	NA,-inf	NA,inf	NA,0.495622	0.000165539	0.000165561
2	chr1:26787242:A:G	26787242	G,NA	A,NA	1,NA	-inf,NA	inf,NA	1.08949,NA	0.000165508	0.000165552
2	chr1:26767166:A:G	26767166	G,G	A,A	1,1	inf,-inf	inf,inf	0.706398,1.16502	0.000165408	0.000165431
2	chr1:26195543:T:C	26195543	NA,C	NA,T	NA,1	NA,inf	NA,inf	NA,0.853463	0.000165331	0.00016537
2	chr1:26148766:G:A	26148766	A,A	G,G	1,1	inf,-inf	inf,inf	2.02743,1.22065	0.000165262	0.000165505
2	chr1:26640260:A:G	26640260	NA,G	NA,A	NA,1	NA,inf	NA,inf	NA,0.378773	0.00016512	0.00016514
2	chr1:26609222:A:G	26609222	NA,G	NA,A	NA,1	NA,inf	NA,inf	NA,0.373581	0.0001649	0.00016492
2	chr1:25825932:C:T	25825932	NA,T	NA,C	NA,1	NA,inf	NA,inf	NA,0.253013	0.00016481	0.000164827
2	chr1:25790664:A:T	25790664	NA,T	NA,A	NA,1	NA,-inf	NA,inf	NA,0.375428	0.000164583	0.000164602
2	chr1:25794177:T:C	25794177	NA,C	NA,T	NA,1	NA,-inf	NA,inf	NA,0.457711	0.000164505	0.000164527
2	chr1:25868900:G:A	25868900	NA,A	NA,G	NA,1	NA,inf	NA,inf	NA,0.417238	0.000164446	0.000164466
2	chr1:26075532:A:G	26075532	G,G	A,A	1,1	inf,-inf	inf,inf	2.31524,0.708251	0.000164401	0.000164589
2	chr1:26069574:A:G	26069574	G,G	A,A	1,1	inf,-inf	inf,inf	2.26069,0.852454	0.000164325	0.000164538
2	chr1:26376658:T:G	26376658	NA,G	NA,T	NA,1	NA,inf	NA,inf	NA,0.460795	0.000164137	0.000164159
2	chr1:25807419:G:A	25807419	NA,A	NA,G	NA,1	NA,inf	NA,inf	NA,0.384093	0.000164086	0.000164105
2	chr1:26357817:T:C	26357817	NA,C	NA,T	NA,1	NA,inf	NA,inf	NA,0.196321	0.000163894	0.00016391
2	chr1:26566583:G:A	26566583	NA,A	NA,G	NA,1	NA,inf	NA,inf	NA,0.448034	0.000163805	0.000163827
2	chr1:26119815:C:T	26119815	NA,T	NA,C	NA,1	NA,inf	NA,inf	NA,0.435538	0.000163718	0.000163739
2	chr1:26172327:G:T	26172327	NA,T	NA,G	NA,1	NA,-inf	NA,inf	NA,0.70253	0.000163637	0.000163667
2	chr1:26315598:C:T	26315598	NA,T	NA,C	NA,1	NA,inf	NA,inf	NA,0.0718797	0.000163348	0.000163363
2	chr1:26716281:CACTT:C	26716281	NA,C	NA,CACTT	NA,1	NA,inf	NA,inf	NA,0.4592	0.00016312	0.000163141
2	chr1:25875380:C:T	25875380	NA,T	NA,C	NA,1	NA,inf	NA,inf	NA,0.335528	0.000163058	0.000163077
2	chr1:26562385:G:T	26562385	NA,T	NA,G	NA,1	NA,inf	NA,inf	NA,0.432458	0.000162947	0.000162968
2	chr1:26807601:G:A	26807601	NA,A	NA,G	NA,1	NA,inf	NA,inf	NA,0.457588	0.00016283	0.000162851
2	chr1:26456672:C:T	26456672	NA,T	NA,C	NA,1	NA,inf	NA,inf	NA,0.362129	0.000162784	0.000162803
2	chr1:26303521:G:C	26303521	NA,C	NA,G	NA,1	NA,inf	NA,inf	NA,0.574259	0.000162782	0.000162808
2	chr1:25860173:T:A	25860173	NA,A	NA,T	NA,1	NA,inf	NA,inf	NA,0.289323	0.000162739	0.000162756
2	chr1:26319494:A:G	26319494	NA,G	NA,A	NA,1	NA,inf	NA,inf	NA,0.0744897	0.000162187	0.000162202
2	chr1:26518811:G:A	26518811	NA,A	NA,G	NA,1	NA,-inf	NA,inf	NA,0.356241	0.000162182	0.000162201
2	chr1:25870755:A:G	25870755	NA,G	NA,A	NA,1	NA,inf	NA,inf	NA,0.34034	0.000161912	0.000161931
2	chr1:26328717:C:T	26328717	T,T	C,C	1,1	inf,-inf	inf,inf	0.276912,1.05975	0.000161896	0.000161907
2	chr1:26076130:A:G	26076130	G,G	A,A	1,1	inf,-inf	inf,inf	2.31061,0.699927	0.000161853	0.000162037
2	chr1:26643075:T:TAATC	26643075	NA,TAATC	NA,T	NA,1	NA,inf	NA,inf	NA,0.385447	0.000161819	0.000161839
2	chr1:25884492:C:T	25884492	NA,T	NA,C	NA,1	NA,-inf	NA,inf	NA,0.605521	0.000161673	0.0001617
2	chr1:25859321:C:A	25859321	NA,A	NA,C	NA,1	NA,inf	NA,inf	NA,0.395067	0.000161533	0.000161553
2	chr1:26680694:G:A	26680694	NA,A	NA,G	NA,1	NA,-inf	NA,inf	NA,0.409683	0.000161164	0.000161184
2	chr1:26588306:C:T	26588306	NA,T	NA,C	NA,1	NA,inf	NA,inf	NA,0.389453	0.000161139	0.000161159
2	chr1:26042238:C:T	26042238	NA,T	NA,C	NA,1	NA,inf	NA,inf	NA,0.350693	0.000161075	0.000161094
2	chr1:25884552:C:T	25884552	NA,T	NA,C	NA,1	NA,-inf	NA,inf	NA,0.562847	0.000161058	0.000161083
2	chr1:25778849:T:G	25778849	NA,G	NA,T	NA,1	NA,-inf	NA,inf	NA,0.419759	0.000160631	0.000160651
2	chr1:25930944:T:C	25930944	NA,C	NA,T	NA,1	NA,inf	NA,inf	NA,0.295046	0.000160128	0.000160146
2	chr1:26579076:A:G	26579076	G,G	A,A	1,1	inf,inf	inf,inf	0.0588545,1.37507	0.000160062	0.000160079
2	chr1:26711506:A:G	26711506	NA,G	NA,A	NA,1	NA,-inf	NA,inf	NA,0.38571	0.000159974	0.000159993
2	chr1:26411735:T:C	26411735	NA,C	NA,T	NA,1	NA,-inf	NA,inf	NA,0.378969	0.000159764	0.000159783
2	chr1:26144825:T:A	26144825	NA,A	NA,T	NA,1	NA,-inf	NA,inf	NA,0.733327	0.000159593	0.000159625
2	chr1:26192212:T:G	26192212	NA,G	NA,T	NA,1	NA,-inf	NA,inf	NA,0.235168	0.000159478	0.000159495
2	chr1:26057525:G:A	26057525	NA,A	NA,G	NA,1	NA,inf	NA,inf	NA,0.374836	0.000159428	0.000159447
2	chr1:26191176:T:C	26191176	C,C	T,T	1,1	inf,inf	inf,inf	3.38815,0.317842	0.000159399	0.000160546
2	chr1:26197140:T:C	26197140	NA,C	NA,T	NA,1	NA,inf	NA,inf	NA,0.347379	0.000159348	0.000159366
2	chr1:26519761:C:A	26519761	NA,A	NA,C	NA,1	NA,inf	NA,inf	NA,0.354203	0.000159207	0.000159225
2	chr1:25828541:CAG:C	25828541	NA,C	NA,CAG	NA,1	NA,inf	NA,inf	NA,0.392376	0.000159058	0.000159078
2	chr1:26210379:G:A	26210379	NA,A	NA,G	NA,1	NA,inf	NA,inf	NA,0.238336	0.000159018	0.000159035
2	chr1:26006801:G:A	26006801	NA,A	NA,G	NA,1	NA,inf	NA,inf	NA,0.386632	0.000158857	0.000158877
2	chr1:26479487:A:G	26479487	NA,G	NA,A	NA,1	NA,inf	NA,inf	NA,0.343781	0.000158688	0.000158707
2	chr1:25947947:T:G	25947947	NA,G	NA,T	NA,1	NA,inf	NA,inf	NA,0.415453	0.000158542	0.000158562
2	chr1:25875061:G:A	25875061	NA,A	NA,G	NA,1	NA,inf	NA,inf	NA,0.324828	0.000158484	0.000158503
2	chr1:26628048:G:C	26628048	NA,C	NA,G	NA,1	NA,inf	NA,inf	NA,0.352046	0.000158174	0.000158193
2	chr1:26457971:T:A	26457971	NA,A	NA,T	NA,1	NA,inf	NA,inf	NA,0.341383	0.000158173	0.000158191
2	chr1:26080413:A:G	26080413	NA,G	NA,A	NA,1	NA,-inf	NA,inf	NA,0.291269	0.000158132	0.000158149
2	chr1:26487158:C:T	26487158	NA,T	NA,C	NA,1	NA,inf	NA,inf	NA,0.34075	0.000158068	0.000158087
2	chr1:26450231:C:T	26450231	NA,T	NA,C	NA,1	NA,inf	NA,inf	NA,0.340857	0.000158064	0.000158083
2	chr1:26476138:A:C	26476138	NA,C	NA,A	NA,1	NA,inf	NA,inf	NA,0.340125	0.000157897	0.000157916
2	chr1:26060924:G:A	26060924	NA,A	NA,G	NA,1	NA,-inf	NA,inf	NA,0.806554	0.00015787	0.000157908
2	chr1:25813158:T:C	25813158	NA,C	NA,T	NA,1	NA,-inf	NA,inf	NA,0.482541	0.000157773	0.000157795
2	chr1:26592414:T:C	26592414	NA,C	NA,T	NA,1	NA,inf	NA,inf	NA,0.336433	0.000157768	0.000157787
2	chr1:26545322:C:A	26545322	NA,A	NA,C	NA,1	NA,inf	NA,inf	NA,0.412493	0.000157578	0.000157597
2	chr1:25810878:T:C	25810878	NA,C	NA,T	NA,1	NA,-inf	NA,inf	NA,0.453712	0.000157523	0.000157544
2	chr1:26447090:C:A	26447090	NA,A	NA,C	NA,1	NA,inf	NA,inf	NA,0.408384	0.000157473	0.000157493
2	chr1:26755888:C:T	26755888	NA,T	NA,C	NA,1	NA,-inf	NA,inf	NA,0.376647	0.000157426	0.000157444
2	chr1:26330667:C:T	26330667	NA,T	NA,C	NA,1	NA,-inf	NA,inf	NA,0.394702	0.000157356	0.000157376
2	chr1:25886737:T:C	25886737	NA,C	NA,T	NA,1	NA,inf	NA,inf	NA,0.310995	0.000157279	0.000157297
2	chr1:26681820:G:A	26681820	NA,A	NA,G	NA,1	NA,inf	NA,inf	NA,0.424819	0.000157274	0.000157294
2	chr1:26568471:G:A	26568471	NA,A	NA,G	NA,1	NA,inf	NA,inf	NA,0.415238	0.000157121	0.000157141
2	chr1:25925154:G:A	25925154	NA,A	NA,G	NA,1	NA,inf	NA,inf	NA,0.274721	0.000157033	0.00015705
2	chr1:25887519:C:T	25887519	NA,T	NA,C	NA,1	NA,inf	NA,inf	NA,0.30861	0.000156764	0.000156782
2	chr1:26179832:C:T	26179832	NA,T	NA,C	NA,1	NA,-inf	NA,inf	NA,0.263785	0.000156722	0.000156739
2	chr1:26238415:C:T	26238415	NA,T	NA,C	NA,1	NA,-inf	NA,inf	NA,0.254028	0.000156711	0.000156728
2	chr1:25803619:G:A	25803619	NA,A	NA,G	NA,1	NA,inf	NA,inf	NA,0.351242	0.000156642	0.000156661
2	chr1:26735112:C:T	26735112	NA,T	NA,C	NA,1	NA,inf	NA,inf	NA,0.438647	0.000156619	0.00015664
2	chr1:25805027:C:T	25805027	NA,T	NA,C	NA,1	NA,-inf	NA,inf	NA,0.395152	0.000156463	0.000156483
2	chr1:25883292:CAGG:C	25883292	NA,C	NA,CAGG	NA,1	NA,inf	NA,inf	NA,0.306892	0.000156395	0.000156413
2	chr1:25954309:G:C	25954309	NA,C	NA,G	NA,1	NA,inf	NA,inf	NA,0.383135	0.000156347	0.000156366
2	chr1:25885930:G:A	25885930	NA,A	NA,G	NA,1	NA,inf	NA,inf	NA,0.306023	0.000156201	0.000156219
2	chr1:25883414:G:A	25883414	NA,A	NA,G	NA,1	NA,inf	NA,inf	NA,0.305906	0.000156179	0.000156197
2	chr1:26277900:C:A	26277900	NA,A	NA,C	NA,1	NA,inf	NA,inf	NA,0.172791	0.000156152	0.000156168
2	chr1:26077039:T:G	26077039	G,G	T,T	1,1	inf,-inf	inf,inf	2.26608,0.722464	0.000155974	0.000156149
2	chr1:26539879:C:T	26539879	NA,T	NA,C	NA,1	NA,inf	NA,inf	NA,0.395518	0.000155745	0.000155764
2	chr1:25885097:C:T	25885097	NA,T	NA,C	NA,1	NA,inf	NA,inf	NA,0.30365	0.000155685	0.000155703
2	chr1:26319637:A:G	26319637	NA,G	NA,A	NA,1	NA,inf	NA,inf	NA,0.0961125	0.000155556	0.000155571
2	chr1:25791644:G:A	25791644	NA,A	NA,G	NA,1	NA,inf	NA,inf	NA,0.353089	0.000155449	0.000155467
2	chr1:26123391:A:G	26123391	NA,G	NA,A	NA,1	NA,inf	NA,inf	NA,0.30856	0.000155381	0.000155399
2	chr1:26513463:G:A	26513463	A,NA	G,NA	1,NA	-inf,NA	inf,NA	0.387166,NA	0.000155298	0.000155311
2	chr1:25806567:G:C	25806567	NA,C	NA,G	NA,1	NA,-inf	NA,inf	NA,0.45081	0.000155091	0.000155113
2	chr1:26538994:C:G	26538994	NA,G	NA,C	NA,1	NA,inf	NA,inf	NA,0.362991	0.000155047	0.000155065
2	chr1:26088308:G:A	26088308	NA,A	NA,G	NA,1	NA,-inf	NA,inf	NA,0.446623	0.000154953	0.000154975
2	chr1:26401558:G:A	26401558	NA,A	NA,G	NA,1	NA,-inf	NA,inf	NA,0.276997	0.000154889	0.000154905
2	chr1:26537926:C:T	26537926	NA,T	NA,C	NA,1	NA,inf	NA,inf	NA,0.361453	0.000154794	0.000154812
2	chr1:26424945:G:A	26424945	NA,A	NA,G	NA,1	NA,inf	NA,inf	NA,0.325712	0.000154712	0.000154731
2	chr1:26389645:C:T	26389645	T,T	C,C	1,1	inf,inf	inf,inf	0.649346,1.1901	0.00015468	0.000154701
2	chr1:26673473:A:G	26673473	NA,G	NA,A	NA,1	NA,inf	NA,inf	NA,0.4235	0.000154554	0.000154575
2	chr1:25815862:C:G	25815862	NA,G	NA,C	NA,1	NA,inf	NA,inf	NA,0.226931	0.000154208	0.000154224
2	chr1:25875946:C:T	25875946	NA,T	NA,C	NA,1	NA,-inf	NA,inf	NA,0.517217	0.000154208	0.000154231
2	chr1:25998216:T:G	25998216	NA,G	NA,T	NA,1	NA,-inf	NA,inf	NA,0.453514	0.000154174	0.000154195
2	chr1:25910670:T:C	25910670	NA,C	NA,T	NA,1	NA,-inf	NA,inf	NA,0.307206	0.000154064	0.000154082
2	chr1:25892796:C:T	25892796	NA,T	NA,C	NA,1	NA,-inf	NA,inf	NA,0.215023	0.000153899	0.000153915
2	chr1:26551217:G:A	26551217	A,A	G,G	1,1	inf,-inf	inf,inf	0.0821478,1.32143	0.000153849	0.000153859
2	chr1:26035728:C:T	26035728	T,NA	C,NA	1,NA	-inf,NA	inf,NA	0.424331,NA	0.000153793	0.000153806
2	chr1:26055867:G:A	26055867	NA,A	NA,G	NA,1	NA,inf	NA,inf	NA,0.364491	0.000153641	0.00015366
2	chr1:25795996:C:T	25795996	NA,T	NA,C	NA,1	NA,-inf	NA,inf	NA,0.314708	0.000153634	0.000153652
2	chr1:25864958:C:T	25864958	NA,T	NA,C	NA,1	NA,inf	NA,inf	NA,0.293012	0.000153623	0.000153641
2	chr1:26399375:G:A	26399375	NA,A	NA,G	NA,1	NA,-inf	NA,inf	NA,0.269208	0.000153337	0.000153353
2	chr1:26441218:C:T	26441218	NA,T	NA,C	NA,1	NA,inf	NA,inf	NA,0.320282	0.000153286	0.000153305
2	chr1:26633079:G:A	26633079	NA,A	NA,G	NA,1	NA,inf	NA,inf	NA,0.34339	0.000153052	0.000153071
2	chr1:25942661:G:A	25942661	NA,A	NA,G	NA,1	NA,-inf	NA,inf	NA,0.310731	0.000153034	0.000153052
2	chr1:25833526:T:TAATC	25833526	NA,TAATC	NA,T	NA,1	NA,inf	NA,inf	NA,0.29031	0.000153019	0.000153037
2	chr1:26670393:A:T	26670393	NA,T	NA,A	NA,1	NA,-inf	NA,inf	NA,0.375777	0.000152966	0.000152986
2	chr1:25832594:G:C	25832594	NA,C	NA,G	NA,1	NA,inf	NA,inf	NA,0.361726	0.000152817	0.000152836
2	chr1:26627141:G:T	26627141	NA,T	NA,G	NA,1	NA,inf	NA,inf	NA,0.342233	0.000152798	0.000152817
2	chr1:26558185:G:A	26558185	A,A	G,G	1,1	-inf,-inf	inf,inf	0.047315,1.34975	0.000152796	0.000152807
2	chr1:26629683:C:T	26629683	NA,T	NA,C	NA,1	NA,inf	NA,inf	NA,0.340711	0.000152495	0.000152514
2	chr1:26711940:G:C	26711940	C,NA	G,NA	1,NA	-inf,NA	inf,NA	1.02986,NA	0.000152486	0.000152525
2	chr1:25797448:TC:T	25797448	NA,T	NA,TC	NA,1	NA,inf	NA,inf	NA,0.251474	0.000152392	0.000152409
2	chr1:25822810:G:A	25822810	NA,A	NA,G	NA,1	NA,inf	NA,inf	NA,0.395615	0.000152352	0.000152372
2	chr1:26784550:T:A	26784550	NA,A	NA,T	NA,1	NA,inf	NA,inf	NA,0.363215	0.000152312	0.000152331
2	chr1:26262699:C:T	26262699	NA,T	NA,C	NA,1	NA,inf	NA,inf	NA,0.189949	0.000152249	0.000152265
2	chr1:25836453:T:G	25836453	NA,G	NA,T	NA,1	NA,inf	NA,inf	NA,0.393474	0.000152238	0.000152258
2	chr1:26153409:C:T	26153409	T,T	C,C	1,1	inf,-inf	inf,inf	2.70914,0.449588	0.000152167	0.000152445
2	chr1:26601359:C:A	26601359	NA,A	NA,C	NA,1	NA,inf	NA,inf	NA,0.344869	0.000152022	0.000152041
2	chr1:26785136:A:G	26785136	NA,G	NA,A	NA,1	NA,-inf	NA,inf	NA,0.364288	0.00015179	0.000151809
2	chr1:26315729:G:A	26315729	NA,A	NA,G	NA,1	NA,inf	NA,inf	NA,0.0324134	0.000151567	0.000151581
2	chr1:26639804:C:T	26639804	NA,T	NA,C	NA,1	NA,inf	NA,inf	NA,0.320507	0.000151539	0.000151558
2	chr1:25883335:C:T	25883335	NA,T	NA,C	NA,1	NA,inf	NA,inf	NA,0.283854	0.000151511	0.000151528
2	chr1:26284881:T:G	26284881	NA,G	NA,T	NA,1	NA,inf	NA,inf	NA,0.0582256	0.000151501	0.000151516
2	chr1:26197197:C:T	26197197	NA,T	NA,C	NA,1	NA,inf	NA,inf	NA,0.309584	0.000151439	0.000151457
2	chr1:26545220:A:G	26545220	NA,G	NA,A	NA,1	NA,-inf	NA,inf	NA,0.442168	0.000151351	0.000151372
2	chr1:25951231:A:G	25951231	NA,G	NA,A	NA,1	NA,inf	NA,inf	NA,0.324669	0.000151335	0.000151352
2	chr1:25844167:C:T	25844167	NA,T	NA,C	NA,1	NA,-inf	NA,inf	NA,0.302353	0.000151306	0.000151323
2	chr1:25919081:G:A	25919081	NA,A	NA,G	NA,1	NA,inf	NA,inf	NA,0.231774	0.000151214	0.00015123
2	chr1:25864696:A:G	25864696	NA,G	NA,A	NA,1	NA,inf	NA,inf	NA,0.219364	0.0001512	0.000151216
2	chr1:25858093:G:A	25858093	NA,A	NA,G	NA,1	NA,inf	NA,inf	NA,0.282796	0.000151157	0.000151175
2	chr1:26195692:G:A	26195692	NA,A	NA,G	NA,1	NA,-inf	NA,inf	NA,0.633247	0.000151108	0.000151136
2	chr1:25860170:A:C	25860170	NA,C	NA,A	NA,1	NA,-inf	NA,inf	NA,0.301251	0.000151102	0.00015112
2	chr1:25769462:G:T	25769462	NA,T	NA,G	NA,1	NA,-inf	NA,inf	NA,0.412273	0.000151048	0.000151068
2	chr1:25834337:TG:T	25834337	NA,T	NA,TG	NA,1	NA,inf	NA,inf	NA,0.281147	0.00015104	0.000151057
2	chr1:26578495:T:C	26578495	NA,C	NA,T	NA,1	NA,inf	NA,inf	NA,0.341038	0.00015041	0.000150429
2	chr1:25789053:C:T	25789053	T,T	C,C	1,1	inf,-inf	inf,inf	1.56568,0.542374	0.000150385	0.000150424
2	chr1:26192419:G:A	26192419	NA,A	NA,G	NA,1	NA,inf	NA,inf	NA,0.302407	0.000150317	0.000150335
2	chr1:26216834:C:T	26216834	NA,T	NA,C	NA,1	NA,inf	NA,inf	NA,0.181159	0.000150214	0.00015023
2	chr1:26084497:G:T	26084497	NA,T	NA,G	NA,1	NA,-inf	NA,inf	NA,0.438694	0.000150211	0.000150233
2	chr1:25828016:C:T	25828016	NA,T	NA,C	NA,1	NA,inf	NA,inf	NA,0.346038	0.000150129	0.000150148
2	chr1:25875905:G:A	25875905	NA,A	NA,G	NA,1	NA,inf	NA,inf	NA,0.378984	0.000150014	0.000150034
2	chr1:25858664:G:A	25858664	NA,A	NA,G	NA,1	NA,inf	NA,inf	NA,0.28432	0.000149993	0.00015001
2	chr1:26528812:T:A	26528812	NA,A	NA,T	NA,1	NA,inf	NA,inf	NA,0.286787	0.000149917	0.000149935
2	chr1:25873976:C:T	25873976	NA,T	NA,C	NA,1	NA,inf	NA,inf	NA,0.344123	0.000149876	0.000149895
2	chr1:26130250:G:A	26130250	NA,A	NA,G	NA,1	NA,-inf	NA,inf	NA,0.356042	0.000149864	0.000149882
2	chr1:26418104:G:A	26418104	NA,A	NA,G	NA,1	NA,-inf	NA,inf	NA,0.328864	0.000149769	0.000149787
2	chr1:26248872:A:G	26248872	NA,G	NA,A	NA,1	NA,inf	NA,inf	NA,0.17823	0.000149727	0.000149743
2	chr1:26677769:G:A	26677769	A,NA	G,NA	1,NA	-inf,NA	inf,NA	0.4131,NA	0.000149718	0.000149732
2	chr1:26608967:G:A	26608967	NA,A	NA,G	NA,1	NA,inf	NA,inf	NA,0.329903	0.000149661	0.000149679
2	chr1:25927062:A:G	25927062	NA,G	NA,A	NA,1	NA,inf	NA,inf	NA,0.256991	0.000149335	0.000149352
2	chr1:26574021:A:G	26574021	G,NA	A,NA	1,NA	inf,NA	inf,NA	0.547235,NA	0.000149318	0.000149334
2	chr1:26065924:G:A	26065924	NA,A	NA,G	NA,1	NA,-inf	NA,inf	NA,0.284962	0.000149225	0.000149243
2	chr1:26266587:T:G	26266587	NA,G	NA,T	NA,1	NA,-inf	NA,inf	NA,0.15064	0.00014907	0.000149085
2	chr1:25932960:T:C	25932960	NA,C	NA,T	NA,1	NA,-inf	NA,inf	NA,0.358161	0.000148879	0.000148898
2	chr1:25853619:CAAAACAAAAAA:C	25853619	C,NA	CAAAACAAAAAA,NA	1,NA	inf,NA	inf,NA	0.731612,NA	0.000148871	0.000148894
2	chr1:26725856:T:G	26725856	NA,G	NA,T	NA,1	NA,inf	NA,inf	NA,0.344754	0.000148813	0.000148832
2	chr1:26601507:G:A	26601507	NA,A	NA,G	NA,1	NA,inf	NA,inf	NA,0.329472	0.000148805	0.000148824
2	chr1:26819884:G:A	26819884	A,NA	G,NA	1,NA	-inf,NA	inf,NA	0.411846,NA	0.000148784	0.000148798
2	chr1:26660342:G:C	26660342	NA,C	NA,G	NA,1	NA,inf	NA,inf	NA,0.321904	0.000148779	0.000148797
2	chr1:26545367:AG:A	26545367	NA,A	NA,AG	NA,1	NA,inf	NA,inf	NA,0.317317	0.000148658	0.000148675
2	chr1:26216769:T:C	26216769	NA,C	NA,T	NA,1	NA,inf	NA,inf	NA,0.522088	0.000148522	0.000148546
2	chr1:25781384:A:AG	25781384	NA,AG	NA,A	NA,1	NA,inf	NA,inf	NA,0.313285	0.000148341	0.000148359
2	chr1:26317623:T:C	26317623	NA,C	NA,T	NA,1	NA,-inf	NA,inf	NA,0.601121	0.000148308	0.000148335
2	chr1:26111964:T:C	26111964	C,C	T,T	1,1	inf,-inf	inf,inf	2.55351,0.429587	0.000148273	0.000148469
2	chr1:26565239:G:A	26565239	NA,A	NA,G	NA,1	NA,-inf	NA,inf	NA,0.406391	0.000148203	0.000148224
2	chr1:25846894:C:T	25846894	NA,T	NA,C	NA,1	NA,inf	NA,inf	NA,0.335052	0.000147846	0.000147865
2	chr1:26076607:G:A	26076607	A,A	G,G	1,1	inf,-inf	inf,inf	2.23252,0.711279	0.000147824	0.000147985
2	chr1:26471689:G:C	26471689	NA,C	NA,G	NA,1	NA,inf	NA,inf	NA,0.255553	0.000147795	0.000147812
2	chr1:25819486:AG:A	25819486	NA,A	NA,AG	NA,1	NA,inf	NA,inf	NA,0.198016	0.000147785	0.000147801
2	chr1:26201393:G:A	26201393	A,A	G,G	1,1	inf,inf	inf,inf	2.11727,0.742236	0.000147601	0.000147804
2	chr1:25959513:T:C	25959513	NA,C	NA,T	NA,1	NA,-inf	NA,inf	NA,0.254073	0.00014759	0.000147607
2	chr1:26239551:CATGTTGGTCAGGCTGGTCTCGAACTCCTGACCTCAGTTGATCTGCCCGCCTTGGCCTCCCAAA:C	26239551	NA,C	NA,CATGTTGGTCAGGCTGGTCTCGAACTCCTGACCTCAGTTGATCTGCCCGCCTTGGCCTCCCAAA	NA,1	NA,inf	NA,inf	NA,0.0389237	0.000147535	0.000147549
2	chr1:26092691:C:T	26092691	T,NA	C,NA	1,NA	-inf,NA	inf,NA	0.412743,NA	0.000147446	0.00014746
2	chr1:26374817:G:A	26374817	NA,A	NA,G	NA,1	NA,inf	NA,inf	NA,0.229364	0.000147404	0.000147421
2	chr1:26317909:G:A	26317909	NA,A	NA,G	NA,1	NA,-inf	NA,inf	NA,0.594741	0.000147375	0.000147402
2	chr1:26297995:C:T	26297995	NA,T	NA,C	NA,1	NA,-inf	NA,inf	NA,0.595166	0.000147315	0.000147342
2	chr1:25915587:G:A	25915587	NA,A	NA,G	NA,1	NA,inf	NA,inf	NA,0.374884	0.00014729	0.000147309
2	chr1:26296891:C:T	26296891	NA,T	NA,C	NA,1	NA,-inf	NA,inf	NA,0.153072	0.000146994	0.00014701
2	chr1:26162958:G:A	26162958	A,NA	G,NA	1,NA	inf,NA	inf,NA	1.02,NA	0.000146894	0.000146929
2	chr1:26437956:G:A	26437956	NA,A	NA,G	NA,1	NA,inf	NA,inf	NA,0.246755	0.000146841	0.000146858
2	chr1:26341766:G:A	26341766	A,NA	G,NA	1,NA	inf,NA	inf,NA	0.0157825,NA	0.000146743	0.000146752
2	chr1:26356836:G:A	26356836	NA,A	NA,G	NA,1	NA,-inf	NA,inf	NA,0.585796	0.000146742	0.000146768
2	chr1:26161504:C:A	26161504	A,NA	C,NA	1,NA	inf,NA	inf,NA	1.01893,NA	0.000146708	0.000146743
2	chr1:25932517:C:T	25932517	T,NA	C,NA	1,NA	inf,NA	inf,NA	0.0426411,NA	0.000146563	0.000146572
2	chr1:25871351:G:A	25871351	NA,A	NA,G	NA,1	NA,inf	NA,inf	NA,0.166053	0.000146455	0.000146471
2	chr1:25830702:C:T	25830702	NA,T	NA,C	NA,1	NA,inf	NA,inf	NA,0.229023	0.000146442	0.000146458
2	chr1:26401927:C:T	26401927	NA,T	NA,C	NA,1	NA,-inf	NA,inf	NA,0.452597	0.00014644	0.000146461
2	chr1:25801274:G:T	25801274	NA,T	NA,G	NA,1	NA,-inf	NA,inf	NA,0.368844	0.000146252	0.000146272
2	chr1:26072252:G:A	26072252	NA,A	NA,G	NA,1	NA,-inf	NA,inf	NA,0.397081	0.000146187	0.000146208
2	chr1:25826344:C:T	25826344	NA,T	NA,C	NA,1	NA,inf	NA,inf	NA,0.190968	0.000146093	0.000146109
2	chr1:25943239:G:A	25943239	NA,A	NA,G	NA,1	NA,-inf	NA,inf	NA,0.274754	0.00014587	0.000145887
2	chr1:26531621:G:T	26531621	NA,T	NA,G	NA,1	NA,inf	NA,inf	NA,0.26991	0.000145849	0.000145867
2	chr1:26600362:C:T	26600362	NA,T	NA,C	NA,1	NA,inf	NA,inf	NA,0.312873	0.000145783	0.000145801
2	chr1:26513638:C:T	26513638	NA,T	NA,C	NA,1	NA,inf	NA,inf	NA,0.271011	0.000145753	0.00014577
2	chr1:26025988:T:C	26025988	C,NA	T,NA	1,NA	inf,NA	inf,NA	0.131608,NA	0.00014575	0.00014576
2	chr1:25817761:G:T	25817761	NA,T	NA,G	NA,1	NA,inf	NA,inf	NA,0.189042	0.00014571	0.000145726
2	chr1:25937080:C:T	25937080	NA,T	NA,C	NA,1	NA,-inf	NA,inf	NA,0.255253	0.000145672	0.000145689
2	chr1:25828321:G:A	25828321	NA,A	NA,G	NA,1	NA,inf	NA,inf	NA,0.223852	0.000145577	0.000145594
2	chr1:25930205:A:C	25930205	NA,C	NA,A	NA,1	NA,-inf	NA,inf	NA,0.411144	0.000145521	0.000145541
2	chr1:26177528:C:T	26177528	NA,T	NA,C	NA,1	NA,-inf	NA,inf	NA,0.163296	0.000145479	0.000145495
2	chr1:26610070:G:A	26610070	NA,A	NA,G	NA,1	NA,inf	NA,inf	NA,0.307143	0.000145478	0.000145496
2	chr1:25818054:A:T	25818054	T,T	A,A	1,1	inf,-inf	inf,inf	1.22006,0.829815	0.000145396	0.000145427
2	chr1:26332512:G:T	26332512	NA,T	NA,G	NA,1	NA,-inf	NA,inf	NA,0.115367	0.000145307	0.000145322
2	chr1:26784307:C:T	26784307	NA,T	NA,C	NA,1	NA,-inf	NA,inf	NA,0.379527	0.000145139	0.000145158
2	chr1:25819533:G:A	25819533	NA,A	NA,G	NA,1	NA,inf	NA,inf	NA,0.185108	0.000144907	0.000144922
2	chr1:26344118:C:T	26344118	T,T	C,C	1,1	inf,inf	inf,inf	0.963971,2.20564	0.000144706	0.000144934
2	chr1:26047795:C:T	26047795	T,T	C,C	1,1	inf,-inf	inf,inf	1.49898,0.8661	0.000144684	0.000144738
2	chr1:26513689:T:A	26513689	NA,A	NA,T	NA,1	NA,inf	NA,inf	NA,0.264008	0.000144635	0.000144653
2	chr1:26194946:G:A	26194946	NA,A	NA,G	NA,1	NA,inf	NA,inf	NA,0.27383	0.000144593	0.000144611
2	chr1:26103563:G:A	26103563	A,A	G,G	1,1	inf,-inf	inf,inf	2.54551,0.557589	0.000144466	0.000144698
2	chr1:26580062:A:G	26580062	NA,G	NA,A	NA,1	NA,-inf	NA,inf	NA,0.386787	0.000144125	0.000144145
2	chr1:25794803:G:A	25794803	NA,A	NA,G	NA,1	NA,-inf	NA,inf	NA,0.330042	0.000144109	0.000144128
2	chr1:26170000:G:A	26170000	NA,A	NA,G	NA,1	NA,inf	NA,inf	NA,0.193766	0.000143865	0.000143881
2	chr1:26181802:G:A	26181802	NA,A	NA,G	NA,1	NA,-inf	NA,inf	NA,0.478148	0.0001437	0.000143723
2	chr1:26321837:G:A	26321837	NA,A	NA,G	NA,1	NA,-inf	NA,inf	NA,0.138169	0.00014365	0.000143666
2	chr1:25853671:G:T	25853671	NA,T	NA,G	NA,1	NA,inf	NA,inf	NA,0.321494	0.000143642	0.00014366
2	chr1:25912745:C:T	25912745	NA,T	NA,C	NA,1	NA,inf	NA,inf	NA,0.217915	0.000143604	0.00014362
2	chr1:25830087:T:C	25830087	NA,C	NA,T	NA,1	NA,inf	NA,inf	NA,0.212867	0.000143457	0.000143473
2	chr1:26121004:T:C	26121004	NA,C	NA,T	NA,1	NA,-inf	NA,inf	NA,0.319486	0.000143315	0.000143333
2	chr1:25872187:C:A	25872187	NA,A	NA,C	NA,1	NA,inf	NA,inf	NA,0.341357	0.000143298	0.000143317
2	chr1:25843023:A:G	25843023	NA,G	NA,A	NA,1	NA,inf	NA,inf	NA,0.342532	0.000143283	0.000143302
2	chr1:25856442:G:A	25856442	NA,A	NA,G	NA,1	NA,inf	NA,inf	NA,0.177466	0.000143176	0.000143192
2	chr1:26656804:T:C	26656804	NA,C	NA,T	NA,1	NA,inf	NA,inf	NA,0.291497	0.000143117	0.000143135
2	chr1:26377395:G:C	26377395	NA,C	NA,G	NA,1	NA,-inf	NA,inf	NA,0.671918	0.000143111	0.00014314
2	chr1:26605859:C:T	26605859	NA,T	NA,C	NA,1	NA,inf	NA,inf	NA,0.297875	0.000143024	0.000143042
2	chr1:26734515:G:A	26734515	NA,A	NA,G	NA,1	NA,inf	NA,inf	NA,0.358599	0.00014302	0.00014304
2	chr1:25872191:G:A	25872191	NA,A	NA,G	NA,1	NA,inf	NA,inf	NA,0.339325	0.000142964	0.000142982
2	chr1:26069258:G:A	26069258	NA,A	NA,G	NA,1	NA,inf	NA,inf	NA,0.0543229	0.000142813	0.000142827
2	chr1:26720808:G:A	26720808	NA,A	NA,G	NA,1	NA,-inf	NA,inf	NA,0.285089	0.000142794	0.000142811
2	chr1:26083360:G:A	26083360	NA,A	NA,G	NA,1	NA,inf	NA,inf	NA,0.390364	0.000142793	0.000142813
2	chr1:26740926:G:A	26740926	NA,A	NA,G	NA,1	NA,-inf	NA,inf	NA,0.293447	0.000142587	0.000142604
2	chr1:25943639:C:T	25943639	NA,T	NA,C	NA,1	NA,inf	NA,inf	NA,0.352589	0.000142575	0.000142594
2	chr1:26657946:G:A	26657946	NA,A	NA,G	NA,1	NA,inf	NA,inf	NA,0.288029	0.000142498	0.000142516
2	chr1:26312510:T:C	26312510	NA,C	NA,T	NA,1	NA,inf	NA,inf	NA,0.147206	0.000142441	0.000142456
2	chr1:26343255:C:A	26343255	NA,A	NA,C	NA,1	NA,-inf	NA,inf	NA,0.20874	0.000142202	0.000142218
2	chr1:25798079:T:A	25798079	NA,A	NA,T	NA,1	NA,inf	NA,inf	NA,0.374172	0.000142194	0.000142213
2	chr1:26795907:G:A	26795907	NA,A	NA,G	NA,1	NA,inf	NA,inf	NA,0.332867	0.000141943	0.000141961
2	chr1:25794800:T:C	25794800	NA,C	NA,T	NA,1	NA,-inf	NA,inf	NA,0.316451	0.000141916	0.000141934
2	chr1:25791493:AG:A	25791493	NA,A	NA,AG	NA,1	NA,-inf	NA,inf	NA,0.253699	0.0001419	0.000141917
2	chr1:25794801:G:C	25794801	NA,C	NA,G	NA,1	NA,-inf	NA,inf	NA,0.31567	0.000141751	0.00014177
2	chr1:26475902:G:A	26475902	NA,A	NA,G	NA,1	NA,inf	NA,inf	NA,0.365034	0.000141538	0.000141556
2	chr1:26340765:A:G	26340765	NA,G	NA,A	NA,1	NA,inf	NA,inf	NA,0.0569566	0.00014152	0.000141535
2	chr1:25936160:T:G	25936160	NA,G	NA,T	NA,1	NA,inf	NA,inf	NA,0.351646	0.000141379	0.000141397
2	chr1:26791807:C:A	26791807	NA,A	NA,C	NA,1	NA,-inf	NA,inf	NA,0.305452	0.000141361	0.000141379
2	chr1:26212565:T:C	26212565	NA,C	NA,T	NA,1	NA,inf	NA,inf	NA,0.044539	0.000141051	0.000141065
2	chr1:26113071:T:C	26113071	NA,C	NA,T	NA,1	NA,-inf	NA,inf	NA,0.235652	0.000140939	0.000140956
2	chr1:25930084:T:C	25930084	NA,C	NA,T	NA,1	NA,inf	NA,inf	NA,0.299457	0.00014081	0.000140828
2	chr1:25991207:C:T	25991207	T,T	C,C	1,1	inf,inf	inf,inf	0.8179,1.33255	0.000140717	0.000140758
2	chr1:26315616:TC:T	26315616	NA,T	NA,TC	NA,1	NA,-inf	NA,inf	NA,0.504823	0.000140694	0.000140717
2	chr1:26586766:C:T	26586766	NA,T	NA,C	NA,1	NA,inf	NA,inf	NA,0.232623	0.000140692	0.000140708
2	chr1:26363706:C:T	26363706	NA,T	NA,C	NA,1	NA,inf	NA,inf	NA,0.366284	0.000140675	0.000140694
2	chr1:26059614:C:T	26059614	NA,T	NA,C	NA,1	NA,inf	NA,inf	NA,0.298718	0.000140639	0.000140657
2	chr1:26547768:C:A	26547768	NA,A	NA,C	NA,1	NA,inf	NA,inf	NA,0.399271	0.000140576	0.000140595
2	chr1:26579777:G:T	26579777	NA,T	NA,G	NA,1	NA,inf	NA,inf	NA,0.223054	0.000140554	0.00014057
2	chr1:26351546:G:A	26351546	A,NA	G,NA	1,NA	inf,NA	inf,NA	0.00678137,NA	0.000140497	0.000140507
2	chr1:26606686:T:C	26606686	NA,C	NA,T	NA,1	NA,inf	NA,inf	NA,0.282197	0.000140445	0.000140463
2	chr1:25859368:G:A	25859368	NA,A	NA,G	NA,1	NA,inf	NA,inf	NA,0.293468	0.000140431	0.000140449
2	chr1:25854833:C:T	25854833	NA,T	NA,C	NA,1	NA,inf	NA,inf	NA,0.162049	0.000140259	0.000140275
2	chr1:25810159:A:G	25810159	NA,G	NA,A	NA,1	NA,inf	NA,inf	NA,0.165716	0.000140252	0.000140267
2	chr1:26308138:T:C	26308138	NA,C	NA,T	NA,1	NA,-inf	NA,inf	NA,0.5454	0.000140137	0.000140162
2	chr1:25797635:A:G	25797635	NA,G	NA,A	NA,1	NA,inf	NA,inf	NA,0.269866	0.000140131	0.000140148
2	chr1:26256746:G:A	26256746	NA,A	NA,G	NA,1	NA,-inf	NA,inf	NA,0.0864565	0.000140049	0.000140064
2	chr1:26266548:G:A	26266548	NA,A	NA,G	NA,1	NA,-inf	NA,inf	NA,0.121706	0.000139982	0.000139997
2	chr1:25847929:A:G	25847929	NA,G	NA,A	NA,1	NA,inf	NA,inf	NA,0.193246	0.000139812	0.000139827
2	chr1:25931969:T:C	25931969	NA,C	NA,T	NA,1	NA,inf	NA,inf	NA,0.312832	0.00013981	0.000139828
2	chr1:26309156:G:A	26309156	A,NA	G,NA	1,NA	inf,NA	inf,NA	0.737123,NA	0.000139799	0.000139821
2	chr1:25792456:C:T	25792456	NA,T	NA,C	NA,1	NA,-inf	NA,inf	NA,0.476152	0.000139772	0.000139794
2	chr1:25990686:G:A	25990686	A,NA	G,NA	1,NA	-inf,NA	inf,NA	0.951955,NA	0.000139724	0.000139756
2	chr1:26353772:A:C	26353772	C,C	A,A	1,1	-inf,inf	inf,inf	0.721017,1.2326	0.000139668	0.000139696
2	chr1:26378326:T:A	26378326	NA,A	NA,T	NA,1	NA,-inf	NA,inf	NA,0.643674	0.000139647	0.000139675
2	chr1:25826364:C:T	25826364	NA,T	NA,C	NA,1	NA,inf	NA,inf	NA,0.319557	0.000139607	0.000139625
2	chr1:26073702:C:T	26073702	NA,T	NA,C	NA,1	NA,-inf	NA,inf	NA,0.355078	0.000139492	0.000139511
2	chr1:26640009:G:C	26640009	NA,C	NA,G	NA,1	NA,inf	NA,inf	NA,0.255995	0.000139413	0.00013943
2	chr1:26406406:A:T	26406406	NA,T	NA,A	NA,1	NA,-inf	NA,inf	NA,0.275166	0.000139383	0.0001394
2	chr1:26237621:T:C	26237621	NA,C	NA,T	NA,1	NA,-inf	NA,inf	NA,0.189569	0.000139314	0.00013933
2	chr1:25811351:T:A	25811351	NA,A	NA,T	NA,1	NA,inf	NA,inf	NA,0.158898	0.000139288	0.000139304
2	chr1:26103780:A:G	26103780	NA,G	NA,A	NA,1	NA,-inf	NA,inf	NA,0.226046	0.000139223	0.000139239
2	chr1:26087454:T:G	26087454	NA,G	NA,T	NA,1	NA,inf	NA,inf	NA,0.366138	0.000139173	0.000139192
2	chr1:26122742:C:T	26122742	T,NA	C,NA	1,NA	-inf,NA	inf,NA	0.386013,NA	0.00013917	0.000139184
2	chr1:26175975:T:C	26175975	NA,C	NA,T	NA,1	NA,-inf	NA,inf	NA,0.446494	0.000139161	0.000139182
2	chr1:25921111:G:A	25921111	NA,A	NA,G	NA,1	NA,inf	NA,inf	NA,0.192621	0.000138956	0.000138972
2	chr1:25944711:T:C	25944711	NA,C	NA,T	NA,1	NA,inf	NA,inf	NA,0.33297	0.000138916	0.000138934
2	chr1:26387670:C:T	26387670	NA,T	NA,C	NA,1	NA,-inf	NA,inf	NA,0.646684	0.000138849	0.000138877
2	chr1:26103956:T:C	26103956	C,C	T,T	1,1	inf,-inf	inf,inf	2.54997,0.519233	0.000138803	0.000139025
2	chr1:26002658:T:C	26002658	C,NA	T,NA	1,NA	-inf,NA	inf,NA	0.942561,NA	0.000138584	0.000138616
2	chr1:25891774:A:G	25891774	G,NA	A,NA	1,NA	-inf,NA	inf,NA	0.971723,NA	0.000138526	0.000138559
2	chr1:26660252:T:C	26660252	NA,C	NA,T	NA,1	NA,inf	NA,inf	NA,0.293306	0.000138501	0.000138518
2	chr1:26130426:G:A	26130426	NA,A	NA,G	NA,1	NA,inf	NA,inf	NA,0.429267	0.000138402	0.000138423
2	chr1:26592506:T:C	26592506	NA,C	NA,T	NA,1	NA,-inf	NA,inf	NA,0.308332	0.000138294	0.000138312
2	chr1:25833170:T:C	25833170	NA,C	NA,T	NA,1	NA,inf	NA,inf	NA,0.223419	0.000138274	0.000138291
2	chr1:26127189:C:G	26127189	NA,G	NA,C	NA,1	NA,-inf	NA,inf	NA,0.18575	0.000138274	0.00013829
2	chr1:25983748:A:G	25983748	NA,G	NA,A	NA,1	NA,-inf	NA,inf	NA,0.311817	0.000138205	0.000138224
2	chr1:25913024:C:T	25913024	NA,T	NA,C	NA,1	NA,inf	NA,inf	NA,0.311184	0.000138137	0.000138155
2	chr1:26120395:AT:A	26120395	A,A	AT,AT	1,1	inf,-inf	inf,inf	2.49741,0.410136	0.000138133	0.000138305
2	chr1:26132052:C:G	26132052	NA,G	NA,C	NA,1	NA,inf	NA,inf	NA,0.426597	0.000138031	0.000138052
2	chr1:26396591:C:T	26396591	NA,T	NA,C	NA,1	NA,inf	NA,inf	NA,0.191192	0.000137966	0.000137982
2	chr1:25782365:G:A	25782365	NA,A	NA,G	NA,1	NA,-inf	NA,inf	NA,0.361693	0.000137943	0.000137962
2	chr1:25815129:C:T	25815129	NA,T	NA,C	NA,1	NA,inf	NA,inf	NA,0.249014	0.000137909	0.000137926
2	chr1:26052414:G:A	26052414	NA,A	NA,G	NA,1	NA,inf	NA,inf	NA,0.265681	0.000137898	0.000137915
2	chr1:25816498:C:T	25816498	NA,T	NA,C	NA,1	NA,-inf	NA,inf	NA,0.341628	0.000137747	0.000137765
2	chr1:25888377:C:T	25888377	NA,T	NA,C	NA,1	NA,-inf	NA,inf	NA,0.157084	0.000137641	0.000137656
2	chr1:26750092:G:A	26750092	NA,A	NA,G	NA,1	NA,inf	NA,inf	NA,0.278042	0.000137603	0.00013762
2	chr1:26140998:G:C	26140998	NA,C	NA,G	NA,1	NA,-inf	NA,inf	NA,0.298932	0.000137593	0.00013761
2	chr1:25796092:C:T	25796092	NA,T	NA,C	NA,1	NA,-inf	NA,inf	NA,0.31836	0.000137558	0.000137576
2	chr1:26094932:G:A	26094932	NA,A	NA,G	NA,1	NA,-inf	NA,inf	NA,0.213081	0.000137498	0.000137514
2	chr1:26625273:T:C	26625273	NA,C	NA,T	NA,1	NA,inf	NA,inf	NA,0.277995	0.000137473	0.00013749
2	chr1:26742568:C:G	26742568	NA,G	NA,C	NA,1	NA,-inf	NA,inf	NA,0.341342	0.00013744	0.000137458
2	chr1:25946906:C:T	25946906	NA,T	NA,C	NA,1	NA,inf	NA,inf	NA,0.298034	0.000137332	0.00013735
2	chr1:26806718:T:C	26806718	NA,C	NA,T	NA,1	NA,inf	NA,inf	NA,0.277319	0.000137306	0.000137324
2	chr1:25846255:C:T	25846255	NA,T	NA,C	NA,1	NA,inf	NA,inf	NA,0.201266	0.000137278	0.000137294
2	chr1:25939998:T:C	25939998	NA,C	NA,T	NA,1	NA,inf	NA,inf	NA,0.317405	0.000137163	0.000137182
2	chr1:25886103:G:A	25886103	NA,A	NA,G	NA,1	NA,inf	NA,inf	NA,0.169357	0.000137054	0.00013707
2	chr1:26719678:C:T	26719678	T,NA	C,NA	1,NA	-inf,NA	inf,NA	0.362056,NA	0.000136898	0.000136911
2	chr1:25894138:C:T	25894138	NA,T	NA,C	NA,1	NA,inf	NA,inf	NA,0.301653	0.000136865	0.000136883
2	chr1:26319623:G:A	26319623	NA,A	NA,G	NA,1	NA,-inf	NA,inf	NA,0.0111287	0.000136789	0.000136803
2	chr1:25822766:TC:T	25822766	T,NA	TC,NA	1,NA	inf,NA	inf,NA	0.778541,NA	0.000136613	0.000136635
2	chr1:26524866:C:A	26524866	NA,A	NA,C	NA,1	NA,inf	NA,inf	NA,0.223582	0.000136588	0.000136605
2	chr1:26245738:C:T	26245738	NA,T	NA,C	NA,1	NA,-inf	NA,inf	NA,0.00682352	0.00013657	0.000136584
2	chr1:25832097:A:G	25832097	NA,G	NA,A	NA,1	NA,inf	NA,inf	NA,0.148873	0.000136474	0.00013649
2	chr1:25888917:C:T	25888917	NA,T	NA,C	NA,1	NA,inf	NA,inf	NA,0.298473	0.000136439	0.000136457
2	chr1:26794135:C:T	26794135	NA,T	NA,C	NA,1	NA,-inf	NA,inf	NA,0.246487	0.000136337	0.000136353
2	chr1:26603625:C:G	26603625	NA,G	NA,C	NA,1	NA,inf	NA,inf	NA,0.210234	0.000136293	0.00013631
2	chr1:25920636:G:A	25920636	A,A	G,G	1,1	inf,-inf	inf,inf	0.625543,1.13367	0.000136262	0.00013628
2	chr1:26001520:G:A	26001520	A,NA	G,NA	1,NA	inf,NA	inf,NA	0.74173,NA	0.000136244	0.000136268
2	chr1:26053321:C:T	26053321	NA,T	NA,C	NA,1	NA,inf	NA,inf	NA,0.25403	0.000136095	0.000136112
2	chr1:25881165:C:T	25881165	NA,T	NA,C	NA,1	NA,inf	NA,inf	NA,0.297392	0.000136074	0.000136092
2	chr1:26602033:C:T	26602033	NA,T	NA,C	NA,1	NA,inf	NA,inf	NA,0.20763	0.000135981	0.000135998
2	chr1:25782955:G:A	25782955	NA,A	NA,G	NA,1	NA,inf	NA,inf	NA,0.244585	0.000135869	0.000135886
2	chr1:26313901:C:T	26313901	NA,T	NA,C	NA,1	NA,inf	NA,inf	NA,0.378324	0.000135868	0.000135888
2	chr1:26083561:G:A	26083561	A,NA	G,NA	1,NA	inf,NA	inf,NA	0.887912,NA	0.000135567	0.000135595
2	chr1:25841109:G:A	25841109	NA,A	NA,G	NA,1	NA,inf	NA,inf	NA,0.190557	0.000135522	0.000135538
2	chr1:26786021:T:C	26786021	NA,C	NA,T	NA,1	NA,-inf	NA,inf	NA,0.243161	0.00013544	0.000135456
2	chr1:25890855:C:T	25890855	NA,T	NA,C	NA,1	NA,inf	NA,inf	NA,0.290187	0.000135316	0.000135333
2	chr1:25877860:G:C	25877860	NA,C	NA,G	NA,1	NA,inf	NA,inf	NA,0.290354	0.000135311	0.000135328
2	chr1:25882253:G:A	25882253	NA,A	NA,G	NA,1	NA,inf	NA,inf	NA,0.158912	0.000135231	0.000135246
2	chr1:26258566:A:G	26258566	NA,G	NA,A	NA,1	NA,-inf	NA,inf	NA,0.01338	0.000135111	0.000135126
```
