## Supplementary material for "Characterization of shared and ancestry-specific signals driving complex traits using multi-ancestry fine-mapping": susiex_nc2.cs80.snp

```
BP	SNP	PIP(CS1)	LogBF(CS1,Pop1)	LogBF(CS1,Pop2)	PIP(CS2)	LogBF(CS2,Pop1)	LogBF(CS2,Pop2)
25760534	chr1:25760534:C:T	1.47792e-08	-1.63868e-10	-1.31122	0.000113661	-1.63868e-10	-1.32797
25760765	chr1:25760765:T:C	1.57872e-08	-1.63868e-10	-1.24524	0.00012038	-1.63868e-10	-1.27054
25760878	chr1:25760878:C:T	1.0345e-08	-1.66794	-3.3421e-10	9.04988e-05	-1.55585	-3.3421e-10
25761204	chr1:25761204:C:T	1.52666e-08	-1.63868e-10	-1.27878	0.000124724	-1.63868e-10	-1.23509
25761253	chr1:25761253:G:A	2.89045e-09	-1.63867	-1.30436	2.88996e-05	-1.37861	-1.31875
25761687	chr1:25761687:T:C	1.93115e-08	-0.362735	-0.681006	0.000183304	-0.104917	-0.745129
25761748	chr1:25761748:G:A	2.89415e-09	-1.65535	-1.2864	2.07795e-05	-1.75264	-1.27459
25761856	chr1:25761856:C:T	1.62731e-08	-1.63868e-10	-1.21493	0.000134839	-1.63868e-10	-1.15711
25762123	chr1:25762123:TTTTC:T	5.45333e-08	-0.00563078	-3.3421e-10	0.000171652	-0.915724	-3.3421e-10
25762190	chr1:25762190:G:A	1.51703e-08	-1.63868e-10	-1.2851	0.000115334	-1.63868e-10	-1.31336
25762383	chr1:25762383:A:G	1.45131e-08	-1.63868e-10	-1.32939	0.00011453	-1.63868e-10	-1.32036
25762540	chr1:25762540:T:C	2.54855e-08	-0.546889	-0.219443	0.00024078	-0.271571	-0.305737
25762638	chr1:25762638:G:A	1.4868e-08	-1.63868e-10	-1.30523	0.00011397	-1.63868e-10	-1.32526
25762760	chr1:25762760:A:G	2.67649e-09	-1.72871	-1.29122	2.00801e-05	-1.75276	-1.3087
25763241	chr1:25763241:C:T	1.47914e-08	-1.63868e-10	-1.3104	0.000113702	-1.63868e-10	-1.32761
25763315	chr1:25763315:C:T	1.57493e-08	-1.63868e-10	-1.24764	0.000119957	-1.63868e-10	-1.27406
25763581	chr1:25763581:A:G	3.38799e-08	-0.454345	-0.0272768	0.000321038	-0.1689	-0.120731
25763982	chr1:25763982:G:A	2.20393e-08	-1.63868e-10	-0.911617	0.000191118	-1.63868e-10	-0.808302
25764002	chr1:25764002:G:A	1.44797e-08	-1.63868e-10	-1.3317	0.000113742	-1.63868e-10	-1.32726
25764098	chr1:25764098:C:T	1.45635e-08	-1.63868e-10	-1.32593	0.000113241	-1.63868e-10	-1.33167
25764275	chr1:25764275:G:A	1.44803e-08	-1.63868e-10	-1.33165	0.000113652	-1.63868e-10	-1.32805
25764473	chr1:25764473:C:T	1.46337e-08	-1.63868e-10	-1.32112	0.000113363	-1.63868e-10	-1.3306
25764526	chr1:25764526:A:G	2.69018e-09	-1.69816	-1.31668	2.02102e-05	-1.74196	-1.31305
25764537	chr1:25764537:C:T	3.82971e-09	-1.67795	-0.983708	3.53988e-05	-1.45283	-1.04168
25764638	chr1:25764638:G:A	5.95038e-09	-1.6823	-0.538686	5.07941e-05	-1.7452	-0.388206
25764824	chr1:25764824:C:T	1.52982e-08	-1.63868e-10	-1.27671	0.00011593	-1.63868e-10	-1.30821
25765346	chr1:25765346:G:A	3.12051e-09	-1.55453	-1.31191	2.04195e-05	-1.74094	-1.30377
25765414	chr1:25765414:C:T	9.61383e-09	-1.74124	-3.3421e-10	7.5913e-05	-1.7316	-3.3421e-10
25765523	chr1:25765523:CTG:C	1.03183e-08	-1.67052	-3.3421e-10	8.72723e-05	-1.59216	-3.3421e-10
25765757	chr1:25765757:A:C	3.42193e-09	-1.68881	-1.08542	3.118e-05	-1.46882	-1.15259
25766161	chr1:25766161:T:C	2.45163e-08	-0.662011	-0.143092	0.000235913	-0.391277	-0.206451
25766350	chr1:25766350:T:G	2.1942e-08	-1.63868e-10	-0.916038	0.000189947	-1.63868e-10	-0.814446
25766628	chr1:25766628:AC:A	1.46351e-08	-1.63868e-10	-1.32102	0.00011324	-1.63868e-10	-1.33168
25766764	chr1:25766764:C:G	1.52407e-08	-1.63868e-10	-1.28047	0.00012334	-1.63868e-10	-1.24625
25769462	chr1:25769462:G:T	2.04959e-08	-1.63868e-10	-0.984217	0.000151048	-1.63868e-10	-1.0436
25769485	chr1:25769485:C:T	3.8098e-09	-1.33685	-1.33001	2.15494e-05	-1.6619	-1.32895
25769641	chr1:25769641:C:T	1.1809e-08	-1.53558	-3.3421e-10	7.91327e-05	-1.69006	-3.3421e-10
25770867	chr1:25770867:T:A	3.6173e-08	-1.63868e-10	-0.41613	0.000319241	-1.63868e-10	-0.295246
25770998	chr1:25770998:A:T	1.45106e-08	-1.63868e-10	-1.32956	0.000114298	-1.63868e-10	-1.32238
25771059	chr1:25771059:G:A	1.10143e-08	-1.60525	-3.3421e-10	7.87441e-05	-1.69499	-3.3421e-10
25771240	chr1:25771240:C:T	3.01467e-09	-1.65978	-1.24117	2.82457e-05	-1.50122	-1.21903
25771616	chr1:25771616:G:A	3.82931e-09	-1.54735	-1.1144	4.06134e-05	-1.24103	-1.11606
25771859	chr1:25771859:G:A	5.07231e-09	-1.74764	-0.633003	4.11975e-05	-1.74488	-0.59793
25772753	chr1:25772753:C:T	9.6824e-09	-1.73413	-3.3421e-10	7.6714e-05	-1.72111	-3.3421e-10
25772906	chr1:25772906:G:A	4.71951e-09	-1.44638	-1.00636	5.20551e-05	-1.10208	-1.00681
25773321	chr1:25773321:A:C	1.45013e-08	-1.63868e-10	-1.33021	0.000113934	-1.63868e-10	-1.32557
25773673	chr1:25773673:A:G	2.92328e-09	-1.63969	-1.29205	2.01427e-05	-1.75331	-1.30504
25774391	chr1:25774391:A:C	1.44859e-08	-1.63868e-10	-1.33127	0.000113657	-1.63868e-10	-1.328
25774453	chr1:25774453:G:C	4.83524e-09	-1.42899	-0.99952	5.39527e-05	-1.07292	-1.00016
25774672	chr1:25774672:C:G	4.22412e-09	-1.47786	-1.08578	4.61343e-05	-1.14405	-1.08559
25774863	chr1:25774863:T:C	9.60504e-09	-1.52768	-0.214477	7.75731e-05	-1.66368	-0.0462938
25775741	chr1:25775741:GC:G	1.0634e-08	-1.50131	-0.139077	8.54186e-05	-1.64756	0.0339321
25776534	chr1:25776534:C:CAA	9.08922e-08	1.3602	-0.854968	0.00019897	0.14883	-0.916866
25776657	chr1:25776657:AC:A	1.45383e-08	-1.63868e-10	-1.32766	0.000113248	-1.63868e-10	-1.33161
25776902	chr1:25776902:T:C	1.56505e-08	-1.63868e-10	-1.25394	0.000119537	-1.63868e-10	-1.27756
25777223	chr1:25777223:G:A	1.49384e-08	-1.63868e-10	-1.30051	0.00012132	-1.63868e-10	-1.26276
25777407	chr1:25777407:A:G	9.85569e-09	-1.48859	-0.227805	7.84042e-05	-1.63906	-0.0602568
25777560	chr1:25777560:A:G	1.48158e-08	-1.63868e-10	-1.30875	0.000117793	-1.63868e-10	-1.29226
25777601	chr1:25777601:G:A	1.04622e-08	-1.65668	-3.3421e-10	8.38734e-05	-1.63188	-3.3421e-10
25777673	chr1:25777673:A:T	1.55376e-08	-1.63868e-10	-1.26118	0.000125391	-1.63868e-10	-1.22975
25778482	chr1:25778482:G:A	3.03992e-09	-1.74335	-1.14926	2.29774e-05	-1.72665	-1.20003
25778849	chr1:25778849:T:G	2.06343e-08	-1.63868e-10	-0.977489	0.000160631	-1.63868e-10	-0.982083
25779386	chr1:25779386:G:A	1.6618e-08	-1.63868e-10	-1.19396	0.000132481	-1.63868e-10	-1.17475
25779458	chr1:25779458:T:C	1.45031e-08	-1.63868e-10	-1.33008	0.000113237	-1.63868e-10	-1.33171
25779539	chr1:25779539:C:G	4.08648e-08	-1.63868e-10	-0.294174	0.000364545	-1.63868e-10	-0.16254
25779741	chr1:25779741:G:A	9.15025e-09	-1.07549	-0.715173	0.000115104	-0.590661	-0.72469
25780209	chr1:25780209:C:T	1.5068e-08	-1.63868e-10	-1.29187	0.000119748	-1.63868e-10	-1.2758
25780567	chr1:25780567:G:A	1.45783e-08	-1.63868e-10	-1.32491	0.000113411	-1.63868e-10	-1.33017
25780728	chr1:25780728:G:A	1.44873e-08	-1.63868e-10	-1.33117	0.00011333	-1.63868e-10	-1.33088
25780830	chr1:25780830:A:C	6.74044e-09	-0.855486	-1.24083	7.08075e-05	-0.545515	-1.25571
25781191	chr1:25781191:T:A	1.52302e-08	-1.63868e-10	-1.28116	0.000120684	-1.63868e-10	-1.26801
25781384	chr1:25781384:A:AG	1.79822e-08	-1.63868e-10	-1.11506	0.000148341	-1.63868e-10	-1.06167
25781413	chr1:25781413:AGCACCACGCAG:A	3.67172e-08	-0.401196	-3.3421e-10	0.000181799	-0.858291	-3.3421e-10
25781485	chr1:25781485:A:G	1.50114e-08	-1.63868e-10	-1.29563	0.00011985	-1.63868e-10	-1.27495
25781903	chr1:25781903:A:G	6.10899e-09	-1.06571	-1.12897	5.42967e-05	-0.894948	-1.17178
25782063	chr1:25782063:C:T	8.81853e-09	-1.36005	-0.467534	0.000110231	-0.832553	-0.526057
25782215	chr1:25782215:C:T	1.79819e-08	-1.40349	0.288413	0.000214665	-0.995049	0.302935
25782254	chr1:25782254:T:C	1.57849e-08	-1.63868e-10	-1.24539	0.00012701	-1.63868e-10	-1.21692
25782365	chr1:25782365:G:A	1.88768e-08	-1.63868e-10	-1.06651	0.000137943	-1.63868e-10	-1.13435
25782955	chr1:25782955:G:A	1.66985e-08	-1.63868e-10	-1.18912	0.000135869	-1.63868e-10	-1.1495
25783652	chr1:25783652:G:A	9.26225e-09	-1.43519	-0.343304	0.00010344	-1.06941	-0.352791
25783745	chr1:25783745:G:A	9.63369e-09	-1.73918	-3.3421e-10	7.8266e-05	-1.70108	-3.3421e-10
25783818	chr1:25783818:G:A	1.48263e-08	-1.63868e-10	-1.30804	0.000115062	-1.63868e-10	-1.31572
25783830	chr1:25783830:C:G	1.23958e-07	-1.63868e-10	0.815502	0.000983666	-1.63868e-10	0.830096
25784588	chr1:25784588:C:T	1.46158e-08	-1.63868e-10	-1.32234	0.000114375	-1.63868e-10	-1.3217
25784843	chr1:25784843:A:G	1.61837e-08	-1.63868e-10	-1.22044	0.000124458	-1.63868e-10	-1.23722
25784887	chr1:25784887:AAG:A	2.02593e-08	-1.63868e-10	-0.99583	0.000179588	-1.63868e-10	-0.870528
25785129	chr1:25785129:C:T	1.97539e-08	-1.63868e-10	-1.02109	0.000174261	-1.63868e-10	-0.900636
25785252	chr1:25785252:G:A	2.67861e-09	-1.70442	-1.31472	2.13192e-05	-1.72632	-1.27526
25785620	chr1:25785620:G:A	1.46338e-08	-1.32111	-3.3421e-10	8.65176e-05	-1.60084	-3.3421e-10
25785639	chr1:25785639:C:T	3.09635e-09	-1.72896	-1.14526	2.79679e-05	-1.52918	-1.20095
25785753	chr1:25785753:G:A	2.41269e-08	-1.63868e-10	-0.821114	0.000201179	-1.63868e-10	-0.756996
25786256	chr1:25786256:T:A	1.61025e-08	-1.63868e-10	-1.22547	0.000124884	-1.63868e-10	-1.2338
25787279	chr1:25787279:C:T	1.52627e-08	-1.63868e-10	-1.27903	0.000113621	-1.63868e-10	-1.32832
25788428	chr1:25788428:G:A	2.1509e-08	-1.63868e-10	-0.93597	0.000187136	-1.63868e-10	-0.829353
25788792	chr1:25788792:G:A	2.46209e-08	-1.63868e-10	-0.800848	0.00020609	-1.63868e-10	-0.732877
25788959	chr1:25788959:G:A	2.00792e-08	-1.63868e-10	-1.00476	0.000131446	-1.63868e-10	-1.18259
25788985	chr1:25788985:T:A	1.46141e-08	-1.63868e-10	-1.32246	0.000119729	-1.63868e-10	-1.27596
25789053	chr1:25789053:C:T	3.89504e-08	0.483536	-0.82569	0.000150385	-0.372272	-0.675722
25789319	chr1:25789319:T:G	1.54034e-08	-1.63868e-10	-1.26986	0.000125668	-1.63868e-10	-1.22755
25789459	chr1:25789459:A:G	1.45327e-08	-1.63868e-10	-1.32804	0.000118265	-1.63868e-10	-1.28827
25789585	chr1:25789585:G:A	4.91937e-09	-1.1504	-1.26086	3.24685e-05	-1.26145	-1.31947
25790181	chr1:25790181:C:T	1.50414e-08	-1.63868e-10	-1.29364	0.000113288	-1.63868e-10	-1.33126
25790574	chr1:25790574:C:T	1.11354e-08	-1.59431	-3.3421e-10	7.7817e-05	-1.70683	-3.3421e-10
25790589	chr1:25790589:G:A	3.43155e-08	-1.63868e-10	-0.468846	0.000236581	-1.63868e-10	-0.594901
25790664	chr1:25790664:A:T	1.96134e-08	-1.63868e-10	-1.02823	0.000164583	-1.63868e-10	-0.957778
25790832	chr1:25790832:G:A	1.32745e-08	-0.0963872	-1.32221	8.08129e-05	-0.341953	-1.3271
25791324	chr1:25791324:C:T	2.89535e-08	-1.63868e-10	-0.63875	0.000225443	-1.63868e-10	-0.643125
25791364	chr1:25791364:C:T	1.54331e-08	-1.63868e-10	-1.26793	0.00012493	-1.63868e-10	-1.23344
25791397	chr1:25791397:C:T	3.19601e-08	-1.63868e-10	-0.539955	0.000249414	-1.63868e-10	-0.542078
25791493	chr1:25791493:AG:A	1.70538e-08	-1.63868e-10	-1.16807	0.0001419	-1.63868e-10	-1.10607
25791511	chr1:25791511:C:T	9.51319e-09	-1.75176	-3.3421e-10	7.98298e-05	-1.68129	-3.3421e-10
25791644	chr1:25791644:G:A	1.88365e-08	-1.63868e-10	-1.06865	0.000155449	-1.63868e-10	-1.01488
25791658	chr1:25791658:G:A	2.04908e-08	-0.0524474	-0.932018	8.45408e-05	-0.823965	-0.799992
25791808	chr1:25791808:G:A	7.71442e-08	1.33272	-0.991484	0.000206751	0.320876	-1.05055
25791836	chr1:25791836:C:T	3.21632e-08	-1.63868e-10	-0.53362	0.000249921	-1.63868e-10	-0.540046
25792159	chr1:25792159:G:A	5.52137e-09	-1.08952	-1.2063	3.54195e-05	-1.26096	-1.23297
25792456	chr1:25792456:C:T	2.19536e-08	-1.63868e-10	-0.915511	0.000139772	-1.63868e-10	-1.12118
25792523	chr1:25792523:T:A	1.70293e-08	-1.63868e-10	-1.16951	0.000130254	-1.63868e-10	-1.19171
25792679	chr1:25792679:C:T	2.7625e-08	-1.63868e-10	-0.685723	0.000167164	-1.63868e-10	-0.942215
25793558	chr1:25793558:A:G	1.65419e-08	-1.63868e-10	-1.19855	0.000125469	-1.63868e-10	-1.22913
25793826	chr1:25793826:C:T	6.2202e-08	1.13484	-1.00889	0.000297019	0.722752	-1.09015
25793876	chr1:25793876:G:A	7.60111e-08	1.36667	-1.04023	0.000361308	0.946395	-1.11786
25794074	chr1:25794074:T:C	1.69311e-08	-1.63868e-10	-1.17529	0.000128303	-1.63868e-10	-1.2068
25794162	chr1:25794162:G:T	3.71307e-08	-1.63868e-10	-0.389997	0.000291022	-1.63868e-10	-0.387793
25794177	chr1:25794177:T:C	2.18997e-08	-1.63868e-10	-0.917968	0.000164505	-1.63868e-10	-0.958252
25794378	chr1:25794378:A:G	2.22807e-08	0.191689	-1.09241	0.000123609	-0.0890903	-1.15498
25794679	chr1:25794679:G:A	1.46318e-08	-1.63868e-10	-1.32125	0.000113252	-1.63868e-10	-1.33157
25794800	chr1:25794800:T:C	1.82807e-08	-1.63868e-10	-1.0986	0.000141916	-1.63868e-10	-1.10595
25794801	chr1:25794801:G:C	1.82629e-08	-1.63868e-10	-1.09957	0.000141751	-1.63868e-10	-1.10712
25794803	chr1:25794803:G:A	1.85766e-08	-1.63868e-10	-1.08254	0.000144109	-1.63868e-10	-1.09062
25795064	chr1:25795064:T:C	2.05172e-08	-1.22358	0.240403	0.000114031	-1.29654	-0.028181
25795511	chr1:25795511:C:G	1.44821e-08	-1.63868e-10	-1.33153	0.000113258	-1.63868e-10	-1.33153
25795707	chr1:25795707:G:C	7.70497e-08	1.08378	-0.743774	0.000338484	0.619893	-0.856607
25795907	chr1:25795907:A:C	2.81945e-08	-1.63868e-10	-0.665315	0.000204304	-1.63868e-10	-0.741584
25795996	chr1:25795996:C:T	1.82465e-08	-1.63868e-10	-1.10047	0.000153634	-1.63868e-10	-1.02662
25796092	chr1:25796092:C:T	1.83175e-08	-1.63868e-10	-1.09659	0.000137558	-1.63868e-10	-1.13714
25796417	chr1:25796417:C:T	1.7738e-08	-1.63868e-10	-1.12874	0.000131179	-1.63868e-10	-1.18463
25796488	chr1:25796488:G:A	6.26204e-09	-1.5399	-0.63004	3.81521e-05	-1.58622	-0.833393
25796722	chr1:25796722:G:A	4.23845e-08	-0.257659	-3.3421e-10	0.000256427	-0.514346	-3.3421e-10
25796725	chr1:25796725:T:C	3.42417e-09	-1.4507	-1.32288	2.44597e-05	-1.54768	-1.31648
25796914	chr1:25796914:A:G	1.29352e-08	-1.44449	-3.3421e-10	7.9988e-05	-1.67931	-3.3421e-10
25797385	chr1:25797385:G:A	1.45561e-08	-1.63868e-10	-1.32643	0.000113373	-1.63868e-10	-1.3305
25797448	chr1:25797448:TC:T	1.6959e-08	-1.63868e-10	-1.17364	0.000152392	-1.63868e-10	-1.03474
25797480	chr1:25797480:G:A	6.19864e-08	0.605406	-0.482933	0.000289266	0.234348	-0.628193
25797516	chr1:25797516:T:C	5.83355e-09	-1.50757	-0.733251	3.61545e-05	-1.55953	-0.91386
25797635	chr1:25797635:A:G	1.71407e-08	-1.63868e-10	-1.16299	0.000140131	-1.63868e-10	-1.11861
25798079	chr1:25798079:T:A	1.97622e-08	-1.63868e-10	-1.02067	0.000142194	-1.63868e-10	-1.104
25798120	chr1:25798120:A:G	2.50062e-08	0.0631293	-0.848447	0.000132405	-0.256723	-0.918606
25798189	chr1:25798189:G:A	4.06691e-08	-0.298975	-3.3421e-10	0.000221985	-0.658579	-3.3421e-10
25798191	chr1:25798191:G:A	1.49277e-08	-1.63868e-10	-1.30122	0.000116771	-1.63868e-10	-1.30098
25798569	chr1:25798569:A:G	3.49005e-09	-1.43341	-1.32112	2.48757e-05	-1.53317	-1.31412
25798684	chr1:25798684:T:C	4.42094e-08	0.153081	-0.368586	0.000213538	-0.175991	-0.521387
25799172	chr1:25799172:C:A	1.52473e-08	-1.63868e-10	-1.28004	0.000123203	-1.63868e-10	-1.24736
25799343	chr1:25799343:C:G	5.22134e-08	0.134145	-0.183247	0.000229376	-0.179793	-0.446035
25799785	chr1:25799785:C:A	2.4392e-08	-0.51365	-0.296538	0.000130701	-0.736861	-0.45142
25799884	chr1:25799884:A:G	7.67743e-08	0.32193	0.0144972	0.000357118	-0.0252214	-0.157904
25800001	chr1:25800001:G:A	2.05495e-08	-1.63868e-10	-0.981608	0.000166905	-1.63868e-10	-0.943768
25800107	chr1:25800107:A:C	2.18973e-08	-1.63868e-10	-0.918081	0.000185114	-1.63868e-10	-0.840219
25800272	chr1:25800272:C:T	1.52814e-08	-1.63868e-10	-1.27781	0.000113912	-1.63868e-10	-1.32577
25800529	chr1:25800529:G:A	2.95182e-09	-1.63772	-1.28431	2.1444e-05	-1.67379	-1.32195
25800589	chr1:25800589:G:A	5.18269e-08	-1.63868e-10	-0.0565333	0.000464161	-1.63868e-10	0.0790395
25800711	chr1:25800711:T:G	3.43797e-09	-1.59035	-1.17921	2.37597e-05	-1.63166	-1.26154
25800712	chr1:25800712:T:C	3.51832e-09	-1.57361	-1.17285	2.42109e-05	-1.61713	-1.25726
25800934	chr1:25800934:G:A	2.45725e-08	0.327119	-1.12993	0.000126695	-0.0864041	-1.133
25801274	chr1:25801274:G:T	1.94778e-08	-1.63868e-10	-1.03517	0.000146252	-1.63868e-10	-1.07586
25801816	chr1:25801816:C:T	3.58587e-09	-1.48864	-1.2388	2.62631e-05	-1.57	-1.22303
25802826	chr1:25802826:G:A	3.89749e-08	-1.63868e-10	-0.341525	0.000254698	-1.63868e-10	-0.521113
25802947	chr1:25802947:G:T	2.44091e-08	0.0728632	-0.882351	0.00013011	-0.215618	-0.977191
25802996	chr1:25802996:C:T	1.72541e-08	-1.63868e-10	-1.15639	0.000126278	-1.63868e-10	-1.2227
25803140	chr1:25803140:C:T	1.99873e-08	0.124204	-1.13355	0.000109891	-0.153585	-1.20812
25803210	chr1:25803210:C:CT	2.23561e-08	-1.63868e-10	-0.897343	0.000168671	-1.63868e-10	-0.933243
25803619	chr1:25803619:G:A	1.87742e-08	-1.63868e-10	-1.07196	0.000156642	-1.63868e-10	-1.00723
25803859	chr1:25803859:T:C	4.42883e-08	-1.63868e-10	-0.213723	0.000392513	-1.63868e-10	-0.0886223
25804019	chr1:25804019:T:C	1.44833e-08	-1.63868e-10	-1.33145	0.000113882	-1.63868e-10	-1.32603
25804107	chr1:25804107:T:C	1.4559e-08	-1.63868e-10	-1.32623	0.000117322	-1.63868e-10	-1.29627
25804380	chr1:25804380:C:T	1.50367e-08	-1.63868e-10	-1.29395	0.000115796	-1.63868e-10	-1.30936
25804501	chr1:25804501:G:C	4.17628e-09	-1.47888	-1.09615	2.84522e-05	-1.54392	-1.16904
25804530	chr1:25804530:T:C	1.50275e-08	-0.0219847	-1.27258	8.26226e-05	-0.396396	-1.25051
25804968	chr1:25804968:G:A	8.56511e-09	-0.563206	-1.29354	5.41211e-05	-0.813736	-1.25623
25805027	chr1:25805027:C:T	2.01477e-08	-1.63868e-10	-1.00135	0.000156463	-1.63868e-10	-1.00837
25805147	chr1:25805147:A:G	1.28405e-08	-1.45184	-3.3421e-10	9.13365e-05	-1.54664	-3.3421e-10
25805163	chr1:25805163:G:A	3.17834e-09	-1.75338	-1.0947	2.55415e-05	-1.75339	-1.0675
25805480	chr1:25805480:C:T	3.51792e-08	-1.63868e-10	-0.443988	0.000248187	-1.63868e-10	-0.54701
25805775	chr1:25805775:G:A	2.2577e-08	-1.63868e-10	-0.887509	0.000254349	-1.63868e-10	-0.522483
25806271	chr1:25806271:G:A	1.58196e-08	-1.63868e-10	-1.24319	0.000115773	-1.63868e-10	-1.30956
25806301	chr1:25806301:A:G	3.85096e-09	-1.68688	-0.969242	2.66166e-05	-1.71043	-1.06923
25806567	chr1:25806567:G:C	2.15524e-08	-1.63868e-10	-0.933954	0.000155091	-1.63868e-10	-1.01718
25806608	chr1:25806608:A:G	3.68413e-09	-1.58342	-1.11698	2.79014e-05	-1.63667	-1.09585
25806826	chr1:25806826:T:TC	1.5043e-08	-1.63868e-10	-1.29353	0.000113496	-1.63868e-10	-1.32942
25807218	chr1:25807218:T:C	1.66312e-08	-1.63868e-10	-1.19316	0.000116186	-1.63868e-10	-1.306
25807419	chr1:25807419:G:A	1.94489e-08	-1.63868e-10	-1.03665	0.000164086	-1.63868e-10	-0.960801
25807603	chr1:25807603:C:T	1.71849e-08	-1.63868e-10	-1.16041	0.000130126	-1.63868e-10	-1.19269
25807888	chr1:25807888:G:A	1.49066e-08	-1.63868e-10	-1.30264	0.000117842	-1.63868e-10	-1.29185
25807917	chr1:25807917:T:G	2.47537e-08	-1.63868e-10	-0.795466	0.000183771	-1.63868e-10	-0.847503
25808080	chr1:25808080:T:C	2.22912e-08	-1.63868e-10	-0.90025	0.000175626	-1.63868e-10	-0.892832
25808088	chr1:25808088:G:A	1.51919e-08	-1.63868e-10	-1.28368	0.000113847	-1.63868e-10	-1.32633
25808410	chr1:25808410:G:A	2.75661e-08	-1.63868e-10	-0.687856	0.000235248	-1.63868e-10	-0.600549
25808625	chr1:25808625:G:A	1.55451e-08	-1.2607	-3.3421e-10	9.54415e-05	-1.50268	-3.3421e-10
25808828	chr1:25808828:C:T	1.50336e-08	-1.63868e-10	-1.29415	0.000114869	-1.63868e-10	-1.3174
25808986	chr1:25808986:G:A	1.55423e-08	-1.63868e-10	-1.26088	0.000114864	-1.63868e-10	-1.31744
25809365	chr1:25809365:T:C	1.76533e-08	-1.63868e-10	-1.13352	0.000180313	-1.63868e-10	-0.866497
25809422	chr1:25809422:T:C	3.09983e-09	-1.70642	-1.16668	2.21472e-05	-1.72497	-1.23851
25809791	chr1:25809791:C:T	9.52263e-09	-1.75077	-3.3421e-10	8.87877e-05	-1.57494	-3.3421e-10
25809892	chr1:25809892:A:G	2.30448e-08	-1.63868e-10	-0.867	0.000171385	-1.63868e-10	-0.91728
25809896	chr1:25809896:G:A	2.22094e-08	-1.63868e-10	-0.903926	0.000165539	-1.63868e-10	-0.951984
25810159	chr1:25810159:A:G	1.5514e-08	-1.63868e-10	-1.2627	0.000140252	-1.63868e-10	-1.11775
25810878	chr1:25810878:T:C	2.10104e-08	-1.63868e-10	-0.959424	0.000157523	-1.63868e-10	-1.00162
25811027	chr1:25811027:G:A	1.44879e-08	-1.63868e-10	-1.33113	0.000117328	-1.63868e-10	-1.29622
25811080	chr1:25811080:T:G	1.46325e-08	-1.63868e-10	-1.32119	0.00012261	-1.63868e-10	-1.25218
25811111	chr1:25811111:C:CTG	1.45613e-08	-1.63868e-10	-1.32608	0.000119916	-1.63868e-10	-1.2744
25811273	chr1:25811273:T:C	5.06651e-08	-1.63868e-10	-0.0792042	0.000349463	-1.63868e-10	-0.204795
25811351	chr1:25811351:T:A	1.54309e-08	-1.63868e-10	-1.26807	0.000139288	-1.63868e-10	-1.12465
25811645	chr1:25811645:C:A	3.41026e-09	-1.71716	-1.06049	3.76328e-05	-1.72947	-0.703843
25811771	chr1:25811771:T:C	3.96313e-09	-1.71018	-0.917226	3.70442e-05	-1.71763	-0.731453
25811960	chr1:25811960:A:G	3.90922e-09	-1.70306	-0.938041	3.64055e-05	-1.7108	-0.755673
25812170	chr1:25812170:A:G	1.47892e-08	-1.63868e-10	-1.31055	0.000113315	-1.63868e-10	-1.33102
25812542	chr1:25812542:CAAAT:C	1.46157e-08	-1.63868e-10	-1.32234	0.000113388	-1.63868e-10	-1.33038
25812646	chr1:25812646:C:T	2.85148e-09	-1.75136	-1.20525	2.14506e-05	-1.75271	-1.24273
25812803	chr1:25812803:C:T	1.74219e-08	-1.63868e-10	-1.14671	0.0001687	-1.63868e-10	-0.933071
25812901	chr1:25812901:A:G	3.11777e-09	-1.72749	-1.13983	2.84535e-05	-1.73134	-0.981575
25812953	chr1:25812953:G:A	2.77062e-09	-1.7449	-1.24047	2.09408e-05	-1.74903	-1.27046
25813135	chr1:25813135:C:T	9.53169e-09	-1.74982	-3.3421e-10	8.12535e-05	-1.66362	-3.3421e-10
25813158	chr1:25813158:T:C	2.18421e-08	-1.63868e-10	-0.920601	0.000157773	-1.63868e-10	-1.00003
25813388	chr1:25813388:C:G	3.09824e-09	-1.74976	-1.12384	3.34855e-05	-1.74883	-0.80125
25814046	chr1:25814046:C:T	1.50328e-08	-1.63868e-10	-1.29421	0.000113914	-1.63868e-10	-1.32574
25814082	chr1:25814082:C:A	2.83786e-09	-1.75301	-1.20838	2.13826e-05	-1.75339	-1.24522
25814303	chr1:25814303:A:G	1.47232e-08	-1.63868e-10	-1.31502	0.000119913	-1.63868e-10	-1.27442
25814688	chr1:25814688:G:C	2.95335e-09	-1.71732	-1.20419	2.61708e-05	-1.72235	-1.07419
25815126	chr1:25815126:A:G	1.28404e-08	-1.45185	-3.3421e-10	0.00025834	-0.506914	-3.3421e-10
25815129	chr1:25815129:C:T	1.67047e-08	-1.63868e-10	-1.18875	0.000137909	-1.63868e-10	-1.13459
25815483	chr1:25815483:G:C	1.50867e-08	-1.63868e-10	-1.29063	0.00013407	-1.63868e-10	-1.16283
25815862	chr1:25815862:C:G	1.63328e-08	-1.63868e-10	-1.21127	0.000154208	-1.63868e-10	-1.02289
25815946	chr1:25815946:C:T	2.65909e-08	-1.63868e-10	-0.723872	0.000265084	-1.63868e-10	-0.481142
25816364	chr1:25816364:A:G	1.48621e-08	-1.63868e-10	-1.30563	0.000130054	-1.63868e-10	-1.19324
25816416	chr1:25816416:T:C	2.12325e-08	-1.63868e-10	-0.948909	0.000214534	-1.63868e-10	-0.692724
25816489	chr1:25816489:G:A	1.46606e-08	-1.63868e-10	-1.31928	0.000114341	-1.63868e-10	-1.322
25816498	chr1:25816498:C:T	1.83039e-08	-1.63868e-10	-1.09733	0.000137747	-1.63868e-10	-1.13577
25816656	chr1:25816656:C:T	1.45622e-08	-1.63868e-10	-1.32601	0.00011324	-1.63868e-10	-1.33168
25817218	chr1:25817218:G:A	1.45456e-08	-1.63868e-10	-1.32715	0.000113236	-1.63868e-10	-1.33171
25817330	chr1:25817330:T:C	5.17502e-09	-1.74876	-0.61184	6.237e-05	-1.74873	-0.179375
25817440	chr1:25817440:T:C	3.14459e-09	-1.52732	-1.33145	2.34027e-05	-1.57729	-1.33105
25817761	chr1:25817761:G:T	1.57988e-08	-1.63868e-10	-1.24451	0.00014571	-1.63868e-10	-1.07957
25817998	chr1:25817998:TCTC:T	1.48728e-08	-1.63868e-10	-1.30491	0.00011598	-1.63868e-10	-1.30777
25818054	chr1:25818054:A:T	3.15775e-08	-0.162046	-0.389951	0.000145396	-0.887262	-0.194469
25818183	chr1:25818183:G:A	6.96492e-09	-0.999541	-1.06401	5.08285e-05	-1.16258	-0.97015
25818748	chr1:25818748:G:A	1.4691e-08	-1.63868e-10	-1.31721	0.000126358	-1.63868e-10	-1.22207
25818837	chr1:25818837:C:T	1.14942e-08	-1.5626	-3.3421e-10	7.71721e-05	-1.71515	-3.3421e-10
25818976	chr1:25818976:C:T	1.46827e-08	-1.63868e-10	-1.31777	0.000126159	-1.63868e-10	-1.22365
25819123	chr1:25819123:A:T	2.04389e-08	-1.63868e-10	-0.987	0.000224268	-1.63868e-10	-0.648349
25819486	chr1:25819486:AG:A	1.59207e-08	-1.63868e-10	-1.23682	0.000147785	-1.63868e-10	-1.06543
25819533	chr1:25819533:G:A	1.5747e-08	-1.63868e-10	-1.24779	0.000144907	-1.63868e-10	-1.0851
25819857	chr1:25819857:C:A	2.03926e-08	-0.98927	-3.3421e-10	0.000125735	-1.22701	-3.3421e-10
25819958	chr1:25819958:C:T	6.64821e-09	-0.812504	-1.29759	4.28044e-05	-1.04619	-1.25836
25820048	chr1:25820048:A:C	3.90733e-09	-1.33257	-1.30901	2.79147e-05	-1.41208	-1.31996
25820236	chr1:25820236:A:G	3.85895e-08	-1.63868e-10	-0.351463	0.00028045	-1.63868e-10	-0.424795
25820393	chr1:25820393:C:G	4.5093e-09	-1.57106	-0.927236	3.99762e-05	-1.60202	-0.77089
25820641	chr1:25820641:A:G	1.54104e-08	-1.63868e-10	-1.2694	0.000114385	-1.63868e-10	-1.32162
25820842	chr1:25820842:C:T	1.45111e-08	-1.63868e-10	-1.32953	0.000113287	-1.63868e-10	-1.33127
25820906	chr1:25820906:G:A	3.57225e-08	-1.63868e-10	-0.428661	0.000259774	-1.63868e-10	-0.50138
25821043	chr1:25821043:A:G	1.45157e-08	-1.63868e-10	-1.32921	0.000113266	-1.63868e-10	-1.33146
25821052	chr1:25821052:G:C	3.29719e-08	-1.63868e-10	-0.508786	0.000282308	-1.63868e-10	-0.418193
25821111	chr1:25821111:T:C	1.47189e-08	-1.63868e-10	-1.31531	0.000114006	-1.63868e-10	-1.32494
25821320	chr1:25821320:C:T	1.18209e-08	-1.53457	-3.3421e-10	8.02719e-05	-1.67577	-3.3421e-10
25821520	chr1:25821520:G:A	4.08926e-09	-1.31827	-1.2778	2.89848e-05	-1.39909	-1.29532
25822330	chr1:25822330:C:T	1.68077e-08	-1.1826	-3.3421e-10	9.93117e-05	-1.46293	-3.3421e-10
25822377	chr1:25822377:G:A	1.49089e-08	-1.63868e-10	-1.30248	0.000122649	-1.63868e-10	-1.25186
25822573	chr1:25822573:T:C	1.03052e-08	-1.67179	-3.3421e-10	7.85887e-05	-1.69696	-3.3421e-10
25822692	chr1:25822692:A:G	1.11214e-08	-1.59557	-3.3421e-10	8.38541e-05	-1.63211	-3.3421e-10
25822766	chr1:25822766:TC:T	2.18659e-08	-0.919514	-3.3421e-10	0.000136613	-1.14404	-3.3421e-10
25822810	chr1:25822810:G:A	2.00535e-08	-1.63868e-10	-1.00604	0.000152352	-1.63868e-10	-1.03499
25822865	chr1:25822865:GCT:G	3.81172e-09	-1.5745	-1.09187	3.07545e-05	-1.61522	-1.01993
25823711	chr1:25823711:A:G	1.89753e-07	-1.63868e-10	1.24128	0.00226461	-1.63868e-10	1.66397
25823864	chr1:25823864:A:G	1.54125e-08	-1.63868e-10	-1.26927	0.000120152	-1.63868e-10	-1.27243
25824233	chr1:25824233:A:T	1.5383e-08	-1.63868e-10	-1.27118	0.000114295	-1.63868e-10	-1.32241
25824895	chr1:25824895:C:G	1.54047e-08	-1.63868e-10	-1.26977	0.000120093	-1.63868e-10	-1.27292
25825590	chr1:25825590:T:G	6.84448e-09	-0.997808	-1.08319	4.45441e-05	-1.17401	-1.0907
25825932	chr1:25825932:C:T	1.67685e-08	-1.63868e-10	-1.18494	0.00016481	-1.63868e-10	-0.956399
25826175	chr1:25826175:T:C	3.53993e-09	-1.58474	-1.1556	2.87768e-05	-1.60934	-1.09229
25826344	chr1:25826344:C:T	1.58215e-08	-1.63868e-10	-1.24307	0.000146093	-1.63868e-10	-1.07695
25826364	chr1:25826364:C:T	1.82643e-08	-1.63868e-10	-1.09949	0.000139607	-1.63868e-10	-1.12236
25827647	chr1:25827647:A:G	3.61288e-09	-1.61899	-1.10095	2.94649e-05	-1.64847	-1.02952
25827692	chr1:25827692:C:T	2.86701e-08	-1.63868e-10	-0.648586	0.00024391	-1.63868e-10	-0.56439
25827866	chr1:25827866:T:C	1.48591e-08	-1.63868e-10	-1.30583	0.00011575	-1.63868e-10	-1.30976
25828016	chr1:25828016:C:T	1.8825e-08	-1.63868e-10	-1.06926	0.000150129	-1.63868e-10	-1.04969
25828206	chr1:25828206:T:A	3.02993e-08	-1.63868e-10	-0.593316	0.000259222	-1.63868e-10	-0.503504
25828321	chr1:25828321:G:A	1.63648e-08	-1.63868e-10	-1.20931	0.000145577	-1.63868e-10	-1.08048
25828444	chr1:25828444:A:G	3.75524e-09	-1.35204	-1.32925	2.70927e-05	-1.43029	-1.33164
25828541	chr1:25828541:CAG:C	1.99461e-08	-1.63868e-10	-1.01141	0.000159058	-1.63868e-10	-0.991921
25828710	chr1:25828710:G:T	3.7677e-09	-1.35252	-1.32546	2.71199e-05	-1.4306	-1.33032
25829039	chr1:25829039:T:G	6.48302e-09	-0.806825	-1.32843	3.87875e-05	-1.07225	-1.33084
25829059	chr1:25829059:G:C	6.74106e-09	-0.906859	-1.18937	4.3027e-05	-1.10356	-1.19581
25829181	chr1:25829181:T:C	1.55951e-08	-1.63868e-10	-1.25749	0.000114967	-1.63868e-10	-1.31655
25829183	chr1:25829183:T:A	3.70421e-09	-1.36609	-1.32888	2.67647e-05	-1.44252	-1.33159
25829270	chr1:25829270:G:C	1.54208e-08	-1.63868e-10	-1.26872	0.000114417	-1.63868e-10	-1.32134
25829293	chr1:25829293:C:G	1.54086e-08	-1.63868e-10	-1.26952	0.000120973	-1.63868e-10	-1.26562
25829315	chr1:25829315:C:T	4.76335e-09	-1.63628	-0.807212	4.81044e-05	-1.65399	-0.533824
25830087	chr1:25830087:T:C	1.61981e-08	-1.63868e-10	-1.21955	0.000143457	-1.63868e-10	-1.09516
25830389	chr1:25830389:A:G	4.62204e-09	-1.63196	-0.841643	4.60697e-05	-1.65285	-0.578183
25830411	chr1:25830411:T:C	6.10317e-09	-1.69903	-0.496601	7.76227e-05	-1.70267	-0.00665775
25830702	chr1:25830702:C:T	1.6337e-08	-1.63868e-10	-1.21101	0.000146442	-1.63868e-10	-1.07456
25830771	chr1:25830771:C:T	3.88252e-09	-1.58781	-1.06015	3.15295e-05	-1.62714	-0.983125
25830894	chr1:25830894:G:A	2.34791e-08	-1.63868e-10	-0.84833	0.000167083	-1.63868e-10	-0.942702
25831163	chr1:25831163:C:G	4.7458e-09	-1.70498	-0.742204	5.53774e-05	-1.70869	-0.338331
25831846	chr1:25831846:C:T	3.86673e-09	-1.33502	-1.31701	2.77283e-05	-1.41344	-1.3253
25831900	chr1:25831900:A:G	1.4646e-08	-1.63868e-10	-1.32028	0.00011348	-1.63868e-10	-1.32956
25832097	chr1:25832097:A:G	1.53214e-08	-1.63868e-10	-1.27519	0.000136474	-1.63868e-10	-1.14505
25832471	chr1:25832471:A:G	3.75336e-09	-1.57591	-1.10588	3.01642e-05	-1.6173	-1.03723
25832594	chr1:25832594:G:C	1.91892e-08	-1.63868e-10	-1.05009	0.000152817	-1.63868e-10	-1.03195
25833111	chr1:25833111:C:G	1.54089e-08	-1.63868e-10	-1.2695	0.000114381	-1.63868e-10	-1.32165
25833170	chr1:25833170:T:C	1.64706e-08	-1.63868e-10	-1.20286	0.000138274	-1.63868e-10	-1.13195
25833526	chr1:25833526:T:TAATC	1.74957e-08	-1.63868e-10	-1.14249	0.000153019	-1.63868e-10	-1.03063
25833750	chr1:25833750:T:C	2.24458e-08	-1.63868e-10	-0.893337	0.000168315	-1.63868e-10	-0.935353
25834337	chr1:25834337:TG:T	1.73225e-08	-1.63868e-10	-1.15244	0.00015104	-1.63868e-10	-1.04365
25834391	chr1:25834391:G:A	1.20787e-07	-1.63868e-10	0.789588	0.00195844	-1.63868e-10	1.51871
25834517	chr1:25834517:T:C	1.47731e-08	-1.63868e-10	-1.31164	0.00012336	-1.63868e-10	-1.24609
25834542	chr1:25834542:G:A	1.44837e-08	-1.63868e-10	-1.33142	0.000113465	-1.63868e-10	-1.3297
25834546	chr1:25834546:G:C	3.70366e-09	-1.60634	-1.08878	3.00154e-05	-1.64258	-1.0169
25834595	chr1:25834595:A:G	3.77508e-09	-1.55031	-1.12571	3.01384e-05	-1.5939	-1.06149
25835822	chr1:25835822:T:G	2.73437e-08	-0.695956	-3.3421e-10	0.000112427	-1.33889	-3.3421e-10
25835850	chr1:25835850:A:G	1.45173e-08	-1.63868e-10	-1.3291	0.000113892	-1.63868e-10	-1.32594
25836108	chr1:25836108:G:A	1.45676e-08	-1.63868e-10	-1.32564	0.000113244	-1.63868e-10	-1.33164
25836195	chr1:25836195:T:C	1.45745e-08	-1.63868e-10	-1.32517	0.000113298	-1.63868e-10	-1.33117
25836453	chr1:25836453:T:G	2.00038e-08	-1.63868e-10	-1.00852	0.000152238	-1.63868e-10	-1.03575
25836616	chr1:25836616:G:A	3.97978e-09	-1.55223	-1.07098	3.21345e-05	-1.59494	-0.99632
25836667	chr1:25836667:C:A	3.98026e-09	-1.57495	-1.04814	3.23085e-05	-1.61521	-0.970654
25837116	chr1:25837116:G:A	1.52274e-08	-1.63868e-10	-1.28134	0.000115595	-1.63868e-10	-1.3111
25837632	chr1:25837632:G:A	1.59302e-08	-1.63868e-10	-1.23622	0.000121028	-1.63868e-10	-1.26517
25838037	chr1:25838037:G:A	5.26779e-08	-0.040247	-3.3421e-10	0.000213267	-0.698648	-3.3421e-10
25838067	chr1:25838067:C:T	1.84562e-08	-1.08904	-3.3421e-10	0.000106389	-1.39409	-3.3421e-10
25838243	chr1:25838243:A:G	4.25189e-09	-1.59999	-0.957084	3.49914e-05	-1.63708	-0.869011
25838622	chr1:25838622:G:A	4.08458e-09	-1.56443	-1.0328	3.31899e-05	-1.60585	-0.953096
25839000	chr1:25839000:A:C	4.11339e-09	-1.5648	-1.02539	3.34409e-05	-1.60629	-0.94512
25839034	chr1:25839034:G:A	4.14927e-09	-1.57429	-1.00722	3.38549e-05	-1.61463	-0.924477
25839405	chr1:25839405:T:G	9.50111e-09	-1.75303	-3.3421e-10	7.63338e-05	-1.72608	-3.3421e-10
25839434	chr1:25839434:C:T	1.4567e-08	-1.63868e-10	-1.32569	0.000113244	-1.63868e-10	-1.33165
25839757	chr1:25839757:G:A	1.49153e-08	-1.63868e-10	-1.30205	0.000129428	-1.63868e-10	-1.19807
25839926	chr1:25839926:G:A	1.4942e-08	-1.63868e-10	-1.30027	0.000115887	-1.63868e-10	-1.30858
25839982	chr1:25839982:A:G	5.29587e-08	-1.63868e-10	-0.0349296	0.000861312	-1.63868e-10	0.697266
25840176	chr1:25840176:C:T	1.51987e-08	-1.63868e-10	-1.28324	0.000119617	-1.63868e-10	-1.2769
25840177	chr1:25840177:G:A	1.5925e-08	-1.63868e-10	-1.23655	0.000134655	-1.63868e-10	-1.15847
25841109	chr1:25841109:G:A	1.60032e-08	-1.63868e-10	-1.23166	0.000135522	-1.63868e-10	-1.15206
25841131	chr1:25841131:C:G	4.05252e-09	-1.57423	-1.03088	3.29685e-05	-1.61453	-0.951111
25841295	chr1:25841295:G:A	4.09949e-09	-1.56038	-1.0332	3.32659e-05	-1.60249	-0.954168
25841352	chr1:25841352:A:G	5.31847e-09	-1.71448	-0.618779	6.53839e-05	-1.71698	-0.163933
25841816	chr1:25841816:G:A	1.10409e-08	-1.60284	-3.3421e-10	7.53265e-05	-1.73936	-3.3421e-10
25842290	chr1:25842290:C:T	7.06843e-09	-0.72924	-1.31956	4.36842e-05	-0.992263	-1.29194
25842964	chr1:25842964:T:C	1.45975e-08	-1.63868e-10	-1.32359	0.000113285	-1.63868e-10	-1.33129
25842987	chr1:25842987:C:T	3.82643e-09	-1.33411	-1.3284	2.75756e-05	-1.41282	-1.33144
25843023	chr1:25843023:A:G	1.87719e-08	-1.63868e-10	-1.07208	0.000143283	-1.63868e-10	-1.09637
25843328	chr1:25843328:C:A	1.54975e-08	-1.63868e-10	-1.26376	0.00011468	-1.63868e-10	-1.31905
25843382	chr1:25843382:C:T	4.03437e-09	-1.58537	-1.02422	3.28874e-05	-1.62459	-0.943511
25843417	chr1:25843417:T:C	3.34304e-08	-1.63868e-10	-0.494975	0.000288124	-1.63868e-10	-0.3978
25844137	chr1:25844137:G:A	4.11605e-09	-1.54175	-1.0478	3.32717e-05	-1.58627	-0.970218
25844167	chr1:25844167:C:T	1.7494e-08	-1.63868e-10	-1.14258	0.000151306	-1.63868e-10	-1.04189
25844193	chr1:25844193:A:G	3.98325e-09	-1.56927	-1.05308	3.22947e-05	-1.61039	-0.975903
25844982	chr1:25844982:T:C	3.81564e-08	-1.63868e-10	-0.362747	0.00027715	-1.63868e-10	-0.43663
25845059	chr1:25845059:C:A	4.18482e-09	-1.53393	-1.03905	3.38899e-05	-1.57773	-0.960345
25845560	chr1:25845560:C:T	1.4567e-08	-1.63868e-10	-1.32569	0.000113244	-1.63868e-10	-1.33165
25845620	chr1:25845620:A:G	4.69559e-09	-1.63336	-0.824462	4.70298e-05	-1.65378	-0.556633
25845940	chr1:25845940:G:A	3.99416e-09	-1.5881	-1.03151	3.25458e-05	-1.62706	-0.951484
25846050	chr1:25846050:G:C	3.363e-08	-1.63868e-10	-0.489023	0.00028976	-1.63868e-10	-0.392137
25846255	chr1:25846255:C:T	1.61595e-08	-1.63868e-10	-1.22193	0.000137278	-1.63868e-10	-1.13919
25846607	chr1:25846607:A:C	4.01244e-09	-1.57684	-1.03821	3.26166e-05	-1.6172	-0.959165
25846629	chr1:25846629:G:A	3.8719e-09	-1.34591	-1.30478	2.76653e-05	-1.42442	-1.3166
25846744	chr1:25846744:A:AT	1.54801e-08	-1.63868e-10	-1.26489	0.000114624	-1.63868e-10	-1.31953
25846894	chr1:25846894:C:T	1.85788e-08	-1.63868e-10	-1.08242	0.000147846	-1.63868e-10	-1.06502
25846977	chr1:25846977:C:T	2.02408e-08	-1.63868e-10	-0.996743	0.000174482	-1.63868e-10	-0.899367
25847061	chr1:25847061:A:C	3.53739e-08	-1.63868e-10	-0.438468	0.000257454	-1.63868e-10	-0.510351
25847329	chr1:25847329:T:C	3.81697e-08	-1.63868e-10	-0.3624	0.000330455	-1.63868e-10	-0.260719
25847472	chr1:25847472:C:T	1.54698e-08	-1.63868e-10	-1.26556	0.000120287	-1.63868e-10	-1.27131
25847818	chr1:25847818:GCCTGTGGT:G	1.5054e-08	-1.63868e-10	-1.2928	0.000113503	-1.63868e-10	-1.32936
25847844	chr1:25847844:CT:C	1.06637e-08	-1.63759	-3.3421e-10	7.50542e-05	-1.74298	-3.3421e-10
25847929	chr1:25847929:A:G	1.5917e-08	-1.63868e-10	-1.23705	0.000139812	-1.63868e-10	-1.1209
25848085	chr1:25848085:C:CTCAAATACATT	1.51917e-08	-1.63868e-10	-1.28369	0.000113796	-1.63868e-10	-1.32678
25848430	chr1:25848430:T:C	5.39476e-09	-1.72457	-0.594443	6.68959e-05	-1.72685	-0.131205
25848618	chr1:25848618:G:A	1.57475e-08	-1.63868e-10	-1.24776	0.00011553	-1.63868e-10	-1.31166
25849355	chr1:25849355:C:T	4.01144e-09	-1.55737	-1.05792	3.25291e-05	-1.59833	-0.980725
25849502	chr1:25849502:C:T	1.49728e-08	-1.63868e-10	-1.29821	0.000116591	-1.63868e-10	-1.30252
25849583	chr1:25849583:T:C	1.53716e-08	-1.63868e-10	-1.27192	0.000114293	-1.63868e-10	-1.32242
25849609	chr1:25849609:A:G	3.79566e-08	-1.63868e-10	-0.367998	0.000328785	-1.63868e-10	-0.265786
25850237	chr1:25850237:C:T	3.22666e-08	-1.63868e-10	-0.530409	0.000279498	-1.63868e-10	-0.428196
25850525	chr1:25850525:C:T	1.49506e-08	-1.63868e-10	-1.29969	0.000115944	-1.63868e-10	-1.30808
25850892	chr1:25850892:G:A	1.45554e-08	-1.63868e-10	-1.32648	0.000113237	-1.63868e-10	-1.3317
25851021	chr1:25851021:T:C	3.78709e-09	-1.34373	-1.32912	2.73243e-05	-1.4218	-1.33161
25851091	chr1:25851091:G:T	1.46336e-08	-1.63868e-10	-1.32112	0.000114688	-1.63868e-10	-1.31898
25851498	chr1:25851498:G:A	3.97135e-09	-1.56461	-1.06073	3.21752e-05	-1.60629	-0.983707
25851726	chr1:25851726:C:CTCTTA	5.48412e-09	-1.70843	-0.594155	6.80181e-05	-1.71122	-0.130193
25851776	chr1:25851776:G:A	1.45861e-08	-1.63868e-10	-1.32438	0.000113268	-1.63868e-10	-1.33143
25852045	chr1:25852045:CT:C	1.49525e-08	-1.63868e-10	-1.29956	0.00012319	-1.63868e-10	-1.24746
25852189	chr1:25852189:G:A	5.72767e-09	-1.70784	-0.551289	7.18007e-05	-1.71127	-0.0760226
25852599	chr1:25852599:A:C	6.30255e-09	-0.852497	-1.31099	3.98608e-05	-1.09855	-1.27725
25853111	chr1:25853111:A:ATT	1.46325e-08	-1.63868e-10	-1.3212	0.000114678	-1.63868e-10	-1.31906
25853316	chr1:25853316:G:A	1.49758e-08	-1.63868e-10	-1.298	0.000113375	-1.63868e-10	-1.33049
25853619	chr1:25853619:CAAAACAAAAAA:C	2.25579e-08	-0.888358	-3.3421e-10	0.000148871	-1.05811	-3.3421e-10
25853664	chr1:25853664:C:T	3.91107e-09	-1.33222	-1.30841	2.79688e-05	-1.41093	-1.31918
25853671	chr1:25853671:G:T	1.82808e-08	-1.63868e-10	-1.09859	0.000143642	-1.63868e-10	-1.09387
25853941	chr1:25853941:C:T	7.8699e-09	-0.736574	-1.20482	4.94623e-05	-0.947459	-1.21252
25853947	chr1:25853947:G:T	1.6057e-08	-1.63868e-10	-1.22829	0.000123387	-1.63868e-10	-1.24586
25853953	chr1:25853953:C:T	4.35828e-09	-1.39552	-1.13684	3.16805e-05	-1.49067	-1.11482
25854017	chr1:25854017:T:C	1.60634e-08	-1.63868e-10	-1.2279	0.000123435	-1.63868e-10	-1.24547
25854064	chr1:25854064:A:G	1.53662e-08	-1.63868e-10	-1.27227	0.000114273	-1.63868e-10	-1.3226
25854083	chr1:25854083:C:T	3.96644e-09	-1.57648	-1.05009	3.22355e-05	-1.61614	-0.97198
25854609	chr1:25854609:AAG:A	1.49131e-08	-1.63868e-10	-1.30221	0.000116157	-1.63868e-10	-1.30625
25854617	chr1:25854617:G:A	3.06846e-09	-1.7361	-1.14717	2.31177e-05	-1.73189	-1.1887
25854801	chr1:25854801:C:T	3.62723e-08	-1.63868e-10	-0.413389	0.000264015	-1.63868e-10	-0.485186
25854833	chr1:25854833:C:T	1.54609e-08	-1.63868e-10	-1.26613	0.000140259	-1.63868e-10	-1.1177
25854864	chr1:25854864:T:C	3.61555e-08	-1.63868e-10	-0.416614	0.000312968	-1.63868e-10	-0.315089
25855018	chr1:25855018:G:A	4.10734e-09	-1.539	-1.05266	3.32225e-05	-1.58196	-0.975998
25855791	chr1:25855791:T:C	4.10234e-09	-1.5477	-1.04519	3.33052e-05	-1.58957	-0.965907
25856377	chr1:25856377:C:A	1.50865e-08	-1.63868e-10	-1.29064	0.00011545	-1.63868e-10	-1.31235
25856442	chr1:25856442:G:A	1.56472e-08	-1.63868e-10	-1.25415	0.000143176	-1.63868e-10	-1.09712
25856549	chr1:25856549:C:A	1.60343e-08	-1.63868e-10	-1.22971	0.000123234	-1.63868e-10	-1.24711
25856984	chr1:25856984:A:T	4.09036e-09	-1.56907	-1.02674	3.30073e-05	-1.60656	-0.957903
25857077	chr1:25857077:C:T	1.46024e-08	-1.63868e-10	-1.32325	0.000113295	-1.63868e-10	-1.3312
25857324	chr1:25857324:C:A	1.46662e-08	-1.63868e-10	-1.3189	0.000114979	-1.63868e-10	-1.31644
25857380	chr1:25857380:G:A	1.44909e-08	-1.63868e-10	-1.33092	0.000113614	-1.63868e-10	-1.32838
25857443	chr1:25857443:T:G	3.69194e-09	-1.58958	-1.10871	2.98065e-05	-1.62781	-1.03865
25857741	chr1:25857741:T:G	6.63091e-08	-1.63868e-10	0.189885	0.00115882	-1.63868e-10	0.993964
25857786	chr1:25857786:C:A	1.60431e-08	-1.63868e-10	-1.22916	0.000123284	-1.63868e-10	-1.2467
25858093	chr1:25858093:G:A	1.75093e-08	-1.63868e-10	-1.14171	0.000151157	-1.63868e-10	-1.04287
25858200	chr1:25858200:T:C	6.24244e-09	-1.69512	-0.477946	8.03648e-05	-1.69852	0.0239051
25858218	chr1:25858218:A:G	1.54952e-08	-1.63868e-10	-1.26391	0.00011467	-1.63868e-10	-1.31914
25858524	chr1:25858524:C:A	2.92483e-08	-1.63868e-10	-0.628621	0.000250469	-1.63868e-10	-0.537856
25858664	chr1:25858664:G:A	1.75732e-08	-1.63868e-10	-1.13806	0.000149993	-1.63868e-10	-1.05061
25858853	chr1:25858853:G:T	4.18262e-09	-1.52024	-1.05326	3.40146e-05	-1.56249	-0.971911
25859106	chr1:25859106:G:A	7.55054e-08	0.0469033	0.272859	0.000573081	-0.413976	0.703812
25859321	chr1:25859321:C:A	1.96676e-08	-1.63868e-10	-1.02547	0.000161533	-1.63868e-10	-0.976478
25859368	chr1:25859368:G:A	1.77838e-08	-1.63868e-10	-1.12616	0.000140431	-1.63868e-10	-1.11647
25859405	chr1:25859405:C:A	1.18471e-08	-1.53236	-3.3421e-10	0.000110921	-1.35237	-3.3421e-10
25859639	chr1:25859639:A:G	1.46407e-08	-1.63868e-10	-1.32063	0.000118818	-1.63868e-10	-1.2836
25860021	chr1:25860021:G:GT	5.13812e-08	0.244085	-0.309254	0.000382479	-0.278258	0.16374
25860090	chr1:25860090:C:T	1.45479e-08	-1.63868e-10	-1.327	0.000117086	-1.63868e-10	-1.29829
25860170	chr1:25860170:A:C	1.74703e-08	-1.63868e-10	-1.14394	0.000151102	-1.63868e-10	-1.04324
25860172	chr1:25860172:T:A	3.83165e-08	-0.208893	-0.149668	0.000319877	-0.659368	0.366115
25860173	chr1:25860173:T:A	1.7339e-08	-1.63868e-10	-1.15149	0.000162739	-1.63868e-10	-0.969043
25860187	chr1:25860187:G:C	1.31983e-08	-1.42435	-3.3421e-10	8.43866e-05	-1.62578	-3.3421e-10
25860841	chr1:25860841:A:G	7.19609e-08	0.389994	-0.118314	0.000553089	-0.158469	0.412797
25860873	chr1:25860873:ATATT:A	1.49986e-08	-1.63868e-10	-1.29648	0.000124342	-1.63868e-10	-1.23816
25860997	chr1:25860997:G:A	4.0064e-08	-1.63868e-10	-0.313965	0.000359808	-1.63868e-10	-0.17562
25861116	chr1:25861116:G:A	1.53694e-08	-1.63868e-10	-1.27206	0.000114288	-1.63868e-10	-1.32247
25861133	chr1:25861133:C:T	1.46336e-08	-1.63868e-10	-1.32112	0.000113354	-1.63868e-10	-1.33067
25861180	chr1:25861180:G:A	9.59555e-09	-1.74314	-3.3421e-10	7.47738e-05	-1.74672	-3.3421e-10
25861484	chr1:25861484:T:C	7.0777e-08	0.348332	-0.0932397	0.000549734	-0.194132	0.442376
25861747	chr1:25861747:G:A	7.10742e-09	-0.901838	-1.14146	4.5781e-05	-1.08368	-1.15364
25861827	chr1:25861827:C:G	2.1566e-08	-1.63868e-10	-0.933327	0.000246203	-1.63868e-10	-0.555034
25862119	chr1:25862119:T:C	1.45257e-08	-1.63868e-10	-1.32852	0.000113988	-1.63868e-10	-1.3251
25862160	chr1:25862160:G:A	1.44872e-08	-1.63868e-10	-1.33118	0.000113804	-1.63868e-10	-1.32671
25862189	chr1:25862189:A:G	1.47741e-08	-1.63868e-10	-1.31156	0.000120773	-1.63868e-10	-1.26728
25862398	chr1:25862398:G:A	1.46283e-08	-1.63868e-10	-1.32148	0.000116935	-1.63868e-10	-1.29957
25862678	chr1:25862678:GCA:G	1.19587e-08	-1.52299	-3.3421e-10	8.0124e-05	-1.67762	-3.3421e-10
25863161	chr1:25863161:C:T	1.74216e-07	-1.63868e-10	1.15585	0.00304583	-1.63868e-10	1.96034
25863555	chr1:25863555:G:A	1.95034e-08	-1.63868e-10	-1.03385	0.00016937	-1.63868e-10	-0.929103
25863960	chr1:25863960:C:T	1.45882e-08	-1.63868e-10	-1.32423	0.000117922	-1.63868e-10	-1.29117
25864316	chr1:25864316:C:T	2.32451e-08	-1.63868e-10	-0.858348	0.000181716	-1.63868e-10	-0.858744
25864494	chr1:25864494:G:A	1.52619e-08	-1.63868e-10	-1.27908	0.000114425	-1.63868e-10	-1.32127
25864532	chr1:25864532:C:A	1.4632e-08	-1.63868e-10	-1.32123	0.000114674	-1.63868e-10	-1.3191
25864696	chr1:25864696:A:G	1.62169e-08	-1.63868e-10	-1.21839	0.0001512	-1.63868e-10	-1.04259
25864927	chr1:25864927:C:T	1.50184e-08	-1.63868e-10	-1.29517	0.000113699	-1.63868e-10	-1.32764
25864958	chr1:25864958:C:T	1.77086e-08	-1.63868e-10	-1.13039	0.000153623	-1.63868e-10	-1.02669
25865046	chr1:25865046:C:T	1.0941e-07	-1.63868e-10	0.690661	0.00172655	-1.63868e-10	1.39269
25865104	chr1:25865104:G:A	2.03862e-08	-1.63868e-10	-0.989586	0.000217998	-1.63868e-10	-0.676705
25865198	chr1:25865198:C:G	5.30487e-08	-1.63868e-10	-0.0332318	0.000557338	-1.63868e-10	0.26198
25865324	chr1:25865324:T:A	1.45546e-08	-1.63868e-10	-1.32653	0.000117252	-1.63868e-10	-1.29687
25865594	chr1:25865594:G:A	2.54322e-08	-1.63868e-10	-0.768426	0.000198669	-1.63868e-10	-0.76955
25865981	chr1:25865981:C:T	1.51699e-08	-1.63868e-10	-1.28513	0.000113929	-1.63868e-10	-1.32561
25866484	chr1:25866484:G:C	2.75219e-08	-1.63868e-10	-0.689462	0.000234316	-1.63868e-10	-0.604521
25866727	chr1:25866727:T:G	2.54607e-08	-1.63868e-10	-0.767307	0.000198936	-1.63868e-10	-0.768207
25866771	chr1:25866771:C:T	1.48426e-08	-1.63868e-10	-1.30694	0.000113321	-1.63868e-10	-1.33096
25867196	chr1:25867196:T:A	2.19414e-08	-1.63868e-10	-0.916066	0.000252039	-1.63868e-10	-0.531607
25867236	chr1:25867236:T:C	1.91332e-08	-1.63868e-10	-1.05302	0.00019925	-1.63868e-10	-0.766633
25867255	chr1:25867255:C:T	1.39191e-08	-1.37118	-3.3421e-10	9.49531e-05	-1.50781	-3.3421e-10
25867385	chr1:25867385:C:T	6.9272e-08	-1.63868e-10	0.233598	0.001224	-1.63868e-10	1.04869
25867427	chr1:25867427:A:C	1.50837e-08	-1.29083	-3.3421e-10	0.000113217	-1.33188	-3.3421e-10
25867980	chr1:25867980:A:G	2.62647e-08	-1.63868e-10	-0.736218	0.000205002	-1.63868e-10	-0.738173
25868683	chr1:25868683:C:T	1.48421e-08	-1.63868e-10	-1.30698	0.000113318	-1.63868e-10	-1.33099
25868900	chr1:25868900:G:A	2.05838e-08	-1.63868e-10	-0.97994	0.000164446	-1.63868e-10	-0.95861
25869228	chr1:25869228:A:G	1.96254e-08	-1.63868e-10	-1.02762	0.000170689	-1.63868e-10	-0.921346
25870327	chr1:25870327:G:C	3.56641e-08	-1.63868e-10	-0.430298	0.000259708	-1.63868e-10	-0.501633
25870362	chr1:25870362:A:G	1.6862e-08	-1.63868e-10	-1.17938	0.000133246	-1.63868e-10	-1.169
25870384	chr1:25870384:G:A	2.04621e-08	-1.63868e-10	-0.985868	0.000179556	-1.63868e-10	-0.870706
25870755	chr1:25870755:A:G	1.87574e-08	-1.63868e-10	-1.07285	0.000161912	-1.63868e-10	-0.974136
25871146	chr1:25871146:G:A	1.08567e-08	-1.61966	-3.3421e-10	9.92593e-05	-1.46346	-3.3421e-10
25871302	chr1:25871302:A:G	3.86328e-08	-1.63868e-10	-0.35034	0.000323029	-1.63868e-10	-0.28345
25871351	chr1:25871351:G:A	1.55404e-08	-1.63868e-10	-1.261	0.000146455	-1.63868e-10	-1.07447
25871682	chr1:25871682:G:A	1.50596e-08	-1.63868e-10	-1.29243	0.000113852	-1.63868e-10	-1.32629
25871779	chr1:25871779:T:C	1.99761e-08	-1.63868e-10	-1.0099	0.00020037	-1.63868e-10	-0.761026
25872008	chr1:25872008:G:A	1.41156e-08	-1.35716	-3.3421e-10	0.000313637	-0.312956	-3.3421e-10
25872187	chr1:25872187:C:A	1.87415e-08	-1.63868e-10	-1.0737	0.000143298	-1.63868e-10	-1.09626
25872191	chr1:25872191:G:A	1.86958e-08	-1.63868e-10	-1.07615	0.000142964	-1.63868e-10	-1.0986
25872422	chr1:25872422:C:T	1.70523e-07	1.13443	-3.3421e-10	0.000550515	0.249663	-3.3421e-10
25872560	chr1:25872560:G:A	2.58516e-08	-1.63868e-10	-0.752069	0.000202151	-1.63868e-10	-0.752177
25873976	chr1:25873976:C:T	1.87715e-08	-1.63868e-10	-1.0721	0.000149876	-1.63868e-10	-1.05138
25874111	chr1:25874111:A:G	1.35806e-07	-0.202022	1.10881	0.00148942	-0.529944	1.7749
25874226	chr1:25874226:GC:G	2.18859e-08	-1.63868e-10	-0.9186	0.000251539	-1.63868e-10	-0.533591
25874342	chr1:25874342:G:A	1.91457e-08	-1.63868e-10	-1.05236	0.000166221	-1.63868e-10	-0.947876
25874533	chr1:25874533:G:A	1.645e-07	-1.63868e-10	1.09847	0.00198033	-1.63868e-10	1.52983
25874673	chr1:25874673:G:A	2.3249e-08	-0.500732	-0.357449	0.000214246	-0.776023	0.0819582
25874971	chr1:25874971:C:T	1.90817e-08	-1.63868e-10	-1.05571	0.00016555	-1.63868e-10	-0.951917
25875061	chr1:25875061:G:A	1.8417e-08	-1.63868e-10	-1.09117	0.000158484	-1.63868e-10	-0.995537
25875380	chr1:25875380:C:T	1.86002e-08	-1.63868e-10	-1.08127	0.000163058	-1.63868e-10	-0.967085
25875398	chr1:25875398:C:A	1.05011e-07	-1.63868e-10	0.64962	0.00160309	-1.63868e-10	1.3185
25875867	chr1:25875867:C:T	2.30636e-08	-1.63868e-10	-0.866188	0.000174717	-1.63868e-10	-0.898024
25875905	chr1:25875905:G:A	1.96587e-08	-1.63868e-10	-1.02592	0.000150014	-1.63868e-10	-1.05046
25875935	chr1:25875935:C:T	4.06914e-09	-1.29415	-1.30686	4.4553e-05	-0.961372	-1.30314
25875946	chr1:25875946:C:T	2.35882e-08	-1.63868e-10	-0.843695	0.000154208	-1.63868e-10	-1.02289
25876233	chr1:25876233:C:G	5.10615e-09	-1.21255	-1.16144	3.33011e-05	-1.38836	-1.16724
25876606	chr1:25876606:A:T	4.93919e-09	-1.13855	-1.26869	3.21469e-05	-1.32143	-1.26944
25876853	chr1:25876853:A:G	1.75358e-08	-1.63868e-10	-1.1402	0.000133849	-1.63868e-10	-1.16448
25876864	chr1:25876864:GA:G	1.44857e-08	-1.63868e-10	-1.33128	0.00011527	-1.63868e-10	-1.31391
25877158	chr1:25877158:C:T	1.44808e-08	-1.63868e-10	-1.33162	0.000113236	-1.63868e-10	-1.33171
25877242	chr1:25877242:C:T	4.76557e-08	-1.63868e-10	-0.140439	0.000733087	-1.63868e-10	0.536073
25877572	chr1:25877572:T:C	1.52537e-08	-1.63868e-10	-1.27962	0.000132947	-1.63868e-10	-1.17124
25877860	chr1:25877860:G:C	1.76621e-08	-1.63868e-10	-1.13302	0.000135311	-1.63868e-10	-1.15362
25878007	chr1:25878007:A:T	1.48145e-08	-1.63868e-10	-1.30884	0.000116239	-1.63868e-10	-1.30554
25878242	chr1:25878242:A:C	1.45293e-08	-1.63868e-10	-1.32827	0.000113311	-1.63868e-10	-1.33105
25878717	chr1:25878717:A:G	1.38709e-08	-0.0464625	-1.32819	6.46321e-05	-0.56573	-1.32675
25880484	chr1:25880484:T:C	9.52583e-09	-1.75044	-3.3421e-10	8.08622e-05	-1.66844	-3.3421e-10
25880753	chr1:25880753:A:G	1.32666e-08	-0.0875518	-1.33164	6.24584e-05	-0.59502	-1.33167
25880785	chr1:25880785:C:CATAA	1.45247e-08	-1.63868e-10	-1.32859	0.000113325	-1.63868e-10	-1.33093
25881165	chr1:25881165:C:T	1.78787e-08	-1.63868e-10	-1.12083	0.000136074	-1.63868e-10	-1.14799
25881644	chr1:25881644:G:A	1.04937e-08	-1.65367	-3.3421e-10	7.73777e-05	-1.71249	-3.3421e-10
25881887	chr1:25881887:G:A	3.27175e-08	-0.31412	-0.202412	0.00022405	-0.809075	0.159755
25882166	chr1:25882166:A:G	4.89003e-08	-0.0791616	-0.0354978	0.000377273	-0.537846	0.409624
25882253	chr1:25882253:G:A	1.54053e-08	-1.63868e-10	-1.26973	0.000135231	-1.63868e-10	-1.15421
25882878	chr1:25882878:C:A	1.46125e-08	-1.63868e-10	-1.32257	0.000113282	-1.63868e-10	-1.33131
25883034	chr1:25883034:A:G	2.94416e-08	-1.63868e-10	-0.622035	0.00027108	-1.63868e-10	-0.458778
25883186	chr1:25883186:T:C	3.05758e-08	-0.226226	-0.358009	0.000214101	-0.672246	-0.0224968
25883194	chr1:25883194:C:T	7.09353e-09	-0.884012	-1.16125	4.27401e-05	-1.14858	-1.15748
25883292	chr1:25883292:CAGG:C	1.79857e-08	-1.63868e-10	-1.11486	0.000156395	-1.63868e-10	-1.00881
25883335	chr1:25883335:C:T	1.75268e-08	-1.63868e-10	-1.14071	0.000151511	-1.63868e-10	-1.04053
25883373	chr1:25883373:G:A	1.4592e-08	-1.63868e-10	-1.32397	0.000113895	-1.63868e-10	-1.32591
25883414	chr1:25883414:G:A	1.79656e-08	-1.63868e-10	-1.11598	0.000156179	-1.63868e-10	-1.01019
25883673	chr1:25883673:C:T	4.78248e-08	-0.148083	0.0111843	0.000370398	-0.611628	0.465016
25883750	chr1:25883750:G:C	1.18017e-08	-1.5362	-3.3421e-10	8.41146e-05	-1.62901	-3.3421e-10
25883752	chr1:25883752:C:T	1.18561e-08	-1.5316	-3.3421e-10	8.44392e-05	-1.62516	-3.3421e-10
25884492	chr1:25884492:C:T	2.71688e-08	-1.63868e-10	-0.702373	0.000161673	-1.63868e-10	-0.975616
25884552	chr1:25884552:C:T	2.45753e-08	-1.63868e-10	-0.802699	0.000161058	-1.63868e-10	-0.979427
25884901	chr1:25884901:C:G	1.58243e-07	-1.63868e-10	1.05969	0.00191103	-1.63868e-10	1.4942
25884984	chr1:25884984:C:T	2.2448e-08	-1.63868e-10	-0.89324	0.000200645	-1.63868e-10	-0.759656
25885097	chr1:25885097:C:T	1.79195e-08	-1.63868e-10	-1.11855	0.000155685	-1.63868e-10	-1.01336
25885128	chr1:25885128:T:C	1.75269e-08	-1.63868e-10	-1.1407	0.000134502	-1.63868e-10	-1.15961
25885282	chr1:25885282:C:T	6.8624e-09	-0.868646	-1.20974	4.09472e-05	-1.13661	-1.2123
25885770	chr1:25885770:G:A	2.72801e-08	-1.63868e-10	-0.698285	0.000232071	-1.63868e-10	-0.614147
25885930	chr1:25885930:G:A	1.7968e-08	-1.63868e-10	-1.11585	0.000156201	-1.63868e-10	-1.01005
25885940	chr1:25885940:T:C	1.49398e-08	-1.63868e-10	-1.30041	0.000124409	-1.63868e-10	-1.23762
25886103	chr1:25886103:G:A	1.55259e-08	-1.63868e-10	-1.26193	0.000137054	-1.63868e-10	-1.14082
25886521	chr1:25886521:C:T	7.07214e-09	-0.861432	-1.18685	4.2064e-05	-1.13258	-1.18942
25886607	chr1:25886607:G:A	1.23233e-08	-1.49295	-3.3421e-10	8.7025e-05	-1.595	-3.3421e-10
25886700	chr1:25886700:T:C	2.5028e-08	-0.784447	-3.3421e-10	0.000102619	-1.43016	-3.3421e-10
25886737	chr1:25886737:T:C	1.80724e-08	-1.63868e-10	-1.11006	0.000157279	-1.63868e-10	-1.00317
25886795	chr1:25886795:A:C	5.83596e-08	-0.179366	0.241548	0.000488122	-0.642752	0.772127
25886851	chr1:25886851:G:C	6.23322e-08	-1.63868e-10	0.128036	0.000466792	-1.63868e-10	0.0846923
25887059	chr1:25887059:T:C	6.08345e-09	-0.88626	-1.31261	3.81323e-05	-1.14258	-1.27755
25887389	chr1:25887389:C:T	3.19278e-08	-1.63868e-10	-0.540964	0.000296534	-1.63868e-10	-0.369027
25887500	chr1:25887500:G:T	7.26961e-09	-0.80762	-1.21312	4.26218e-05	-1.08441	-1.22442
25887519	chr1:25887519:C:T	1.80231e-08	-1.63868e-10	-1.11279	0.000156764	-1.63868e-10	-1.00645
25888112	chr1:25888112:G:C	1.56921e-08	-1.63868e-10	-1.25128	0.00012329	-1.63868e-10	-1.24665
25888377	chr1:25888377:C:T	1.53589e-08	-1.63868e-10	-1.27275	0.000137641	-1.63868e-10	-1.13655
25888621	chr1:25888621:A:C	1.46896e-08	-1.63868e-10	-1.3173	0.000113238	-1.63868e-10	-1.3317
25888622	chr1:25888622:G:C	1.4696e-08	-1.63868e-10	-1.31687	0.000113239	-1.63868e-10	-1.33169
25888825	chr1:25888825:C:T	6.55438e-09	-0.86686	-1.25745	3.92888e-05	-1.14326	-1.24699
25888917	chr1:25888917:C:T	1.78983e-08	-1.63868e-10	-1.11974	0.000136439	-1.63868e-10	-1.14531
25889590	chr1:25889590:T:G	1.54659e-08	-1.63868e-10	-1.26581	0.000131749	-1.63868e-10	-1.1803
25889837	chr1:25889837:C:T	1.53014e-08	-1.63868e-10	-1.2765	0.000129602	-1.63868e-10	-1.19672
25890122	chr1:25890122:T:TATTC	3.90802e-08	-1.63868e-10	-0.338827	0.000385631	-1.63868e-10	-0.10631
25890706	chr1:25890706:C:T	1.76573e-08	-1.63868e-10	-1.13329	0.00013462	-1.63868e-10	-1.15874
25890855	chr1:25890855:C:T	1.77315e-08	-1.63868e-10	-1.1291	0.000135316	-1.63868e-10	-1.15358
25891774	chr1:25891774:A:G	3.31798e-08	-0.502501	-3.3421e-10	0.000138526	-1.13013	-3.3421e-10
25892337	chr1:25892337:C:T	3.66452e-08	-0.372852	-0.0303071	0.000289154	-0.805365	0.411134
25892796	chr1:25892796:C:T	1.59108e-08	-1.63868e-10	-1.23745	0.000153899	-1.63868e-10	-1.0249
25892939	chr1:25892939:G:A	9.80011e-09	-1.72205	-3.3421e-10	7.68761e-05	-1.719	-3.3421e-10
25893076	chr1:25893076:C:T	9.50162e-09	-1.75298	-3.3421e-10	8.34866e-05	-1.63651	-3.3421e-10
25893111	chr1:25893111:T:C	3.38416e-08	-0.46827	-0.0144823	0.000272653	-0.882885	0.429894
25893357	chr1:25893357:A:G	5.19943e-08	-0.271657	0.21835	0.000428596	-0.721014	0.720337
25893627	chr1:25893627:G:A	1.73438e-07	-1.63868e-10	1.15138	0.00299924	-1.63868e-10	1.94492
25893698	chr1:25893698:G:A	2.49968e-08	-1.63868e-10	-0.785695	0.000190151	-1.63868e-10	-0.81337
25893836	chr1:25893836:T:C	2.70597e-08	-1.63868e-10	-0.706398	0.00023212	-1.63868e-10	-0.613937
25894138	chr1:25894138:C:T	1.78942e-08	-1.63868e-10	-1.11997	0.000136865	-1.63868e-10	-1.1422
25894981	chr1:25894981:A:G	3.28752e-09	-1.48393	-1.33038	2.26346e-05	-1.61003	-1.33168
25895932	chr1:25895932:G:A	1.4344e-08	-1.34111	-3.3421e-10	9.44294e-05	-1.51334	-3.3421e-10
25896494	chr1:25896494:CCTGT:C	3.12903e-08	-1.63868e-10	-0.561135	0.000278089	-1.63868e-10	-0.433248
25896828	chr1:25896828:A:C	1.48573e-08	-1.63868e-10	-1.30595	0.000123174	-1.63868e-10	-1.24759
25897004	chr1:25897004:G:A	9.54946e-09	-1.74796	-3.3421e-10	7.51695e-05	-1.74145	-3.3421e-10
25897037	chr1:25897037:A:G	5.36528e-08	-0.509888	0.487979	0.000344975	-1.28734	1.06962
25897324	chr1:25897324:AAAG:A	1.00432e-08	-0.40443	-1.29312	3.77658e-05	-1.14076	-1.28903
25897679	chr1:25897679:G:A	1.64701e-08	-1.63868e-10	-1.2029	0.000126474	-1.63868e-10	-1.22116
25897811	chr1:25897811:G:A	9.52809e-09	-1.7502	-3.3421e-10	7.71793e-05	-1.71506	-3.3421e-10
25898142	chr1:25898142:A:G	9.90542e-09	-1.35878	-0.35258	7.92665e-05	-1.67495	-0.0134253
25898341	chr1:25898341:T:G	1.67462e-08	-1.63868e-10	-1.18627	0.000129045	-1.63868e-10	-1.20103
25899307	chr1:25899307:T:TC	4.02368e-08	-0.405354	0.0956923	0.000240174	-1.22418	0.644352
25899661	chr1:25899661:G:A	1.26616e-08	-1.46587	-3.3421e-10	7.76752e-05	-1.70865	-3.3421e-10
25899797	chr1:25899797:C:A	1.47794e-08	-1.63868e-10	-1.31121	0.000113321	-1.63868e-10	-1.33097
25900397	chr1:25900397:GA:G	1.48151e-08	-1.63868e-10	-1.30879	0.000113379	-1.63868e-10	-1.33045
25900877	chr1:25900877:C:T	1.44806e-08	-1.63868e-10	-1.33163	0.000117219	-1.63868e-10	-1.29715
25901013	chr1:25901013:A:G	3.01276e-08	-1.63868e-10	-0.599001	0.000265403	-1.63868e-10	-0.479942
25901480	chr1:25901480:A:G	2.29238e-08	-0.872265	-3.3421e-10	0.000278526	-0.431681	-3.3421e-10
25901918	chr1:25901918:A:G	6.00026e-09	-0.937134	-1.27551	3.85892e-05	-1.18621	-1.222
25902251	chr1:25902251:T:G	1.13328e-07	-1.63868e-10	0.725841	0.00183842	-1.63868e-10	1.45547
25903269	chr1:25903269:T:A	2.90936e-08	-1.63868e-10	-0.633924	0.000271949	-1.63868e-10	-0.455577
25903592	chr1:25903592:G:A	1.6933e-08	-1.63868e-10	-1.17518	0.000130579	-1.63868e-10	-1.18921
25904268	chr1:25904268:A:G	9.50005e-09	-1.75314	-3.3421e-10	7.68609e-05	-1.71919	-3.3421e-10
25904591	chr1:25904591:C:T	1.48463e-08	-1.63868e-10	-1.30669	0.000116502	-1.63868e-10	-1.30328
25904872	chr1:25904872:GA:G	6.2351e-08	-1.63868e-10	0.128338	0.00106771	-1.63868e-10	0.912081
25905795	chr1:25905795:C:T	2.90605e-08	-1.63868e-10	-0.635063	0.000271536	-1.63868e-10	-0.457097
25905865	chr1:25905865:C:A	1.41915e-08	-0.0235764	-1.32822	4.13236e-05	-1.01722	-1.32253
25907726	chr1:25907726:G:A	2.85087e-08	-1.63868e-10	-0.654234	0.000245709	-1.63868e-10	-0.557041
25908234	chr1:25908234:A:G	1.47707e-08	-1.63868e-10	-1.31179	0.000114157	-1.63868e-10	-1.32362
25908284	chr1:25908284:C:A	2.54703e-08	-1.63868e-10	-0.766929	0.000188114	-1.63868e-10	-0.824141
25908492	chr1:25908492:A:G	4.25999e-08	-0.400604	0.148014	0.000255398	-1.2232	0.704836
25908964	chr1:25908964:C:T	3.33593e-08	-1.63868e-10	-0.497106	0.000247907	-1.63868e-10	-0.548138
25909214	chr1:25909214:C:T	6.50776e-09	-0.910222	-1.22123	2.97523e-05	-1.47535	-1.19293
25909271	chr1:25909271:G:A	2.14271e-08	-1.63868e-10	-0.939788	0.000177489	-1.63868e-10	-0.882281
25909425	chr1:25909425:T:C	4.10212e-08	-0.399457	0.109104	0.000244889	-1.22112	0.660734
25909923	chr1:25909923:C:T	1.69403e-08	-1.63868e-10	-1.17475	0.000130612	-1.63868e-10	-1.18896
25910670	chr1:25910670:T:C	1.79312e-08	-1.63868e-10	-1.1179	0.000154064	-1.63868e-10	-1.02382
25910844	chr1:25910844:A:G	2.25794e-08	-0.436017	-0.451387	0.000107619	-1.14249	-0.240102
25911798	chr1:25911798:A:G	1.19991e-08	-0.189213	-1.3304	3.71825e-05	-1.11389	-1.33146
25912262	chr1:25912262:G:C	1.47521e-08	-1.63868e-10	-1.31306	0.000113276	-1.63868e-10	-1.33137
25912745	chr1:25912745:C:T	1.62267e-08	-1.63868e-10	-1.21779	0.000143604	-1.63868e-10	-1.09413
25912787	chr1:25912787:T:C	9.95173e-09	-0.824467	-0.882228	5.03344e-05	-1.44355	-0.698951
25912868	chr1:25912868:A:G	3.23442e-08	-0.295694	-0.232312	0.000252919	-0.737341	0.209219
25913024	chr1:25913024:C:T	1.8091e-08	-1.63868e-10	-1.10903	0.000138137	-1.63868e-10	-1.13294
25913094	chr1:25913094:A:G	1.90935e-08	-1.63868e-10	-1.05509	0.000205999	-1.63868e-10	-0.733321
25913595	chr1:25913595:GAT:G	1.4576e-08	-1.63868e-10	-1.32507	0.000120376	-1.63868e-10	-1.27057
25914653	chr1:25914653:C:T	2.7639e-08	-1.63868e-10	-0.685214	0.000237383	-1.63868e-10	-0.591514
25914789	chr1:25914789:A:G	1.4511e-08	-1.63868e-10	-1.32953	0.000116266	-1.63868e-10	-1.30531
25914964	chr1:25914964:G:T	5.02451e-09	-1.189	-1.20112	2.51938e-05	-1.64571	-1.18888
25915250	chr1:25915250:G:T	1.96725e-08	-1.63868e-10	-1.02522	0.000184748	-1.63868e-10	-0.842197
25915487	chr1:25915487:T:C	1.56351e-08	-1.63868e-10	-1.25493	0.000122603	-1.63868e-10	-1.25224
25915506	chr1:25915506:C:T	1.72379e-08	-1.63868e-10	-1.15733	0.000127355	-1.63868e-10	-1.21421
25915584	chr1:25915584:A:G	8.35334e-08	-1.63868e-10	0.420804	0.00115075	-1.63868e-10	0.98698
25915587	chr1:25915587:G:A	1.95502e-08	-1.63868e-10	-1.03145	0.00014729	-1.63868e-10	-1.06879
25916191	chr1:25916191:A:G	3.14801e-08	-1.63868e-10	-0.555086	0.000304228	-1.63868e-10	-0.343415
25916391	chr1:25916391:G:A	5.57493e-09	-1.24654	-1.03962	3.76252e-05	-1.35229	-1.08123
25917262	chr1:25917262:C:T	1.6088e-08	-1.63868e-10	-1.22637	0.000126572	-1.63868e-10	-1.22038
25917527	chr1:25917527:G:A	1.45023e-08	-1.63868e-10	-1.33014	0.000113254	-1.63868e-10	-1.33155
25917546	chr1:25917546:A:T	2.6164e-08	-1.63868e-10	-0.740057	0.000213986	-1.63868e-10	-0.695282
25917632	chr1:25917632:G:A	8.99148e-08	-1.63868e-10	0.494421	0.00121556	-1.63868e-10	1.04177
25917820	chr1:25917820:T:A	2.8848e-08	-1.63868e-10	-0.642403	0.000275802	-1.63868e-10	-0.441507
25917922	chr1:25917922:C:T	2.29605e-08	-1.63868e-10	-0.870668	0.000219418	-1.63868e-10	-0.670213
25918784	chr1:25918784:C:T	2.40648e-08	-1.63868e-10	-0.823693	0.000178958	-1.63868e-10	-0.87404
25919081	chr1:25919081:G:A	1.65947e-08	-1.63868e-10	-1.19536	0.000151214	-1.63868e-10	-1.0425
25919197	chr1:25919197:A:T	1.46196e-08	-1.63868e-10	-1.32208	0.00011454	-1.63868e-10	-1.32027
25919723	chr1:25919723:G:A	3.00033e-08	-1.63868e-10	-0.603135	0.000287961	-1.63868e-10	-0.398366
25920112	chr1:25920112:T:C	2.94403e-08	-1.63868e-10	-0.622077	0.000281841	-1.63868e-10	-0.419849
25920304	chr1:25920304:C:T	2.26997e-08	-1.63868e-10	-0.882091	0.000216463	-1.63868e-10	-0.683773
25920636	chr1:25920636:G:A	1.75342e-08	-1.16112	0.0208339	0.000136262	-1.29414	0.147527
25921018	chr1:25921018:C:A	2.23055e-08	-1.63868e-10	-0.89961	0.00021195	-1.63868e-10	-0.704842
25921111	chr1:25921111:G:A	1.5856e-08	-1.63868e-10	-1.2409	0.000138956	-1.63868e-10	-1.12703
25921140	chr1:25921140:T:C	7.52385e-08	-1.63868e-10	0.31622	0.000993671	-1.63868e-10	0.840216
25921291	chr1:25921291:TA:T	6.02271e-09	-1.14491	-1.06399	4.03144e-05	-1.2597	-1.10478
25921655	chr1:25921655:C:G	1.50462e-08	-1.29332	-3.3421e-10	9.07506e-05	-1.55308	-3.3421e-10
25921696	chr1:25921696:C:G	2.97004e-08	-1.63868e-10	-0.613282	0.000284626	-1.63868e-10	-0.410013
25921960	chr1:25921960:T:C	2.67687e-08	-1.63868e-10	-0.717209	0.000252281	-1.63868e-10	-0.530647
25922006	chr1:25922006:T:C	2.95703e-08	-1.63868e-10	-0.61767	0.000283321	-1.63868e-10	-0.414612
25922966	chr1:25922966:C:T	1.49224e-08	-1.63868e-10	-1.30158	0.000115143	-1.63868e-10	-1.31501
25923421	chr1:25923421:T:G	1.54263e-08	-1.63868e-10	-1.26837	0.000119317	-1.63868e-10	-1.27941
25923556	chr1:25923556:A:C	3.20636e-08	-1.63868e-10	-0.536721	0.000314075	-1.63868e-10	-0.31156
25923568	chr1:25923568:C:T	5.40613e-09	-1.22984	-1.08707	3.6687e-05	-1.33357	-1.1252
25924108	chr1:25924108:A:G	1.52635e-08	-1.63868e-10	-1.27898	0.000119034	-1.63868e-10	-1.28178
25924351	chr1:25924351:A:G	4.39122e-09	-1.40777	-1.11707	3.05615e-05	-1.48942	-1.15203
25924562	chr1:25924562:T:C	1.59078e-08	-1.63868e-10	-1.23763	0.000124709	-1.63868e-10	-1.23521
25924603	chr1:25924603:G:A	2.66842e-08	-1.63868e-10	-0.720372	0.000252459	-1.63868e-10	-0.529943
25925080	chr1:25925080:T:C	1.55247e-08	-1.63868e-10	-1.26201	0.000120175	-1.63868e-10	-1.27224
25925083	chr1:25925083:CT:C	1.57464e-08	-1.63868e-10	-1.24783	0.000125046	-1.63868e-10	-1.23251
25925152	chr1:25925152:A:T	1.45236e-08	-1.63868e-10	-1.32867	0.00011949	-1.63868e-10	-1.27796
25925154	chr1:25925154:G:A	1.71491e-08	-1.63868e-10	-1.16249	0.000157033	-1.63868e-10	-1.00473
25925309	chr1:25925309:C:T	1.02463e-08	-1.67753	-3.3421e-10	9.14664e-05	-1.54522	-3.3421e-10
25925313	chr1:25925313:T:C	1.30894e-08	-1.15814	-0.274494	9.89021e-05	-1.31368	-0.153384
25925374	chr1:25925374:C:T	1.5048e-08	-1.63868e-10	-1.2932	0.000129596	-1.63868e-10	-1.19677
25925543	chr1:25925543:C:T	1.56041e-08	-1.63868e-10	-1.25691	0.000122391	-1.63868e-10	-1.25397
25925681	chr1:25925681:T:C	1.03961e-08	-1.05975	-0.603258	7.81702e-05	-1.24038	-0.461919
25926369	chr1:25926369:G:A	1.51811e-08	-1.63868e-10	-1.28439	0.000118409	-1.63868e-10	-1.28705
25926775	chr1:25926775:A:G	1.26142e-07	-1.63868e-10	0.832965	0.00153848	-1.63868e-10	1.27736
25927062	chr1:25927062:A:G	1.67346e-08	-1.63868e-10	-1.18696	0.000149335	-1.63868e-10	-1.055
25928656	chr1:25928656:T:C	1.52867e-08	-1.63868e-10	-1.27746	0.000119905	-1.63868e-10	-1.27449
25928713	chr1:25928713:G:T	9.64362e-09	-1.73815	-3.3421e-10	7.42922e-05	-1.75319	-3.3421e-10
25928724	chr1:25928724:G:A	1.04641e-08	-0.660118	-0.996376	7.2881e-05	-1.00142	-0.77094
25928840	chr1:25928840:C:T	1.65341e-08	-1.63868e-10	-1.19902	0.000124064	-1.63868e-10	-1.24039
25929171	chr1:25929171:G:A	6.97536e-08	-1.63868e-10	0.240527	0.000594045	-1.63868e-10	0.325764
25929907	chr1:25929907:C:A	1.53511e-08	-1.63868e-10	-1.27325	0.000120314	-1.63868e-10	-1.27109
25930084	chr1:25930084:T:C	1.78123e-08	-1.63868e-10	-1.12455	0.00014081	-1.63868e-10	-1.11378
25930205	chr1:25930205:A:C	1.96988e-08	-1.63868e-10	-1.02388	0.000145521	-1.63868e-10	-1.08087
25930282	chr1:25930282:G:A	1.74927e-08	-1.63868e-10	-1.14266	0.000133451	-1.63868e-10	-1.16746
25930446	chr1:25930446:C:T	1.54089e-08	-1.63868e-10	-1.2695	0.000120785	-1.63868e-10	-1.26718
25930944	chr1:25930944:T:C	1.74437e-08	-1.63868e-10	-1.14546	0.000160128	-1.63868e-10	-0.985215
25931106	chr1:25931106:G:A	1.46739e-08	-1.63868e-10	-1.31837	0.000113278	-1.63868e-10	-1.33135
25931711	chr1:25931711:A:G	1.62361e-08	-1.63868e-10	-1.21721	0.00012808	-1.63868e-10	-1.20854
25931969	chr1:25931969:T:C	1.81864e-08	-1.63868e-10	-1.10377	0.00013981	-1.63868e-10	-1.12091
25932251	chr1:25932251:C:T	1.63984e-08	-0.662572	-0.544684	9.61416e-05	-1.13806	-0.357309
25932517	chr1:25932517:C:T	9.64316e-09	-1.73819	-3.3421e-10	0.000146563	-1.07374	-3.3421e-10
25932709	chr1:25932709:C:T	1.50049e-08	-1.63868e-10	-1.29606	0.000122279	-1.63868e-10	-1.25488
25932946	chr1:25932946:A:G	1.53611e-08	-1.63868e-10	-1.2726	0.00011902	-1.63868e-10	-1.2819
25932960	chr1:25932960:T:C	1.96756e-08	-1.63868e-10	-1.02506	0.000148879	-1.63868e-10	-1.05806
25933245	chr1:25933245:C:T	1.44875e-08	-1.63868e-10	-1.33115	0.00011333	-1.63868e-10	-1.33088
25933413	chr1:25933413:A:G	4.72638e-08	-1.63868e-10	-0.148697	0.000387279	-1.63868e-10	-0.102045
25933863	chr1:25933863:A:G	3.44259e-08	-1.63868e-10	-0.465634	0.000310166	-1.63868e-10	-0.324082
25934193	chr1:25934193:A:G	1.46859e-08	-1.63868e-10	-1.31755	0.000115156	-1.63868e-10	-1.3149
25934237	chr1:25934237:G:A	4.73051e-09	-1.13153	-1.31887	2.7458e-05	-1.46116	-1.28737
25934423	chr1:25934423:C:A	1.73612e-08	-0.867582	-0.28262	0.000104485	-1.31069	-0.10146
25934520	chr1:25934520:T:C	1.57423e-08	-1.63868e-10	-1.24809	0.000129432	-1.63868e-10	-1.19804
25934875	chr1:25934875:G:A	1.46387e-08	-1.63868e-10	-1.32077	0.000113358	-1.63868e-10	-1.33064
25935212	chr1:25935212:C:T	3.14456e-08	-1.63868e-10	-0.556184	0.000211147	-1.63868e-10	-0.708636
25935323	chr1:25935323:C:T	1.4609e-08	-1.63868e-10	-1.3228	0.000115391	-1.63868e-10	-1.31287
25935674	chr1:25935674:A:G	1.84424e-08	-1.63868e-10	-1.08979	0.000125963	-1.63868e-10	-1.2252
25936160	chr1:25936160:T:G	1.84053e-08	-1.63868e-10	-1.09181	0.000141379	-1.63868e-10	-1.10975
25936290	chr1:25936290:A:C	3.22752e-09	-1.57554	-1.25719	2.17052e-05	-1.70703	-1.27661
25936387	chr1:25936387:C:G	1.77379e-08	-1.63868e-10	-1.12874	0.00012385	-1.63868e-10	-1.24212
25936481	chr1:25936481:G:T	1.8217e-08	-1.63868e-10	-1.10209	0.000124959	-1.63868e-10	-1.2332
25936647	chr1:25936647:G:A	1.54809e-08	-1.63868e-10	-1.26484	0.000117824	-1.63868e-10	-1.292
25936805	chr1:25936805:T:C	1.44886e-08	-1.63868e-10	-1.33108	0.000114681	-1.63868e-10	-1.31904
25937080	chr1:25937080:C:T	1.67019e-08	-1.63868e-10	-1.18892	0.000145672	-1.63868e-10	-1.07983
25938055	chr1:25938055:A:T	3.04076e-09	-1.57524	-1.3171	2.07208e-05	-1.70066	-1.32939
25938227	chr1:25938227:G:A	1.47631e-08	-1.63868e-10	-1.31231	0.000113987	-1.63868e-10	-1.32511
25938361	chr1:25938361:G:C	2.36609e-08	-1.63868e-10	-0.840617	0.00020295	-1.63868e-10	-0.748233
25938560	chr1:25938560:T:C	3.03855e-09	-1.62067	-1.27239	2.08147e-05	-1.72478	-1.30075
25938777	chr1:25938777:G:C	2.323e-08	-1.63868e-10	-0.858998	0.000199468	-1.63868e-10	-0.765536
25939647	chr1:25939647:C:T	3.90319e-09	-1.58745	-1.05519	2.74033e-05	-1.70296	-1.04757
25939779	chr1:25939779:C:T	1.70208e-08	-1.63868e-10	-1.17	0.000126394	-1.63868e-10	-1.22178
25939998	chr1:25939998:T:C	1.83535e-08	-1.63868e-10	-1.09462	0.000137163	-1.63868e-10	-1.14002
25940022	chr1:25940022:C:G	2.96596e-09	-1.61447	-1.30277	2.0432e-05	-1.72183	-1.32226
25940187	chr1:25940187:C:T	1.96214e-08	-1.63868e-10	-1.02782	0.000131314	-1.63868e-10	-1.1836
25940206	chr1:25940206:A:G	2.90885e-09	-1.63879	-1.2979	2.02685e-05	-1.73274	-1.31939
25940769	chr1:25940769:C:T	9.66541e-09	-0.798572	-0.937317	5.95371e-05	-1.26861	-0.705982
25941030	chr1:25941030:A:G	1.07101e-08	-0.731639	-0.901614	6.51983e-05	-1.22184	-0.661913
25941144	chr1:25941144:G:A	2.14277e-08	-1.63868e-10	-0.93976	0.000183218	-1.63868e-10	-0.850516
25941195	chr1:25941195:A:G	2.80414e-09	-1.64254	-1.3308	2.00576e-05	-1.73407	-1.32851
25941726	chr1:25941726:T:A	1.81389e-08	-1.63868e-10	-1.10638	0.000124609	-1.63868e-10	-1.23601
25941912	chr1:25941912:C:T	1.43956e-08	-1.33752	-3.3421e-10	9.6026e-05	-1.49657	-3.3421e-10
25941963	chr1:25941963:T:G	1.6322e-08	-1.63868e-10	-1.21193	0.000124312	-1.63868e-10	-1.2384
25942184	chr1:25942184:G:A	1.71195e-08	-1.16422	-3.3421e-10	0.00010051	-1.45093	-3.3421e-10
25942222	chr1:25942222:C:T	3.01432e-09	-1.59146	-1.3096	1.98149e-05	-1.75339	-1.32137
25942269	chr1:25942269:G:A	1.59507e-08	-1.63868e-10	-1.23494	0.000132077	-1.63868e-10	-1.17781
25942661	chr1:25942661:G:A	1.80279e-08	-1.63868e-10	-1.11252	0.000153034	-1.63868e-10	-1.03053
25943239	chr1:25943239:G:A	1.73195e-08	-1.63868e-10	-1.15261	0.00014587	-1.63868e-10	-1.07848
25943286	chr1:25943286:T:G	1.71273e-08	-1.16377	-3.3421e-10	0.000103733	-1.41937	-3.3421e-10
25943293	chr1:25943293:T:C	2.89785e-09	-1.61236	-1.32811	2.02948e-05	-1.71986	-1.33096
25943360	chr1:25943360:GA:G	2.63895e-08	-1.63868e-10	-0.731476	0.000241866	-1.63868e-10	-0.572806
25943612	chr1:25943612:C:G	2.85223e-09	-1.62524	-1.3311	2.02285e-05	-1.72613	-1.32797
25943639	chr1:25943639:C:T	1.91511e-08	-1.63868e-10	-1.05208	0.000142575	-1.63868e-10	-1.10132
25943648	chr1:25943648:G:A	1.59813e-08	-1.63868e-10	-1.23302	0.000119934	-1.63868e-10	-1.27425
25944222	chr1:25944222:A:C	3.07331e-09	-1.63457	-1.24712	2.12859e-05	-1.73432	-1.26882
25944282	chr1:25944282:C:T	2.5952e-08	-1.63868e-10	-0.748192	0.000222442	-1.63868e-10	-0.656526
25944659	chr1:25944659:C:T	1.53321e-08	-1.63868e-10	-1.27449	0.000116301	-1.63868e-10	-1.30501
25944711	chr1:25944711:T:C	1.80252e-08	-1.63868e-10	-1.11267	0.000138916	-1.63868e-10	-1.12732
25945289	chr1:25945289:G:A	1.53679e-08	-1.63868e-10	-1.27216	0.000124785	-1.63868e-10	-1.2346
25945297	chr1:25945297:T:C	1.44807e-08	-1.63868e-10	-1.33163	0.000116135	-1.63868e-10	-1.30643
25945648	chr1:25945648:T:G	3.17865e-09	-1.51808	-1.3299	1.96309e-05	-1.75284	-1.33125
25945778	chr1:25945778:C:T	1.4618e-08	-1.63868e-10	-1.32219	0.000113807	-1.63868e-10	-1.32669
25946548	chr1:25946548:A:G	1.25473e-08	-0.319519	-1.15542	0.000111329	-0.211321	-1.13738
25946880	chr1:25946880:G:A	1.60055e-08	-1.63868e-10	-1.23151	0.000124103	-1.63868e-10	-1.24008
25946906	chr1:25946906:C:T	1.78852e-08	-1.63868e-10	-1.12047	0.000137332	-1.63868e-10	-1.13879
25947348	chr1:25947348:T:C	1.47238e-08	-1.63868e-10	-1.31498	0.000114676	-1.63868e-10	-1.31908
25947412	chr1:25947412:G:A	1.46494e-08	-1.63868e-10	-1.32004	0.000113653	-1.63868e-10	-1.32804
25947468	chr1:25947468:C:T	1.48371e-08	-1.10998	-0.197331	9.66574e-05	-1.48632	-0.00369825
25947665	chr1:25947665:G:A	3.52358e-09	-1.56435	-1.18062	2.28353e-05	-1.75296	-1.17992
25947722	chr1:25947722:G:C	3.6066e-09	-1.59529	-1.12639	2.45259e-05	-1.75282	-1.10864
25947947	chr1:25947947:T:G	2.06804e-08	-1.63868e-10	-0.975258	0.000158542	-1.63868e-10	-0.995173
25947999	chr1:25947999:G:A	1.71792e-08	-1.16074	-3.3421e-10	0.000103561	-1.42103	-3.3421e-10
25949057	chr1:25949057:G:T	4.3495e-09	-1.70001	-0.83437	2.98169e-05	-1.74768	-0.918437
25949192	chr1:25949192:A:C	4.18073e-09	-1.73996	-0.833992	3.04168e-05	-1.71782	-0.928373
25949380	chr1:25949380:C:T	4.78811e-09	-1.73157	-0.70674	3.1692e-05	-1.75081	-0.854319
25949453	chr1:25949453:C:T	1.49565e-08	-1.63868e-10	-1.29929	0.000126345	-1.63868e-10	-1.22218
25949844	chr1:25949844:T:C	3.04588e-09	-1.63249	-1.25816	2.00421e-05	-1.75333	-1.31003
25950454	chr1:25950454:T:G	1.45596e-08	-1.63868e-10	-1.32619	0.00011331	-1.63868e-10	-1.33106
25951033	chr1:25951033:T:C	3.10115e-09	-1.64187	-1.2308	2.14836e-05	-1.72858	-1.26532
25951231	chr1:25951231:A:G	1.78759e-08	-1.63868e-10	-1.12099	0.000151335	-1.63868e-10	-1.0417
25951834	chr1:25951834:A:C	2.26329e-08	-1.63868e-10	-0.885036	0.000175948	-1.63868e-10	-0.891003
25952209	chr1:25952209:C:A	3.06693e-09	-1.66037	-1.22339	2.28471e-05	-1.71757	-1.2148
25952342	chr1:25952342:C:G	2.77227e-09	-1.69712	-1.28766	2.17695e-05	-1.6913	-1.28938
25952376	chr1:25952376:T:C	4.38312e-09	-1.74761	-0.779075	3.8752e-05	-1.61473	-0.789279
25952377	chr1:25952377:G:A	4.92769e-09	-1.72816	-0.681412	4.61009e-05	-1.54537	-0.684992
25953027	chr1:25953027:T:A	1.99815e-08	-1.00964	-3.3421e-10	9.25987e-05	-1.53292	-3.3421e-10
25953648	chr1:25953648:T:C	2.76234e-08	-1.63868e-10	-0.685781	0.000207242	-1.63868e-10	-0.727304
25953649	chr1:25953649:C:G	3.79253e-09	-1.74442	-0.926988	2.80135e-05	-1.71293	-1.01557
25953713	chr1:25953713:C:T	1.01167e-08	-1.69026	-3.3421e-10	7.54165e-05	-1.73816	-3.3421e-10
25953774	chr1:25953774:G:A	1.56334e-08	-1.63868e-10	-1.25504	0.000121297	-1.63868e-10	-1.26295
25953801	chr1:25953801:C:T	4.50527e-09	-1.72072	-0.778471	3.12105e-05	-1.74533	-0.875103
25954080	chr1:25954080:G:A	3.52713e-09	-1.74826	-0.995701	2.66406e-05	-1.70296	-1.07579
25954104	chr1:25954104:C:T	3.15009e-08	-1.63868e-10	-0.554425	0.000282746	-1.63868e-10	-0.416642
25954105	chr1:25954105:A:G	2.67704e-09	-1.715	-1.30473	1.99977e-05	-1.73549	-1.33009
25954309	chr1:25954309:G:C	1.91186e-08	-1.63868e-10	-1.05378	0.000156347	-1.63868e-10	-1.00911
25954517	chr1:25954517:G:C	5.55333e-08	-1.63868e-10	0.0125414	0.000367181	-1.63868e-10	-0.155337
25954817	chr1:25954817:C:T	1.51899e-08	-1.63868e-10	-1.28381	0.000116134	-1.63868e-10	-1.30644
25955070	chr1:25955070:A:G	7.21966e-09	-1.02373	-1.00391	2.87683e-05	-1.54544	-1.15648
25955457	chr1:25955457:A:T	8.82757e-09	-0.683382	-1.14318	3.30338e-05	-1.31296	-1.2507
25955960	chr1:25955960:T:A	1.54285e-08	-1.63868e-10	-1.26823	0.000117523	-1.63868e-10	-1.29455
25956200	chr1:25956200:C:G	8.05983e-09	-1.70721	-0.210341	5.25474e-05	-1.75063	-0.348848
25956515	chr1:25956515:C:T	9.99019e-09	-1.70284	-3.3421e-10	7.45733e-05	-1.74941	-3.3421e-10
25956558	chr1:25956558:T:C	6.57055e-09	-0.792859	-1.32899	2.52062e-05	-1.50595	-1.32815
25957288	chr1:25957288:C:CCT	8.12394e-09	-0.577969	-1.33166	2.80201e-05	-1.39664	-1.33162
25957312	chr1:25957312:G:A	1.30181e-08	-1.4381	-3.3421e-10	8.55449e-05	-1.61215	-3.3421e-10
25957470	chr1:25957470:C:T	3.83319e-09	-1.38708	-1.27366	2.27553e-05	-1.64921	-1.28718
25957613	chr1:25957613:C:T	1.74307e-08	-1.14621	-3.3421e-10	8.38032e-05	-1.63272	-3.3421e-10
25957626	chr1:25957626:C:G	8.5912e-09	-0.621805	-1.2319	3.15074e-05	-1.30805	-1.30292
25957790	chr1:25957790:G:A	2.73173e-08	-1.63868e-10	-0.696922	0.000288259	-1.63868e-10	-0.397333
25957923	chr1:25957923:C:T	1.74286e-08	-1.63868e-10	-1.14633	0.000134046	-1.63868e-10	-1.16301
25958135	chr1:25958135:T:C	3.4559e-08	-1.63868e-10	-0.461775	0.000387146	-1.63868e-10	-0.102389
25958398	chr1:25958398:C:T	1.4686e-08	-1.63868e-10	-1.31755	0.000117179	-1.63868e-10	-1.29749
25958927	chr1:25958927:G:A	9.99916e-09	-1.70194	-3.3421e-10	9.01131e-05	-1.56012	-3.3421e-10
25959299	chr1:25959299:G:C	2.58249e-08	-1.63868e-10	-0.753102	0.000233003	-1.63868e-10	-0.610138
25959301	chr1:25959301:T:A	1.66951e-08	-1.63868e-10	-1.18933	0.000129283	-1.63868e-10	-1.19919
25959432	chr1:25959432:C:T	1.88538e-08	0.15872	-1.22645	6.04067e-05	-0.81012	-1.14997
25959513	chr1:25959513:T:C	1.65494e-08	-1.63868e-10	-1.19809	0.00014759	-1.63868e-10	-1.06675
25959537	chr1:25959537:T:A	3.03941e-08	-1.63868e-10	-0.590193	0.000223035	-1.63868e-10	-0.653861
25960209	chr1:25960209:C:T	1.69582e-08	-1.63868e-10	-1.17369	0.000131114	-1.63868e-10	-1.18513
25960349	chr1:25960349:G:A	7.95851e-09	-1.60819	-0.322011	4.88449e-05	-1.74341	-0.429132
25960589	chr1:25960589:A:G	1.63225e-08	-1.63868e-10	-1.2119	0.000123103	-1.63868e-10	-1.24817
25962721	chr1:25962721:A:G	1.60503e-08	-1.63868e-10	-1.22872	0.0001173	-1.63868e-10	-1.29645
25962724	chr1:25962724:C:T	1.44994e-08	-1.63868e-10	-1.33033	0.000115439	-1.63868e-10	-1.31245
25962931	chr1:25962931:C:A	1.36264e-08	-0.274955	-1.11748	3.90932e-05	-1.25156	-1.14368
25962974	chr1:25962974:G:A	1.55339e-08	-1.63868e-10	-1.26142	0.00012482	-1.63868e-10	-1.23432
25963064	chr1:25963064:C:T	1.60717e-08	-1.63868e-10	-1.22738	0.000123972	-1.63868e-10	-1.24114
25963223	chr1:25963223:A:G	1.48514e-08	-1.63868e-10	-1.30635	0.000114295	-1.63868e-10	-1.32241
25963678	chr1:25963678:T:G	5.41987e-09	-1.06857	-1.2458	2.89447e-05	-1.39165	-1.30416
25963965	chr1:25963965:G:A	2.60184e-09	-1.72002	-1.3282	1.99207e-05	-1.75284	-1.31659
25964202	chr1:25964202:C:T	9.62452e-09	-1.74013	-3.3421e-10	9.27959e-05	-1.53079	-3.3421e-10
25964540	chr1:25964540:T:C	1.46624e-08	-1.63868e-10	-1.31916	0.000113283	-1.63868e-10	-1.3313
25964574	chr1:25964574:C:G	2.00595e-08	-0.17839	-0.82735	5.65137e-05	-1.1542	-0.872505
25965291	chr1:25965291:G:T	1.64149e-08	-0.104236	-1.10202	4.58263e-05	-1.13599	-1.10034
25965572	chr1:25965572:T:C	1.48233e-08	-1.63868e-10	-1.30824	0.000117147	-1.63868e-10	-1.29776
25966014	chr1:25966014:A:T	1.8242e-08	-0.114656	-0.986058	4.97302e-05	-1.13018	-1.0244
25966097	chr1:25966097:T:C	1.60916e-08	-1.63868e-10	-1.22614	0.000124038	-1.63868e-10	-1.2406
25966101	chr1:25966101:TA:T	1.79227e-08	-0.201658	-0.916715	5.0414e-05	-1.18428	-0.956642
25966403	chr1:25966403:G:C	3.30177e-08	-1.63868e-10	-0.507398	0.000320433	-1.63868e-10	-0.291518
25966521	chr1:25966521:C:T	1.62266e-08	-0.121133	-1.09666	4.55458e-05	-1.14762	-1.09485
25966883	chr1:25966883:T:C	1.57651e-08	-1.63868e-10	-1.24664	0.000121635	-1.63868e-10	-1.26016
25967059	chr1:25967059:A:G	7.15976e-09	-0.739309	-1.29666	2.93883e-05	-1.35171	-1.32888
25967299	chr1:25967299:G:A	1.22076e-08	-1.50239	-3.3421e-10	0.000104812	-1.40902	-3.3421e-10
25968091	chr1:25968091:G:T	4.80052e-08	-0.364827	0.231694	0.000244816	-1.04356	0.482876
25968682	chr1:25968682:A:T	2.44513e-08	-1.63868e-10	-0.807758	0.000181188	-1.63868e-10	-0.861658
25969279	chr1:25969279:G:A	1.6208e-08	-0.171561	-1.04738	4.65045e-05	-1.17578	-1.04587
25970036	chr1:25970036:T:C	1.2562e-07	0.82882	-3.3421e-10	0.000414391	-0.0343803	-3.3421e-10
25970513	chr1:25970513:A:G	1.47994e-08	-1.63868e-10	-1.30986	0.00012595	-1.63868e-10	-1.22531
25970618	chr1:25970618:C:T	1.50701e-08	-1.63868e-10	-1.29173	0.000117073	-1.63868e-10	-1.29839
25970976	chr1:25970976:G:A	1.2017e-08	-1.51812	-3.3421e-10	0.000122021	-1.257	-3.3421e-10
25971418	chr1:25971418:G:A	1.64147e-08	-0.294686	-0.911582	4.83125e-05	-1.23138	-0.952117
25971442	chr1:25971442:AG:A	1.5828e-08	-1.63868e-10	-1.24266	0.000120454	-1.63868e-10	-1.26992
25971493	chr1:25971493:T:G	1.78482e-08	-0.504308	-0.61823	8.77606e-05	-1.13962	-0.446956
25971860	chr1:25971860:T:C	1.98254e-08	-1.63868e-10	-1.01748	0.000168598	-1.63868e-10	-0.933673
25972191	chr1:25972191:G:A	1.45737e-08	-1.63868e-10	-1.32523	0.00011332	-1.63868e-10	-1.33098
25972559	chr1:25972559:G:A	1.30575e-08	-1.43508	-3.3421e-10	8.71883e-05	-1.59312	-3.3421e-10
25973590	chr1:25973590:C:G	1.41816e-08	-1.3525	-3.3421e-10	7.79299e-05	-1.70538	-3.3421e-10
25973880	chr1:25973880:A:G	2.3432e-08	-1.63868e-10	-0.850339	0.000238528	-1.63868e-10	-0.586706
25974839	chr1:25974839:T:G	1.45112e-08	-1.63868e-10	-1.32952	0.000113629	-1.63868e-10	-1.32825
25974943	chr1:25974943:CATTT:C	5.35934e-09	-1.50817	-0.817432	2.9071e-05	-1.70075	-0.990694
25975096	chr1:25975096:T:C	1.47158e-08	-1.63868e-10	-1.31552	0.000114156	-1.63868e-10	-1.32363
25975304	chr1:25975304:A:C	1.54389e-08	-1.63868e-10	-1.26755	0.000117999	-1.63868e-10	-1.29052
25975346	chr1:25975346:G:C	9.63741e-09	-1.73879	-3.3421e-10	0.000121867	-1.25826	-3.3421e-10
25975481	chr1:25975481:T:C	1.51243e-08	-1.63868e-10	-1.28814	0.000132224	-1.63868e-10	-1.17669
25975891	chr1:25975891:A:G	9.75267e-09	-1.7269	-3.3421e-10	0.000102593	-1.43042	-3.3421e-10
25975971	chr1:25975971:C:G	4.70076e-08	-1.63868e-10	-0.154134	0.000479851	-1.63868e-10	0.112285
25976216	chr1:25976216:G:A	3.88294e-08	-1.63868e-10	-0.345264	0.000295376	-1.63868e-10	-0.372942
25977097	chr1:25977097:A:G	6.04102e-08	-0.49858	0.595295	0.00018205	-1.27601	0.419098
25977422	chr1:25977422:G:A	4.22244e-08	-1.63868e-10	-0.261443	0.000275121	-1.63868e-10	-0.44398
25977438	chr1:25977438:C:T	1.65675e-08	-0.164021	-1.03298	4.75326e-05	-1.16791	-1.03187
25977524	chr1:25977524:G:A	4.92935e-09	-1.24748	-1.16176	4.349e-05	-1.13005	-1.15861
25977775	chr1:25977775:T:C	1.45527e-08	-0.249315	-1.07735	4.32505e-05	-1.21689	-1.0773
25978200	chr1:25978200:A:G	1.7986e-08	-0.0739208	-1.04093	4.98447e-05	-1.1125	-1.03978
25978205	chr1:25978205:A:T	1.87968e-08	0.0354982	-1.10625	5.02616e-05	-1.04051	-1.10344
25978458	chr1:25978458:T:A	2.68822e-09	-1.68419	-1.33137	1.98184e-05	-1.74715	-1.32743
25979005	chr1:25979005:A:G	9.49805e-09	-1.75336	-3.3421e-10	7.65296e-05	-1.72351	-3.3421e-10
25979072	chr1:25979072:T:C	5.99427e-09	-0.983366	-1.23027	2.98548e-05	-1.41501	-1.24983
25979079	chr1:25979079:G:C	5.77247e-09	-1.47488	-0.776464	3.05313e-05	-1.68514	-0.957298
25979442	chr1:25979442:A:T	9.37079e-09	-0.467764	-1.29908	3.52061e-05	-1.16983	-1.33014
25979446	chr1:25979446:C:T	1.17122e-08	-1.54381	-3.3421e-10	8.72039e-05	-1.59294	-3.3421e-10
25979463	chr1:25979463:A:G	2.03187e-08	-0.1527	-0.840202	5.61425e-05	-1.14933	-0.883971
25979834	chr1:25979834:C:T	1.56138e-08	-1.63868e-10	-1.25629	0.000120694	-1.63868e-10	-1.26793
25980210	chr1:25980210:T:C	5.78496e-08	-0.504424	0.557829	0.000179167	-1.25724	0.384368
25980385	chr1:25980385:C:T	1.70833e-08	-0.269401	-0.896939	4.95964e-05	-1.22007	-0.937202
25980415	chr1:25980415:T:C	1.53949e-08	-0.104723	-1.16569	4.30161e-05	-1.13704	-1.16258
25980592	chr1:25980592:C:T	1.68779e-08	-0.0555697	-1.12287	4.62164e-05	-1.10633	-1.12152
25980824	chr1:25980824:C:T	1.50528e-08	-0.130987	-1.16189	4.25487e-05	-1.14679	-1.16375
25981012	chr1:25981012:A:T	2.77273e-08	-1.63868e-10	-0.682026	0.000187504	-1.63868e-10	-0.827391
25981240	chr1:25981240:T:C	1.80015e-08	-1.63868e-10	-1.11399	0.000207335	-1.63868e-10	-0.726856
25981580	chr1:25981580:A:T	2.39134e-08	-1.63868e-10	-0.830001	0.000249852	-1.63868e-10	-0.54032
25981772	chr1:25981772:G:A	9.86646e-09	-1.7153	-3.3421e-10	0.000105401	-1.40342	-3.3421e-10
25982529	chr1:25982529:G:A	3.98221e-08	-1.63868e-10	-0.320021	0.000302648	-1.63868e-10	-0.348621
25982990	chr1:25982990:T:C	1.81634e-08	-0.221885	-0.883152	5.1673e-05	-1.19159	-0.924667
25983549	chr1:25983549:C:A	2.07276e-08	0.029966	-1.00294	5.58707e-05	-1.03692	-1.00123
25983561	chr1:25983561:AC:A	1.07708e-08	-0.944909	-0.68269	4.35186e-05	-1.61294	-0.675059
25983722	chr1:25983722:T:C	1.69894e-08	-0.276561	-0.89529	4.94779e-05	-1.22442	-0.935248
25983748	chr1:25983748:A:G	1.80906e-08	-1.63868e-10	-1.10905	0.000138205	-1.63868e-10	-1.13245
25984345	chr1:25984345:G:T	1.65994e-08	-0.13945	-1.05563	4.71864e-05	-1.15298	-1.05411
25985024	chr1:25985024:T:A	4.18426e-08	-1.63868e-10	-0.270529	0.000317803	-1.63868e-10	-0.299759
25985324	chr1:25985324:T:C	1.45176e-08	-1.63868e-10	-1.32908	0.00011324	-1.63868e-10	-1.33169
25985487	chr1:25985487:T:A	2.13441e-08	-0.160771	-0.782896	6.2741e-05	-1.16931	-0.752866
25986780	chr1:25986780:C:T	5.13205e-08	-1.63868e-10	-0.0663528	0.000528543	-1.63868e-10	0.208934
25986932	chr1:25986932:G:A	1.12913e-08	-1.58041	-3.3421e-10	7.46593e-05	-1.74826	-3.3421e-10
25987217	chr1:25987217:G:A	1.92991e-08	0.10367	-1.14805	4.95977e-05	-1.00826	-1.14898
25987759	chr1:25987759:G:A	1.49543e-08	-1.63868e-10	-1.29944	0.000119586	-1.63868e-10	-1.27715
25987920	chr1:25987920:C:T	2.11631e-08	0.129732	-1.08192	5.38946e-05	-0.994704	-1.07946
25988073	chr1:25988073:T:C	6.41318e-09	-0.864202	-1.28188	2.7873e-05	-1.42548	-1.30805
25988134	chr1:25988134:G:A	5.74938e-08	-0.508312	0.555548	0.000178347	-1.26018	0.382724
25988632	chr1:25988632:G:A	2.42463e-08	-1.63868e-10	-0.81618	0.000210861	-1.63868e-10	-0.709994
25989687	chr1:25989687:C:A	4.20348e-08	-1.63868e-10	-0.265945	0.000258532	-1.63868e-10	-0.506171
25990140	chr1:25990140:G:A	2.58462e-08	-1.63868e-10	-0.75228	0.00026907	-1.63868e-10	-0.466221
25990427	chr1:25990427:G:A	1.52687e-08	-1.63868e-10	-1.27863	0.000118113	-1.63868e-10	-1.28955
25990483	chr1:25990483:A:G	2.5162e-08	-1.63868e-10	-0.779107	0.000260377	-1.63868e-10	-0.499061
25990686	chr1:25990686:G:A	3.22539e-08	-0.530804	-3.3421e-10	0.000139724	-1.12152	-3.3421e-10
25990775	chr1:25990775:T:C	1.49589e-08	-1.63868e-10	-1.29913	0.000128713	-1.63868e-10	-1.20361
25990892	chr1:25990892:G:A	6.26926e-09	-1.50703	-0.661753	3.30573e-05	-1.70044	-0.862509
25991207	chr1:25991207:C:T	4.09454e-08	-0.755893	0.46369	0.000140717	-1.4081	0.293653
25991240	chr1:25991240:T:A	1.47403e-08	-1.63868e-10	-1.31386	0.000124827	-1.63868e-10	-1.23426
25991245	chr1:25991245:A:G	1.49801e-08	-1.63868e-10	-1.29772	0.000116125	-1.63868e-10	-1.30653
25991440	chr1:25991440:C:T	2.90931e-08	-1.63868e-10	-0.63394	0.00019569	-1.63868e-10	-0.784658
25991473	chr1:25991473:G:A	1.46421e-08	-1.63868e-10	-1.32054	0.000115034	-1.63868e-10	-1.31596
25992073	chr1:25992073:T:C	2.3077e-08	0.230242	-1.09585	5.67114e-05	-0.927351	-1.09586
25992105	chr1:25992105:AT:A	1.95554e-08	0.113718	-1.14491	4.99394e-05	-1.00476	-1.14562
25992341	chr1:25992341:A:C	1.45007e-08	-1.63868e-10	-1.33025	0.00011869	-1.63868e-10	-1.28467
25993323	chr1:25993323:C:G	2.8667e-08	-1.63868e-10	-0.648694	0.000193172	-1.63868e-10	-0.797611
25993344	chr1:25993344:G:A	1.99697e-08	-0.314172	-0.696055	5.85633e-05	-1.25063	-0.740458
25993422	chr1:25993422:C:A	6.80254e-08	-1.63868e-10	0.215439	0.000473162	-1.63868e-10	0.0982469
25994018	chr1:25994018:T:C	1.56235e-08	-1.63868e-10	-1.25567	0.000120745	-1.63868e-10	-1.26751
25994177	chr1:25994177:T:C	1.44913e-08	-1.63868e-10	-1.3309	0.000114679	-1.63868e-10	-1.31905
25994408	chr1:25994408:T:A	1.5566e-08	-0.1082	-1.15115	4.34481e-05	-1.13721	-1.15242
25994423	chr1:25994423:T:C	1.58504e-08	-0.318877	-0.922371	4.68355e-05	-1.25351	-0.961037
25995380	chr1:25995380:T:C	1.50015e-08	-1.63868e-10	-1.29629	0.000115012	-1.63868e-10	-1.31615
25995590	chr1:25995590:T:C	8.29042e-09	-1.41078	-0.478563	6.02303e-05	-1.74643	-0.216589
25996081	chr1:25996081:C:T	1.45405e-08	-1.63868e-10	-1.32751	0.000115803	-1.63868e-10	-1.3093
25996531	chr1:25996531:A:G	1.47282e-08	-1.63868e-10	-1.31468	0.00012464	-1.63868e-10	-1.23576
25996879	chr1:25996879:C:A	1.47997e-08	-1.45468	0.144842	7.96682e-05	-1.68078	-0.00253833
25996935	chr1:25996935:A:G	1.5226e-08	-1.63868e-10	-1.28144	0.000117915	-1.63868e-10	-1.29123
25997541	chr1:25997541:A:G	1.4739e-08	-1.63868e-10	-1.31394	0.000117317	-1.63868e-10	-1.29631
25997617	chr1:25997617:C:A	1.58684e-08	-0.210769	-1.02934	4.71466e-05	-1.13933	-1.0686
25998029	chr1:25998029:T:C	1.43584e-08	-0.336605	-1.0035	4.2856e-05	-1.26172	-1.04162
25998216	chr1:25998216:T:G	2.08116e-08	-1.63868e-10	-0.96893	0.000154174	-1.63868e-10	-1.02311
25998433	chr1:25998433:T:C	3.26277e-08	-1.63868e-10	-0.519281	0.000193693	-1.63868e-10	-0.794916
25999320	chr1:25999320:G:C	1.51522e-08	-1.63868e-10	-1.2863	0.000117519	-1.63868e-10	-1.29459
26000442	chr1:26000442:T:A	4.73172e-09	-1.35544	-1.09472	3.51125e-05	-1.38377	-1.11886
26000535	chr1:26000535:G:A	5.22381e-08	-1.63868e-10	-0.0486299	0.000424276	-1.63868e-10	-0.0108059
26001045	chr1:26001045:C:T	2.45497e-08	-1.63868e-10	-0.803742	0.000181944	-1.63868e-10	-0.85749
26001057	chr1:26001057:T:C	1.52908e-08	-1.63868e-10	-1.27719	0.000134217	-1.63868e-10	-1.16173
26001180	chr1:26001180:C:A	2.37981e-08	0.0186659	-0.853504	6.20563e-05	-1.04057	-0.892582
26001260	chr1:26001260:A:G	6.76902e-09	-0.964165	-1.12792	2.95011e-05	-1.48461	-1.19216
26001334	chr1:26001334:T:C	2.74774e-08	0.00935063	-0.70043	7.22808e-05	-1.04065	-0.739977
26001520	chr1:26001520:G:A	2.43721e-08	-0.811004	-3.3421e-10	0.000136244	-1.14674	-3.3421e-10
26002023	chr1:26002023:G:C	1.57697e-08	-1.63868e-10	-1.24635	0.000123041	-1.63868e-10	-1.24868
26002134	chr1:26002134:C:T	1.89809e-08	-1.63868e-10	-1.06101	0.000165685	-1.63868e-10	-0.951104
26002572	chr1:26002572:T:C	5.5744e-09	-1.02622	-1.26004	2.56955e-05	-1.52128	-1.2936
26002658	chr1:26002658:T:C	3.17189e-08	-0.547529	-3.3421e-10	0.000138584	-1.12971	-3.3421e-10
26004194	chr1:26004194:C:T	1.57938e-08	-1.63868e-10	-1.24482	0.000124204	-1.63868e-10	-1.23926
26004436	chr1:26004436:G:A	1.65115e-08	-0.336888	-0.863499	4.97553e-05	-1.25057	-0.903501
26005206	chr1:26005206:AGGTTCG:A	1.44894e-08	-1.63868e-10	-1.33102	0.000113994	-1.63868e-10	-1.32505
26006534	chr1:26006534:T:C	5.72701e-09	-0.929489	-1.32976	2.97884e-05	-1.36034	-1.30673
26006560	chr1:26006560:G:A	2.45011e-08	-1.63868e-10	-0.805726	0.000251476	-1.63868e-10	-0.533842
26006704	chr1:26006704:T:C	1.52358e-08	-1.63868e-10	-1.28079	0.000124914	-1.63868e-10	-1.23356
26006801	chr1:26006801:G:A	1.94584e-08	-1.63868e-10	-1.03616	0.000158857	-1.63868e-10	-0.993186
26007533	chr1:26007533:T:C	1.07122e-08	-1.63306	-3.3421e-10	0.000102177	-1.43449	-3.3421e-10
26007595	chr1:26007595:C:T	1.52425e-08	-1.63868e-10	-1.28035	0.000114171	-1.63868e-10	-1.32349
26007693	chr1:26007693:C:T	1.31853e-08	-0.860874	-0.564464	5.73753e-05	-1.57053	-0.44105
26008480	chr1:26008480:T:C	1.03676e-08	-1.66575	-3.3421e-10	0.000123423	-1.24558	-3.3421e-10
26008487	chr1:26008487:T:C	6.06865e-09	-0.95444	-1.24687	2.95792e-05	-1.36914	-1.30498
26008514	chr1:26008514:C:T	9.88259e-09	-1.71367	-3.3421e-10	7.58511e-05	-1.73242	-3.3421e-10
26008820	chr1:26008820:A:T	1.5705e-08	-0.339119	-0.911345	4.76424e-05	-1.25017	-0.947302
26009438	chr1:26009438:G:A	5.13313e-09	-1.16862	-1.20011	2.64509e-05	-1.5081	-1.2778
26009672	chr1:26009672:C:T	2.43154e-08	-1.63868e-10	-0.813334	0.000180184	-1.63868e-10	-0.867215
26009731	chr1:26009731:G:C	9.84731e-09	-1.71724	-3.3421e-10	0.000134624	-1.1587	-3.3421e-10
26010054	chr1:26010054:A:G	7.4853e-08	-1.63868e-10	0.311084	0.000532856	-1.63868e-10	0.21706
26010321	chr1:26010321:T:C	3.73743e-08	-1.63868e-10	-0.383458	0.000302097	-1.63868e-10	-0.350443
26010376	chr1:26010376:T:C	2.90471e-08	-1.63868e-10	-0.635524	0.000248476	-1.63868e-10	-0.545845
26010509	chr1:26010509:C:T	2.77645e-08	-1.63868e-10	-0.680685	0.000237125	-1.63868e-10	-0.592603
26010604	chr1:26010604:G:T	1.13134e-08	-1.57846	-3.3421e-10	9.98295e-05	-1.45773	-3.3421e-10
26010874	chr1:26010874:G:C	1.52161e-08	-1.63868e-10	-1.28209	0.000133361	-1.63868e-10	-1.16813
26011167	chr1:26011167:A:G	9.63192e-09	-1.73936	-3.3421e-10	8.11423e-05	-1.66499	-3.3421e-10
26011309	chr1:26011309:C:T	1.02143e-08	-1.68066	-3.3421e-10	8.57615e-05	-1.60962	-3.3421e-10
26011814	chr1:26011814:A:G	1.09611e-08	-0.585463	-1.02462	5.48879e-05	-1.15557	-0.900323
26012359	chr1:26012359:C:T	1.44934e-08	-1.63868e-10	-1.33075	0.000115436	-1.63868e-10	-1.31248
26012454	chr1:26012454:A:C	1.44893e-08	-1.63868e-10	-1.33103	0.000127167	-1.63868e-10	-1.21569
26012565	chr1:26012565:G:T	3.20724e-08	-1.63868e-10	-0.536447	0.000263669	-1.63868e-10	-0.486497
26012596	chr1:26012596:C:A	1.4616e-08	-1.63868e-10	-1.32233	0.000113356	-1.63868e-10	-1.33066
26013122	chr1:26013122:G:A	1.62642e-08	-1.63868e-10	-1.21547	0.000133759	-1.63868e-10	-1.16515
26013412	chr1:26013412:G:A	4.17819e-08	1.03721	-1.30919	5.26781e-05	-0.815799	-1.28119
26013719	chr1:26013719:C:A	8.2431e-09	-0.667487	-1.22758	2.76471e-05	-1.55156	-1.19011
26013749	chr1:26013749:T:C	4.60427e-08	-1.63868e-10	-0.174873	0.000550163	-1.63868e-10	0.249025
26013757	chr1:26013757:C:T	2.83171e-08	-1.63868e-10	-0.660976	0.000300581	-1.63868e-10	-0.355473
26014806	chr1:26014806:C:G	9.20857e-09	-0.5368	-1.24751	2.89472e-05	-1.50404	-1.19168
26014886	chr1:26014886:C:T	1.11086e-08	-0.520615	-1.07611	3.77093e-05	-1.49896	-0.932328
26015112	chr1:26015112:C:T	4.45524e-08	-1.63868e-10	-0.207777	0.000285359	-1.63868e-10	-0.407443
26015859	chr1:26015859:A:G	1.60982e-08	-1.63868e-10	-1.22574	0.000117796	-1.63868e-10	-1.29223
26015956	chr1:26015956:C:T	2.38188e-08	-0.833969	-3.3421e-10	0.000119295	-1.27959	-3.3421e-10
26016156	chr1:26016156:A:G	3.1633e-09	-1.56197	-1.29086	2.0437e-05	-1.74583	-1.29802
26016159	chr1:26016159:A:G	3.23294e-08	-1.63868e-10	-0.528466	0.000264251	-1.63868e-10	-0.484291
26016621	chr1:26016621:T:C	4.65146e-08	0.639272	-0.803949	9.27689e-05	-0.641502	-0.889578
26016784	chr1:26016784:A:G	2.67647e-08	-1.63868e-10	-0.71736	0.000241358	-1.63868e-10	-0.574909
26016901	chr1:26016901:T:G	3.01487e-08	-1.63868e-10	-0.598299	0.000246031	-1.63868e-10	-0.555732
26017361	chr1:26017361:C:T	1.54746e-08	-1.63868e-10	-1.26524	0.000117528	-1.63868e-10	-1.29452
26017419	chr1:26017419:G:C	1.07444e-08	-0.591458	-1.0386	2.49963e-05	-1.71529	-1.12717
26017604	chr1:26017604:T:C	1.08967e-07	0.686607	-3.3421e-10	0.000387257	-0.102102	-3.3421e-10
26017986	chr1:26017986:G:A	2.85781e-08	0.274528	-0.92633	5.93013e-05	-0.956947	-1.02161
26018081	chr1:26018081:G:A	9.94547e-09	-1.70733	-3.3421e-10	7.45303e-05	-1.74999	-3.3421e-10
26018312	chr1:26018312:C:T	9.50631e-09	-1.75249	-3.3421e-10	8.3989e-05	-1.63051	-3.3421e-10
26018536	chr1:26018536:A:G	1.06184e-08	-0.365872	-1.27598	2.967e-05	-1.41711	-1.25394
26018839	chr1:26018839:G:A	2.80522e-08	-1.63868e-10	-0.670376	0.000253759	-1.63868e-10	-0.524807
26019046	chr1:26019046:C:T	1.53281e-08	-0.227255	-1.0475	4.53926e-05	-1.36236	-0.883488
26019793	chr1:26019793:T:C	3.25296e-08	0.807688	-1.32998	4.27028e-05	-0.990808	-1.31612
26020058	chr1:26020058:A:G	1.12396e-08	-0.329643	-1.25536	3.08312e-05	-1.40266	-1.23
26021424	chr1:26021424:A:T	5.39105e-08	-1.63868e-10	-0.0171174	0.000338621	-1.63868e-10	-0.236311
26021431	chr1:26021431:C:G	2.67186e-08	-1.63868e-10	-0.719083	0.000180662	-1.63868e-10	-0.864565
26021558	chr1:26021558:G:A	9.42527e-09	-1.6662	-0.0948449	6.94028e-05	-1.53464	-0.286623
26021853	chr1:26021853:GT:G	1.56881e-08	-1.63868e-10	-1.25154	0.000124827	-1.63868e-10	-1.23426
26022282	chr1:26022282:G:A	3.10806e-08	-1.63868e-10	-0.567859	0.000206271	-1.63868e-10	-0.732001
26022520	chr1:26022520:C:T	1.49276e-08	-1.63868e-10	-1.30123	0.000122585	-1.63868e-10	-1.25239
26022618	chr1:26022618:C:CT	9.37449e-09	-0.479964	-1.28649	2.77463e-05	-1.47191	-1.26617
26022754	chr1:26022754:C:T	1.11798e-08	-1.57921	-0.0111231	9.81236e-05	-1.43589	-0.0390715
26022883	chr1:26022883:C:A	1.53137e-08	-1.63868e-10	-1.27569	0.000116609	-1.63868e-10	-1.30236
26023134	chr1:26023134:G:A	1.00518e-07	1.93373	-1.32783	0.000381776	1.21082	-1.32718
26023395	chr1:26023395:G:C	3.05652e-08	-1.63868e-10	-0.584581	0.000206734	-1.63868e-10	-0.72976
26023476	chr1:26023476:C:T	3.41878e-08	0.856205	-1.32878	4.39769e-05	-0.964451	-1.31308
26023796	chr1:26023796:A:G	9.79101e-09	-1.72298	-3.3421e-10	7.8549e-05	-1.69747	-3.3421e-10
26024035	chr1:26024035:CAAAG:C	4.99676e-08	-1.63868e-10	-0.0930672	0.000315983	-1.63868e-10	-0.305502
26024056	chr1:26024056:T:C	3.56474e-08	-1.63868e-10	-0.430765	0.000505056	-1.63868e-10	0.163478
26024397	chr1:26024397:T:C	3.2386e-08	-1.63868e-10	-0.526717	0.000217661	-1.63868e-10	-0.67825
26024891	chr1:26024891:T:C	1.70838e-08	-0.589292	-0.577021	3.98708e-05	-1.71832	-0.657228
26024981	chr1:26024981:C:T	1.16323e-08	-0.489742	-1.06091	3.90066e-05	-1.48464	-0.912816
26025097	chr1:26025097:G:A	5.39235e-08	-1.63868e-10	-0.0168753	0.00033919	-1.63868e-10	-0.23463
26025363	chr1:26025363:TAA:T	2.25436e-08	-0.888992	-3.3421e-10	0.000558073	0.263298	-3.3421e-10
26025988	chr1:26025988:T:C	1.00012e-08	-1.70174	-3.3421e-10	0.00014575	-1.0793	-3.3421e-10
26026343	chr1:26026343:G:A	1.54581e-08	-1.63868e-10	-1.26631	0.0001174	-1.63868e-10	-1.2956
26026876	chr1:26026876:G:A	3.53534e-09	-1.54496	-1.19668	2.26254e-05	-1.74209	-1.20003
26026938	chr1:26026938:C:A	2.14796e-08	-1.02663	0.0892942	0.000108883	-1.27975	-0.091162
26027541	chr1:26027541:T:TC	1.54083e-08	-1.63868e-10	-1.26954	0.000114915	-1.63868e-10	-1.317
26027544	chr1:26027544:C:A	1.51615e-08	-1.63868e-10	-1.28569	0.000114087	-1.63868e-10	-1.32423
26027545	chr1:26027545:A:AT	1.54214e-08	-1.63868e-10	-1.26869	0.000114964	-1.63868e-10	-1.31658
26027549	chr1:26027549:T:TC	1.53955e-08	-1.63868e-10	-1.27036	0.00011487	-1.63868e-10	-1.31739
26027565	chr1:26027565:G:A	3.2922e-09	-1.5566	-1.25629	2.11212e-05	-1.74468	-1.26624
26027629	chr1:26027629:G:T	9.69874e-09	-1.73245	-3.3421e-10	7.43537e-05	-1.75236	-3.3421e-10
26027715	chr1:26027715:A:T	1.66658e-07	2.3842	-1.2727	0.000581821	1.62375	-1.31878
26027788	chr1:26027788:G:A	5.57427e-09	-1.06544	-1.22085	2.42198e-05	-1.60928	-1.26474
26028252	chr1:26028252:T:C	1.01891e-08	-0.645205	-1.03792	4.4099e-05	-1.19618	-1.07857
26028780	chr1:26028780:G:A	1.89252e-08	-1.06395	-3.3421e-10	9.13936e-05	-1.54602	-3.3421e-10
26028859	chr1:26028859:G:A	3.31008e-09	-1.51937	-1.2881	2.28642e-05	-1.6814	-1.25022
26029248	chr1:26029248:C:T	1.66531e-08	-1.63868e-10	-1.19184	0.00012827	-1.63868e-10	-1.20705
26029249	chr1:26029249:G:A	1.53954e-08	-1.63868e-10	-1.27037	0.000122198	-1.63868e-10	-1.25555
26030386	chr1:26030386:G:A	4.13445e-09	-1.44294	-1.14215	2.46864e-05	-1.71056	-1.14438
26030663	chr1:26030663:C:T	2.40425e-08	-1.63868e-10	-0.824617	0.000245194	-1.63868e-10	-0.559143
26030935	chr1:26030935:G:A	2.04058e-08	-1.63868e-10	-0.988622	0.000196304	-1.63868e-10	-0.781526
26031176	chr1:26031176:G:A	9.29742e-09	-0.444359	-1.33035	3.17022e-05	-1.27408	-1.33072
26031364	chr1:26031364:A:G	6.14647e-08	-1.63868e-10	0.11402	0.000426186	-1.63868e-10	-0.00631547
26031711	chr1:26031711:G:A	4.07551e-09	-1.43808	-1.16137	2.42325e-05	-1.70849	-1.165
26032261	chr1:26032261:T:TA	9.71725e-09	-0.431339	-1.2992	4.06685e-05	-1.04105	-1.31468
26032627	chr1:26032627:A:G	1.47903e-08	-1.63868e-10	-1.31047	0.000123942	-1.63868e-10	-1.24137
26033403	chr1:26033403:G:A	3.70487e-09	-1.53159	-1.1632	2.34355e-05	-1.74025	-1.16669
26033885	chr1:26033885:A:C	2.54674e-08	-1.63868e-10	-0.767042	0.000202278	-1.63868e-10	-0.751545
26034005	chr1:26034005:TCTC:T	1.53141e-08	-1.63868e-10	-1.27567	0.000116611	-1.63868e-10	-1.30235
26034724	chr1:26034724:C:T	1.46069e-08	-1.63868e-10	-1.32295	0.000113486	-1.63868e-10	-1.32951
26035058	chr1:26035058:G:C	1.27061e-08	-1.46236	-3.3421e-10	7.73738e-05	-1.71254	-3.3421e-10
26035510	chr1:26035510:C:T	1.20451e-07	-0.41532	1.20212	0.000492434	-1.43961	1.57778
26035703	chr1:26035703:T:C	2.71097e-08	0.51192	-1.21647	4.3651e-05	-1.05173	-1.23324
26035728	chr1:26035728:C:T	1.36474e-08	-1.39089	-3.3421e-10	0.000153793	-1.02558	-3.3421e-10
26036244	chr1:26036244:TGAA:T	1.77117e-08	-1.63868e-10	-1.13022	0.000201495	-1.63868e-10	-0.755427
26036501	chr1:26036501:G:A	9.55237e-09	-1.74765	-3.3421e-10	0.000116748	-1.30117	-3.3421e-10
26036905	chr1:26036905:C:A	1.45882e-08	-1.63868e-10	-1.32423	0.000113567	-1.63868e-10	-1.3288
26037203	chr1:26037203:T:C	2.66905e-08	-1.63868e-10	-0.720135	0.000243679	-1.63868e-10	-0.565338
26037264	chr1:26037264:C:T	2.71334e-08	0.596511	-1.30019	4.42526e-05	-0.950549	-1.32073
26037327	chr1:26037327:C:T	9.76082e-09	-1.72607	-3.3421e-10	8.55349e-05	-1.61227	-3.3421e-10
26037494	chr1:26037494:AAGGTGCTGGGATTGC:A	2.41521e-08	-1.63868e-10	-0.820071	0.00024671	-1.63868e-10	-0.552977
26037758	chr1:26037758:C:T	3.35335e-08	0.767879	-1.25978	4.78429e-05	-0.896378	-1.29689
26037880	chr1:26037880:T:C	3.47816e-08	0.598247	-1.0536	6.42218e-05	-0.764138	-1.13471
26037992	chr1:26037992:T:TA	1.15433e-08	-1.55834	-3.3421e-10	9.91856e-05	-1.4642	-3.3421e-10
26038815	chr1:26038815:G:A	4.59039e-08	-1.63868e-10	-0.177893	0.000389806	-1.63868e-10	-0.0955423
26038883	chr1:26038883:T:G	3.48298e-08	0.546443	-1.00041	6.48409e-05	-0.796529	-1.09273
26039058	chr1:26039058:C:T	3.44844e-08	0.633913	-1.09785	5.05265e-05	-0.975441	-1.16325
26039070	chr1:26039070:G:C	1.52773e-08	-1.63868e-10	-1.27808	0.000119603	-1.63868e-10	-1.27701
26040907	chr1:26040907:C:A	3.06998e-08	0.675607	-1.25579	4.93141e-05	-0.872547	-1.29043
26041154	chr1:26041154:C:T	1.45055e-08	-1.63868e-10	-1.32991	0.000114178	-1.63868e-10	-1.32343
26041274	chr1:26041274:C:T	1.45189e-08	-1.63868e-10	-1.32899	0.000114127	-1.63868e-10	-1.32388
26041557	chr1:26041557:G:C	7.40979e-08	-1.63868e-10	0.300946	0.000517112	-1.63868e-10	0.187068
26041770	chr1:26041770:G:A	3.26058e-09	-1.74345	-1.07909	2.78901e-05	-1.68658	-1.04633
26042238	chr1:26042238:C:T	1.91045e-08	-1.63868e-10	-1.05452	0.000161075	-1.63868e-10	-0.979318
26042296	chr1:26042296:C:T	8.79028e-08	1.21613	-0.744337	0.000100687	-0.591396	-0.857775
26042806	chr1:26042806:T:C	8.188e-09	-0.595279	-1.30649	3.62033e-05	-1.15244	-1.31961
26043063	chr1:26043063:A:G	1.54939e-08	-1.63868e-10	-1.264	0.000123105	-1.63868e-10	-1.24815
26043673	chr1:26043673:G:A	1.78241e-07	1.00153	0.177168	0.000228819	-0.614847	-0.013411
26043776	chr1:26043776:C:T	5.68266e-08	0.679785	-0.644223	0.000101265	-0.649574	-0.793877
26044759	chr1:26044759:C:T	2.58197e-08	-1.63868e-10	-0.753305	0.000271968	-1.63868e-10	-0.455507
26044790	chr1:26044790:A:G	4.13439e-07	0.179857	1.84021	0.00102163	-1.09799	1.96595
26045200	chr1:26045200:A:G	1.50359e-08	-1.63868e-10	-1.294	0.000115089	-1.63868e-10	-1.31548
26045297	chr1:26045297:G:A	4.54005e-09	-1.24086	-1.25064	2.9175e-05	-1.47399	-1.21389
26045653	chr1:26045653:A:G	9.32963e-09	-0.449955	-1.32129	4.53576e-05	-0.921112	-1.3255
26046114	chr1:26046114:G:C	4.75027e-09	-1.2228	-1.22344	3.08203e-05	-1.46093	-1.17209
26046783	chr1:26046783:G:A	3.68821e-08	-1.63868e-10	-0.396715	0.000305704	-1.63868e-10	-0.338574
26046967	chr1:26046967:C:T	1.01085e-07	-1.63868e-10	0.611521	0.000696023	-1.63868e-10	0.484192
26047203	chr1:26047203:C:G	4.09534e-09	-1.27416	-1.32044	2.59472e-05	-1.5017	-1.30342
26047795	chr1:26047795:C:T	5.39213e-08	0.299413	-0.31633	0.000144684	-1.09879	0.0121533
26047935	chr1:26047935:T:C	4.24748e-09	-1.22931	-1.3288	2.64893e-05	-1.46824	-1.3162
26048231	chr1:26048231:C:T	2.65196e-08	-1.63868e-10	-0.72656	0.000219868	-1.63868e-10	-0.668164
26048288	chr1:26048288:T:C	3.34293e-08	0.314233	-0.809244	7.27655e-05	-0.95495	-0.818999
26048841	chr1:26048841:A:G	3.77819e-07	2.9393	-1.00933	0.000296631	0.608612	-0.977312
26048983	chr1:26048983:T:TC	2.71055e-08	-1.63868e-10	-0.704706	0.000247259	-1.63868e-10	-0.550756
26049086	chr1:26049086:A:G	1.9775e-08	0.292498	-1.31252	8.0022e-05	-0.355423	-1.32347
26049227	chr1:26049227:G:A	9.52274e-09	-1.75076	-3.3421e-10	7.54263e-05	-1.73804	-3.3421e-10
26049359	chr1:26049359:G:A	2.16466e-08	-1.63868e-10	-0.929592	0.000172034	-1.63868e-10	-0.913499
26050140	chr1:26050140:C:T	6.11366e-08	1.16487	-1.0562	8.2247e-05	-0.50395	-1.14751
26050580	chr1:26050580:G:C	2.63611e-07	2.58755	-1.01752	0.000232897	0.374334	-0.984929
26051104	chr1:26051104:G:A	5.96598e-08	0.918489	-0.834273	8.5271e-05	-0.650915	-0.964441
26051389	chr1:26051389:G:A	2.34382e-07	2.40772	-0.955212	0.000217623	0.244741	-0.923167
26051511	chr1:26051511:C:T	6.04177e-08	1.21437	-1.11753	8.07223e-05	-0.472138	-1.19804
26052047	chr1:26052047:C:T	2.90966e-08	-1.63868e-10	-0.63382	0.00021265	-1.63868e-10	-0.701542
26052068	chr1:26052068:C:T	3.08784e-08	-1.63868e-10	-0.574384	0.000284621	-1.63868e-10	-0.410034
26052366	chr1:26052366:CT:C	2.31283e-08	-1.63868e-10	-0.863383	0.000196834	-1.63868e-10	-0.778831
26052414	chr1:26052414:G:A	1.70015e-08	-1.63868e-10	-1.17114	0.000137898	-1.63868e-10	-1.13468
26052525	chr1:26052525:C:T	6.36424e-09	-1.67208	-0.481663	4.32859e-05	-1.63957	-0.653794
26053321	chr1:26053321:C:T	1.68021e-08	-1.63868e-10	-1.18294	0.000136095	-1.63868e-10	-1.14784
26053558	chr1:26053558:T:C	1.62308e-08	-1.63868e-10	-1.21753	0.000132747	-1.63868e-10	-1.17274
26053757	chr1:26053757:G:C	1.46535e-08	-1.63868e-10	-1.31976	0.000114101	-1.63868e-10	-1.32411
26053903	chr1:26053903:C:T	3.37464e-08	-0.485567	-3.3421e-10	0.000191192	-0.807915	-3.3421e-10
26054314	chr1:26054314:T:C	1.90843e-08	0.159015	-1.21459	9.09655e-05	-0.305314	-1.2454
26054538	chr1:26054538:TC:T	3.28294e-09	-1.51037	-1.30534	3.09309e-05	-1.319	-1.31043
26055040	chr1:26055040:A:T	5.50018e-08	-1.63868e-10	0.00292295	0.000443681	-1.63868e-10	0.033914
26055204	chr1:26055204:T:C	1.51862e-08	-1.63868e-10	-1.28405	0.000123726	-1.63868e-10	-1.24312
26055360	chr1:26055360:C:G	3.83062e-08	0.773611	-1.13244	6.05578e-05	-0.743831	-1.21376
26055368	chr1:26055368:A:G	1.52148e-08	-1.63868e-10	-1.28217	0.000117658	-1.63868e-10	-1.29341
26055675	chr1:26055675:C:G	1.15438e-08	-1.55829	-3.3421e-10	0.000118382	-1.28727	-3.3421e-10
26055789	chr1:26055789:A:G	2.2601e-08	0.141322	-1.02777	9.12861e-05	-0.486928	-1.06026
26055867	chr1:26055867:G:A	1.89209e-08	-1.63868e-10	-1.06418	0.000153641	-1.63868e-10	-1.02657
26055959	chr1:26055959:G:A	1.46234e-08	-1.32182	-3.3421e-10	0.000121734	-1.25935	-3.3421e-10
26056087	chr1:26056087:C:T	4.0526e-08	-1.63868e-10	-0.3025	0.00031603	-1.63868e-10	-0.305354
26056461	chr1:26056461:T:C	1.8658e-08	-1.63868e-10	-1.07817	0.000181644	-1.63868e-10	-0.859143
26056678	chr1:26056678:C:T	1.7005e-08	-1.63868e-10	-1.17094	0.000130768	-1.63868e-10	-1.18777
26056909	chr1:26056909:C:T	1.45832e-08	-1.63868e-10	-1.32457	0.000113867	-1.63868e-10	-1.32616
26057154	chr1:26057154:CCAGGGGT:C	2.42878e-08	-1.37078	0.556306	0.000261478	-0.968879	0.474038
26057168	chr1:26057168:G:A	2.57318e-08	-1.63868e-10	-0.756716	0.000235549	-1.63868e-10	-0.599273
26057522	chr1:26057522:A:G	1.55652e-07	-0.243795	1.28698	0.000451914	-1.36084	1.41315
26057525	chr1:26057525:G:A	1.91834e-08	-1.63868e-10	-1.0504	0.000159428	-1.63868e-10	-0.989598
26058199	chr1:26058199:T:G	7.79375e-08	-0.993495	1.34496	0.000307286	-1.56301	1.2296
26058659	chr1:26058659:G:C	1.37579e-08	-0.375637	-1.00719	4.02079e-05	-1.38905	-0.978074
26058894	chr1:26058894:A:G	1.04182e-08	-1.66089	-3.3421e-10	7.48329e-05	-1.74593	-3.3421e-10
26059169	chr1:26059169:T:C	1.01314e-07	-0.619918	1.2337	0.000307113	-1.46602	1.13205
26059560	chr1:26059560:C:A	1.56375e-07	-1.63868e-10	1.04781	0.00103563	-1.63868e-10	0.881574
26059614	chr1:26059614:C:T	1.80489e-08	-1.63868e-10	-1.11136	0.000140639	-1.63868e-10	-1.11499
26059806	chr1:26059806:A:G	1.4297e-07	0.603862	0.35433	0.000306624	-0.933794	0.598226
26059904	chr1:26059904:G:A	6.45666e-08	-1.63868e-10	0.163255	0.000526466	-1.63868e-10	0.204996
26060222	chr1:26060222:T:TA	3.57045e-08	-1.63868e-10	-0.429166	0.00036507	-1.63868e-10	-0.161103
26060369	chr1:26060369:G:A	1.50397e-08	-1.63868e-10	-1.29375	0.000126815	-1.63868e-10	-1.21846
26060516	chr1:26060516:C:G	3.03681e-08	-1.63868e-10	-0.591049	0.000282069	-1.63868e-10	-0.419038
26060596	chr1:26060596:A:T	1.7368e-08	-1.63868e-10	-1.14981	0.000131973	-1.63868e-10	-1.17859
26060924	chr1:26060924:G:A	3.72428e-08	-1.63868e-10	-0.386984	0.00015787	-1.63868e-10	-0.999417
26060932	chr1:26060932:G:A	5.04792e-08	-0.238582	0.155701	6.64103e-05	-1.36832	-0.497016
26061478	chr1:26061478:T:A	1.50959e-08	-1.63868e-10	-1.29002	0.000132812	-1.63868e-10	-1.17225
26061670	chr1:26061670:T:C	5.3068e-08	-1.63868e-10	-0.0328673	0.000344904	-1.63868e-10	-0.217925
26061721	chr1:26061721:A:G	9.76618e-09	-1.72552	-3.3421e-10	7.6949e-05	-1.71805	-3.3421e-10
26061750	chr1:26061750:C:G	5.94297e-07	1.63981	0.74313	0.000428746	-0.179912	0.179586
26061876	chr1:26061876:C:T	4.31003e-08	-1.63868e-10	-0.240912	0.000285442	-1.63868e-10	-0.407152
26062033	chr1:26062033:C:T	1.46752e-08	-1.63868e-10	-1.31828	0.000121771	-1.63868e-10	-1.25905
26062279	chr1:26062279:A:AG	1.46042e-08	-1.63868e-10	-1.32313	0.000114499	-1.63868e-10	-1.32063
26062505	chr1:26062505:T:C	4.75914e-08	-1.63868e-10	-0.141789	0.000298984	-1.63868e-10	-0.360802
26062603	chr1:26062603:T:C	9.50024e-09	-1.75312	-3.3421e-10	7.8014e-05	-1.7043	-3.3421e-10
26063142	chr1:26063142:T:C	1.01889e-06	1.9395	0.982528	0.000637875	0.0194166	0.377535
26063156	chr1:26063156:G:A	3.93211e-07	3.02099	-1.05108	0.000317463	0.552445	-0.853273
26063639	chr1:26063639:C:T	1.45575e-08	-1.63868e-10	-1.32634	0.00012329	-1.63868e-10	-1.24665
26063663	chr1:26063663:C:T	2.85944e-07	2.31032	-0.658969	0.000228821	0.208493	-0.836744
26063690	chr1:26063690:T:A	3.95092e-07	2.4786	-0.503922	0.00028663	0.335517	-0.738514
26063760	chr1:26063760:A:G	1.93633e-08	-1.63868e-10	-1.04106	0.000121305	-1.63868e-10	-1.26288
26063837	chr1:26063837:A:G	4.26502e-07	2.76034	-0.709166	0.000375392	0.391768	-0.524989
26063999	chr1:26063999:G:A	1.46093e-08	-1.63868e-10	-1.32278	0.000121769	-1.63868e-10	-1.25906
26064010	chr1:26064010:G:A	8.25579e-08	-0.749901	1.15896	0.00071464	-0.41038	0.920968
26064328	chr1:26064328:AG:A	1.95706e-08	-1.63868e-10	-1.03041	0.00017013	-1.63868e-10	-0.924627
26064342	chr1:26064342:A:G	2.65999e-07	2.20976	-0.630711	0.000196287	-0.121949	-0.659666
26064649	chr1:26064649:C:A	1.62942e-08	-1.63868e-10	-1.21363	0.000115293	-1.63868e-10	-1.31372
26064768	chr1:26064768:G:A	1.46016e-08	-1.63868e-10	-1.32331	0.0001222	-1.63868e-10	-1.25553
26064862	chr1:26064862:C:T	1.453e-08	-1.63868e-10	-1.32823	0.000124592	-1.63868e-10	-1.23615
26064952	chr1:26064952:A:T	9.77829e-09	-1.72428	-3.3421e-10	8.88064e-05	-1.57473	-3.3421e-10
26065171	chr1:26065171:G:A	3.4135e-07	3.07305	-1.24459	0.000200562	0.350006	-1.11008
26065358	chr1:26065358:A:C	5.89773e-07	3.59401	-1.21871	0.000301822	0.648761	-1.00012
26065854	chr1:26065854:G:A	1.45494e-08	-1.32689	-3.3421e-10	9.14423e-05	-1.54548	-3.3421e-10
26065924	chr1:26065924:G:A	1.75836e-08	-1.63868e-10	-1.13748	0.000149225	-1.63868e-10	-1.05573
26065945	chr1:26065945:C:T	3.555e-08	-1.63868e-10	-0.433501	0.000181643	-1.63868e-10	-0.859147
26065946	chr1:26065946:G:A	7.31064e-07	3.73329	-1.14323	0.000378442	0.749406	-0.874533
26066039	chr1:26066039:A:G	1.45292e-08	-1.63868e-10	-1.32828	0.000124381	-1.63868e-10	-1.23784
26066044	chr1:26066044:C:T	4.75378e-07	3.44486	-1.28519	0.000238301	0.584984	-1.17264
26066172	chr1:26066172:A:T	1.4574e-08	-1.63868e-10	-1.3252	0.000122796	-1.63868e-10	-1.25066
26066333	chr1:26066333:C:A	4.78414e-09	-1.62314	-0.816001	3.05768e-05	-1.68392	-0.957024
26066480	chr1:26066480:A:C	1.46509e-08	-1.63868e-10	-1.31994	0.000121031	-1.63868e-10	-1.26515
26066483	chr1:26066483:T:C	1.46356e-08	-1.63868e-10	-1.32099	0.000121356	-1.63868e-10	-1.26246
26066733	chr1:26066733:A:G	1.45137e-08	-1.63868e-10	-1.32935	0.000125227	-1.63868e-10	-1.23107
26067014	chr1:26067014:G:A	1.84113e-08	-0.0865967	-1.00488	5.26874e-05	-1.31674	-0.780077
26067174	chr1:26067174:G:A	1.45901e-08	-1.63868e-10	-1.3241	0.000115686	-1.63868e-10	-1.31032
26067710	chr1:26067710:C:T	4.8372e-09	-1.37997	-1.04814	3.26322e-05	-1.48971	-1.08618
26067922	chr1:26067922:A:G	7.09917e-08	0.258121	-3.3421e-10	0.000267603	-0.471687	-3.3421e-10
26068506	chr1:26068506:A:C	4.07712e-07	2.1789	-0.172783	0.000374633	-6.29282e-05	-0.135182
26069048	chr1:26069048:C:T	5.5186e-07	3.47878	-1.16993	0.000287792	0.605671	-1.00462
26069126	chr1:26069126:T:G	4.70979e-07	2.08131	0.0690572	0.000387775	0.0351882	-0.135953
26069250	chr1:26069250:G:A	5.1821e-07	0.771763	1.47418	0.000276776	-0.704278	0.266297
26069258	chr1:26069258:G:A	1.45862e-08	-1.63868e-10	-1.32436	0.000142813	-1.63868e-10	-1.09966
26069407	chr1:26069407:C:T	5.16312e-07	3.44656	-1.20429	0.000267877	0.583564	-1.05423
26069574	chr1:26069574:A:G	2.13688e-07	1.68113	-0.321049	0.000164325	-0.222633	-0.736713
26070539	chr1:26070539:T:C	1.7118e-08	-1.63868e-10	-1.16431	0.000119639	-1.63868e-10	-1.27671
26070708	chr1:26070708:G:A	1.58612e-08	-0.751415	-0.489151	6.4057e-05	-1.20626	-0.69516
26070795	chr1:26070795:C:T	3.19209e-07	3.0746	-1.31319	0.000183496	0.482716	-1.33171
26070892	chr1:26070892:G:A	1.57808e-08	-0.693162	-0.552489	6.33609e-05	-1.16297	-0.749371
26070971	chr1:26070971:C:T	1.46327e-08	-1.63868e-10	-1.32119	0.000114571	-1.63868e-10	-1.32
26071135	chr1:26071135:G:A	5.31017e-08	-1.63868e-10	-0.0322327	0.000310355	-1.63868e-10	-0.323476
26072096	chr1:26072096:TG:T	1.45457e-08	-1.63868e-10	-1.32714	0.00011366	-1.63868e-10	-1.32798
26072097	chr1:26072097:G:T	2.60233e-07	1.67958	-0.122446	0.000209382	-0.252504	-0.464525
26072252	chr1:26072252:G:A	2.02064e-08	-1.63868e-10	-0.998444	0.000146187	-1.63868e-10	-1.0763
26072287	chr1:26072287:A:G	8.09637e-08	-1.63868e-10	0.389559	0.000520104	-1.63868e-10	0.192838
26072501	chr1:26072501:C:T	5.07825e-09	-1.09148	-1.28799	5.64685e-05	-0.72054	-1.30697
26072739	chr1:26072739:G:A	6.52604e-07	3.68274	-1.20621	0.000422876	1.26541	-1.27952
26072986	chr1:26072986:C:A	1.4506e-08	-1.63868e-10	-1.32988	0.000132231	-1.63868e-10	-1.17664
26073002	chr1:26073002:T:C	1.93745e-07	-1.63868e-10	1.2621	0.00113165	-1.63868e-10	0.970239
26073381	chr1:26073381:A:C	1.2569e-08	-1.47321	-3.3421e-10	0.00012565	-1.22769	-3.3421e-10
26073620	chr1:26073620:G:A	9.58934e-09	-1.74379	-3.3421e-10	7.68156e-05	-1.71978	-3.3421e-10
26073702	chr1:26073702:C:T	1.91569e-08	-1.63868e-10	-1.05178	0.000139492	-1.63868e-10	-1.12319
26074315	chr1:26074315:A:C	2.89038e-08	-0.640468	-3.3421e-10	9.96999e-05	-1.45903	-3.3421e-10
26074912	chr1:26074912:C:T	2.17137e-07	1.96114	-0.585055	0.000170645	-0.0316273	-0.889979
26075056	chr1:26075056:G:T	1.87331e-08	-1.07415	-3.3421e-10	9.9143e-05	-1.46463	-3.3421e-10
26075316	chr1:26075316:TG:T	1.46917e-08	-1.63868e-10	-1.31716	0.00011508	-1.63868e-10	-1.31556
26075532	chr1:26075532:A:G	1.87875e-07	1.7814	-0.550063	0.000164401	-0.0925301	-0.86635
26076130	chr1:26076130:A:G	1.83753e-07	1.7722	-0.563052	0.000161853	-0.097845	-0.876655
26076202	chr1:26076202:G:A	1.1705e-08	-1.54443	-3.3421e-10	7.47522e-05	-1.74701	-3.3421e-10
26076329	chr1:26076329:A:C	1.29471e-07	1.49157	-0.632554	0.000126438	-0.290884	-0.930556
26076607	chr1:26076607:G:A	1.60858e-07	1.62129	-0.545215	0.000147824	-0.202873	-0.862296
26076645	chr1:26076645:G:A	9.4978e-09	-1.75338	-3.3421e-10	7.67919e-05	-1.72009	-3.3421e-10
26076677	chr1:26076677:G:A	1.44931e-08	-1.63868e-10	-1.33077	0.000131021	-1.63868e-10	-1.18583
26076890	chr1:26076890:G:A	3.21241e-09	-1.75221	-1.08521	2.79418e-05	-1.71447	-1.0166
26076979	chr1:26076979:G:A	1.76518e-07	1.80466	-0.635675	0.000191201	-0.197096	-0.610767
26077039	chr1:26077039:T:G	1.74708e-07	1.68634	-0.527664	0.000155974	-0.164118	-0.847385
26077062	chr1:26077062:A:T	1.45435e-08	-1.63868e-10	-1.3273	0.000123757	-1.63868e-10	-1.24287
26077500	chr1:26077500:C:T	1.4284e-07	2.05721	-1.09992	0.000106772	-0.115992	-1.2745
26077759	chr1:26077759:T:C	1.70113e-08	-1.63868e-10	-1.17056	0.000126485	-1.63868e-10	-1.22107
26078383	chr1:26078383:G:A	6.65349e-08	-1.63868e-10	0.193284	0.000555148	-1.63868e-10	0.258044
26078901	chr1:26078901:G:A	9.57877e-09	-1.74489	-3.3421e-10	7.51613e-05	-1.74155	-3.3421e-10
26078921	chr1:26078921:C:T	1.44867e-08	-1.63868e-10	-1.33121	0.000123266	-1.63868e-10	-1.24684
26078967	chr1:26078967:A:G	1.29654e-07	2.0101	-1.14967	9.99573e-05	-0.16164	-1.29481
26078995	chr1:26078995:C:T	1.46111e-08	-1.63868e-10	-1.32266	0.000133621	-1.63868e-10	-1.16618
26079143	chr1:26079143:A:T	3.13973e-07	3.02963	-1.28477	0.000173614	0.422181	-1.32654
26079234	chr1:26079234:GC:G	1.09165e-06	4.28353	-1.29252	0.000398411	1.09252	-1.16623
26079686	chr1:26079686:G:A	1.57344e-08	-1.63868e-10	-1.24859	0.000119159	-1.63868e-10	-1.28073
26080231	chr1:26080231:G:A	2.08093e-08	-1.63868e-10	-0.969041	0.000183509	-1.63868e-10	-0.848926
26080413	chr1:26080413:A:G	1.76311e-08	-1.63868e-10	-1.13478	0.000158132	-1.63868e-10	-0.997763
26080848	chr1:26080848:T:G	1.63228e-08	-1.63868e-10	-1.21188	0.000121601	-1.63868e-10	-1.26044
26081086	chr1:26081086:A:G	1.56247e-08	-1.63868e-10	-1.25559	0.000117434	-1.63868e-10	-1.29531
26081365	chr1:26081365:G:A	1.47876e-08	-1.63868e-10	-1.31065	0.000121614	-1.63868e-10	-1.26034
26082277	chr1:26082277:G:A	5.56999e-07	3.26942	-0.951296	0.000336655	0.391832	-0.633964
26082403	chr1:26082403:T:C	1.66724e-08	-1.63868e-10	-1.19069	0.000124125	-1.63868e-10	-1.2399
26082635	chr1:26082635:G:C	7.3204e-07	3.7614	-1.17	0.00030762	0.696746	-1.02907
26082657	chr1:26082657:A:G	1.87731e-08	-1.63868e-10	-1.07202	0.000167733	-1.63868e-10	-0.938818
26083095	chr1:26083095:T:C	2.56696e-09	-1.7356	-1.32612	2.48224e-05	-1.58299	-1.26645
26083310	chr1:26083310:C:T	5.37969e-07	3.38668	-1.10332	0.000260446	0.464688	-0.963483
26083360	chr1:26083360:G:A	1.95819e-08	-1.63868e-10	-1.02984	0.000142793	-1.63868e-10	-1.09979
26083561	chr1:26083561:G:A	2.88506e-08	-0.642311	-3.3421e-10	0.000135567	-1.15173	-3.3421e-10
26083670	chr1:26083670:A:G	6.67598e-07	3.42217	-0.922923	0.000323825	0.49681	-0.777796
26083860	chr1:26083860:C:T	2.55117e-09	-1.74571	-1.32218	2.4217e-05	-1.62011	-1.25402
26084003	chr1:26084003:A:C	1.45612e-08	-1.63868e-10	-1.32608	0.000113419	-1.63868e-10	-1.3301
26084298	chr1:26084298:G:C	1.4533e-08	-1.63868e-10	-1.32802	0.000115157	-1.63868e-10	-1.3149
26084497	chr1:26084497:G:T	2.12335e-08	-1.63868e-10	-0.948861	0.000150211	-1.63868e-10	-1.04915
26084618	chr1:26084618:G:A	4.99358e-07	3.41776	-1.20888	0.000232396	0.4852	-1.09795
26084992	chr1:26084992:C:T	9.84671e-09	-1.71731	-3.3421e-10	8.92595e-05	-1.56964	-3.3421e-10
26085113	chr1:26085113:C:T	2.58699e-09	-1.73499	-1.31896	2.52368e-05	-1.58016	-1.25273
26085147	chr1:26085147:T:G	2.21835e-08	-1.63868e-10	-0.905095	0.000197438	-1.63868e-10	-0.775764
26085427	chr1:26085427:A:G	4.87074e-07	3.35729	-1.17332	0.000266669	0.756047	-1.23123
26085480	chr1:26085480:C:T	4.40389e-07	3.34752	-1.2643	0.000246578	0.740668	-1.29418
26085678	chr1:26085678:C:T	2.57057e-09	-1.74029	-1.32003	2.474e-05	-1.59734	-1.25543
26085708	chr1:26085708:T:G	4.663e-07	3.31503	-1.17465	0.000257761	0.723935	-1.2331
26085750	chr1:26085750:G:A	1.4597e-08	-1.63868e-10	-1.32363	0.00011358	-1.63868e-10	-1.32869
26087373	chr1:26087373:G:T	2.90919e-08	-1.63868e-10	-0.633981	0.00038234	-1.63868e-10	-0.114882
26087454	chr1:26087454:T:G	1.90083e-08	-1.63868e-10	-1.05957	0.000139173	-1.63868e-10	-1.12547
26087856	chr1:26087856:T:G	1.45265e-08	-1.63868e-10	-1.32847	0.000113292	-1.63868e-10	-1.33122
26088098	chr1:26088098:C:T	1.45143e-08	-1.63868e-10	-1.32931	0.000113259	-1.63868e-10	-1.33152
26088308	chr1:26088308:G:A	2.15631e-08	-1.63868e-10	-0.933458	0.000154953	-1.63868e-10	-1.01807
26088353	chr1:26088353:C:T	1.19885e-08	-1.5205	-3.3421e-10	7.46459e-05	-1.74844	-3.3421e-10
26088390	chr1:26088390:A:T	1.45713e-08	-1.63868e-10	-1.32539	0.000115762	-1.63868e-10	-1.30965
26088653	chr1:26088653:G:A	4.46741e-08	-1.63868e-10	-0.205047	0.000267154	-1.63868e-10	-0.473366
26088907	chr1:26088907:G:A	1.5012e-08	-1.63868e-10	-1.29559	0.000114602	-1.63868e-10	-1.31973
26089015	chr1:26089015:A:G	2.34571e-08	-1.63868e-10	-0.849269	0.000132691	-1.63868e-10	-1.17317
26089712	chr1:26089712:A:G	3.18426e-07	2.97743	-1.21848	0.000195957	0.482779	-1.26608
26089806	chr1:26089806:G:A	7.13589e-08	-1.63868e-10	0.263279	0.000451275	-1.63868e-10	0.0508855
26089885	chr1:26089885:A:G	8.82377e-07	4.06135	-1.28317	0.000328969	0.882256	-1.14748
26089947	chr1:26089947:G:A	1.59498e-08	-1.63868e-10	-1.235	0.00011568	-1.63868e-10	-1.31036
26089958	chr1:26089958:A:G	8.21459e-07	3.90163	-1.19499	0.000370779	1.10351	-1.24909
26090156	chr1:26090156:A:G	4.32436e-07	3.22485	-1.15986	0.000243587	0.655195	-1.22091
26090433	chr1:26090433:G:T	5.18547e-07	3.52422	-1.27763	0.000227244	0.543838	-1.179
26091116	chr1:26091116:C:T	1.50701e-08	-1.63868e-10	-1.29173	0.000113287	-1.63868e-10	-1.33127
26091319	chr1:26091319:G:A	2.28293e-08	-1.63868e-10	-0.876399	0.000200999	-1.63868e-10	-0.757892
26092154	chr1:26092154:G:A	1.45209e-08	-1.63868e-10	-1.32885	0.000113319	-1.63868e-10	-1.33098
26092274	chr1:26092274:A:G	1.44795e-08	-1.63868e-10	-1.33171	0.000119034	-1.63868e-10	-1.28178
26092551	chr1:26092551:C:T	5.4948e-09	-1.14003	-1.16061	2.47959e-05	-1.53138	-1.31913
26092691	chr1:26092691:C:T	1.36292e-08	-1.39223	-3.3421e-10	0.000147446	-1.06773	-3.3421e-10
26092719	chr1:26092719:T:C	5.70501e-09	-1.13761	-1.12549	2.46225e-05	-1.54851	-1.30902
26092862	chr1:26092862:A:G	6.37002e-09	-1.10229	-1.05055	2.58393e-05	-1.52889	-1.2804
26093469	chr1:26093469:A:G	6.23609e-07	1.22803	1.20305	0.00035942	-0.48005	0.30335
26093622	chr1:26093622:T:C	5.73764e-09	-1.14337	-1.11402	2.46389e-05	-1.55194	-1.30493
26093882	chr1:26093882:C:T	1.45795e-08	-1.63868e-10	-1.32482	0.000113367	-1.63868e-10	-1.33056
26094245	chr1:26094245:C:G	2.39611e-08	-0.828012	-3.3421e-10	0.000128268	-1.20707	-3.3421e-10
26094521	chr1:26094521:A:G	1.34385e-06	4.52163	-1.32278	0.000414251	1.16842	-1.20314
26094918	chr1:26094918:G:A	1.47498e-08	-1.63868e-10	-1.31321	0.000119556	-1.63868e-10	-1.27741
26094932	chr1:26094932:G:A	1.62599e-08	-1.63868e-10	-1.21574	0.000137498	-1.63868e-10	-1.13758
26095278	chr1:26095278:G:T	1.71956e-08	-1.63868e-10	-1.15979	0.00013489	-1.63868e-10	-1.15673
26096155	chr1:26096155:G:T	1.46793e-08	-1.63868e-10	-1.318	0.000121865	-1.63868e-10	-1.25828
26096376	chr1:26096376:A:G	4.85014e-09	-1.25877	-1.16667	2.27476e-05	-1.61561	-1.32112
26096740	chr1:26096740:G:A	1.45475e-08	-1.63868e-10	-1.32703	0.00011926	-1.63868e-10	-1.27989
26097056	chr1:26097056:C:T	1.45251e-08	-1.63868e-10	-1.32857	0.000120019	-1.63868e-10	-1.27354
26097231	chr1:26097231:T:C	1.44927e-08	-1.63868e-10	-1.3308	0.00012573	-1.63868e-10	-1.22705
26097320	chr1:26097320:G:A	8.28094e-07	-1.63868e-10	2.71468	0.00324722	-1.63868e-10	2.02437
26097551	chr1:26097551:A:G	1.47369e-08	-1.63868e-10	-1.31409	0.000114185	-1.63868e-10	-1.32337
26098281	chr1:26098281:T:G	1.74443e-08	-1.63868e-10	-1.14543	0.00012766	-1.63868e-10	-1.21182
26098370	chr1:26098370:T:C	2.19062e-08	-1.63868e-10	-0.917674	0.000208622	-1.63868e-10	-0.720666
26099270	chr1:26099270:G:A	1.47915e-08	-1.63868e-10	-1.31039	0.000120105	-1.63868e-10	-1.27282
26099430	chr1:26099430:G:A	1.49796e-08	-1.63868e-10	-1.29776	0.000118121	-1.63868e-10	-1.28948
26099573	chr1:26099573:A:G	1.45037e-08	-1.63868e-10	-1.33004	0.00012086	-1.63868e-10	-1.26656
26100140	chr1:26100140:C:A	1.51599e-08	-1.63868e-10	-1.28579	0.00012112	-1.63868e-10	-1.26441
26100228	chr1:26100228:A:G	4.76349e-09	-1.73819	-0.705275	3.39828e-05	-1.74784	-0.787492
26100493	chr1:26100493:G:A	1.4708e-08	-1.63868e-10	-1.31605	0.000113703	-1.63868e-10	-1.3276
26100564	chr1:26100564:A:C	3.90571e-07	2.94282	-0.979651	0.000255265	0.613433	-1.13232
26100586	chr1:26100586:A:G	1.49717e-08	-1.63868e-10	-1.29828	0.000122268	-1.63868e-10	-1.25497
26101171	chr1:26101171:G:A	1.47935e-08	-1.63868e-10	-1.31026	0.000120092	-1.63868e-10	-1.27293
26101212	chr1:26101212:C:T	1.65863e-08	-1.63868e-10	-1.19587	0.000122654	-1.63868e-10	-1.25182
26101267	chr1:26101267:G:A	1.52473e-08	-1.63868e-10	-1.28004	0.00011357	-1.63868e-10	-1.32877
26101420	chr1:26101420:AG:A	2.61094e-07	-1.63868e-10	1.56044	0.00125757	-1.63868e-10	1.07574
26102177	chr1:26102177:C:T	1.49974e-08	-1.63868e-10	-1.29656	0.000119316	-1.63868e-10	-1.27941
26102366	chr1:26102366:A:C	1.69732e-08	-1.63868e-10	-1.17281	0.000124085	-1.63868e-10	-1.24022
26102373	chr1:26102373:G:A	1.58513e-07	2.01241	-0.951021	0.000117677	-0.185003	-1.10825
26102839	chr1:26102839:A:T	1.08793e-08	-1.61758	-3.3421e-10	0.000101363	-1.44248	-3.3421e-10
26102853	chr1:26102853:A:C	2.83012e-07	2.51162	-0.87057	0.000193558	0.254062	-1.04968
26102865	chr1:26102865:A:C	1.85177e-06	4.56599	-1.04653	0.000621627	1.47546	-1.10431
26102965	chr1:26102965:AC:A	6.43613e-08	-1.63868e-10	0.160071	0.000472456	-1.63868e-10	0.0967529
26103183	chr1:26103183:G:A	1.48519e-08	-1.63868e-10	-1.30632	0.000113745	-1.63868e-10	-1.32723
26103210	chr1:26103210:C:T	1.4701e-08	-1.63868e-10	-1.31652	0.000116345	-1.63868e-10	-1.30463
26103353	chr1:26103353:G:A	8.71806e-07	4.08721	-1.32108	0.000306963	0.904574	-1.23904
26103387	chr1:26103387:C:T	3.70219e-09	-1.36958	-1.32594	4.09597e-05	-1.0213	-1.3273
26103563	chr1:26103563:G:A	2.32425e-07	2.24367	-0.799544	0.000144466	-0.121251	-0.966899
26103780	chr1:26103780:A:G	1.64681e-08	-1.63868e-10	-1.20301	0.000139223	-1.63868e-10	-1.12512
26103888	chr1:26103888:C:T	1.03004e-06	4.22033	-1.28742	0.000357972	1.00035	-1.18109
26103937	chr1:26103937:G:A	1.64593e-08	-1.63868e-10	-1.20355	0.000122358	-1.63868e-10	-1.25424
26103956	chr1:26103956:T:C	2.22105e-07	2.25255	-0.853844	0.000138803	-0.115602	-1.01253
26104010	chr1:26104010:C:T	1.3785e-07	1.92294	-1.00122	0.000107029	-0.241825	-1.14626
26104399	chr1:26104399:G:A	1.69633e-08	-1.63868e-10	-1.17339	0.000113354	-1.63868e-10	-1.33067
26104627	chr1:26104627:A:G	1.52967e-08	-1.63868e-10	-1.27681	0.000129015	-1.63868e-10	-1.20126
26104743	chr1:26104743:G:A	1.49236e-08	-1.63868e-10	-1.3015	0.000113501	-1.63868e-10	-1.32938
26104934	chr1:26104934:C:T	1.48293e-08	-1.63868e-10	-1.30784	0.000114876	-1.63868e-10	-1.31734
26105440	chr1:26105440:T:C	1.07055e-06	4.29857	-1.32708	0.000353847	1.13367	-1.326
26105467	chr1:26105467:G:A	3.44404e-07	2.85044	-1.01307	0.000231818	0.542244	-1.15748
26105567	chr1:26105567:G:A	1.65099e-08	-1.63868e-10	-1.20048	0.00012252	-1.63868e-10	-1.25292
26105630	chr1:26105630:T:C	1.54692e-07	2.06696	-1.02996	0.000129121	-0.01798	-1.18246
26105748	chr1:26105748:A:T	9.31288e-07	4.16266	-1.33053	0.000312642	1.00403	-1.32016
26105755	chr1:26105755:G:A	7.21398e-07	3.90846	-1.33171	0.00027226	0.856244	-1.31068
26105879	chr1:26105879:A:G	4.76108e-09	-1.22261	-1.22136	2.53488e-05	-1.72904	-1.09942
26106228	chr1:26106228:C:T	1.21374e-06	4.41396	-1.31694	0.000378893	1.20774	-1.33168
26107239	chr1:26107239:G:A	2.54809e-06	5.16786	-1.3292	0.000650362	1.71096	-1.29463
26107648	chr1:26107648:TC:T	1.4541e-08	-1.63868e-10	-1.32747	0.000114958	-1.63868e-10	-1.31663
26107814	chr1:26107814:C:T	1.45226e-08	-1.63868e-10	-1.32874	0.000113472	-1.63868e-10	-1.32964
26107888	chr1:26107888:T:A	3.61906e-06	4.18953	-3.3421e-10	0.00123207	1.05526	-3.3421e-10
26108043	chr1:26108043:G:A	1.47896e-08	-1.63868e-10	-1.31052	0.000113993	-1.63868e-10	-1.32505
26108068	chr1:26108068:G:A	1.44806e-08	-1.63868e-10	-1.33163	0.000113707	-1.63868e-10	-1.32757
26108547	chr1:26108547:G:C	1.43298e-07	2.00518	-1.04469	0.000109342	-0.190214	-1.1765
26108996	chr1:26108996:T:G	1.44823e-08	-1.63868e-10	-1.33152	0.000114104	-1.63868e-10	-1.32408
26109028	chr1:26109028:TTAA:T	5.70862e-09	-1.50673	-0.755732	5.06608e-05	-1.24196	-0.894074
26109372	chr1:26109372:C:G	1.45644e-08	-1.63868e-10	-1.32587	0.000113242	-1.63868e-10	-1.33167
26109428	chr1:26109428:C:T	1.18271e-06	4.39735	-1.32622	0.000378506	1.2019	-1.32686
26109565	chr1:26109565:C:T	2.90275e-08	-1.63868e-10	-0.6362	0.000188583	-1.63868e-10	-0.821651
26109740	chr1:26109740:C:A	1.12351e-06	4.34241	-1.32264	0.000363745	1.16438	-1.32912
26110197	chr1:26110197:G:C	1.16686e-06	4.3816	-1.32397	0.000373947	1.19126	-1.32834
26110565	chr1:26110565:G:A	3.06621e-08	-1.63868e-10	-0.581414	0.000303077	-1.63868e-10	-0.347202
26110771	chr1:26110771:A:C	1.16784e-06	4.38402	-1.32555	0.000374977	1.19313	-1.32746
26110899	chr1:26110899:C:T	1.473e-08	-1.63868e-10	-1.31456	0.000114279	-1.63868e-10	-1.32254
26110908	chr1:26110908:AGAGCGGCAG:A	1.47236e-08	-1.63868e-10	-1.31499	0.000114315	-1.63868e-10	-1.32223
26111007	chr1:26111007:G:A	1.47754e-08	-1.63868e-10	-1.31148	0.000114047	-1.63868e-10	-1.32458
26111250	chr1:26111250:G:C	1.08252e-06	4.30511	-1.3225	0.000354236	1.13815	-1.32938
26111964	chr1:26111964:T:C	1.96092e-07	2.24867	-0.974528	0.000148273	0.0741634	-1.1363
26112007	chr1:26112007:G:C	1.20442e-06	4.41265	-1.32334	0.000381659	1.21224	-1.3289
26112442	chr1:26112442:T:C	1.12858e-06	4.34807	-1.3238	0.000363892	1.16429	-1.32863
26112444	chr1:26112444:TCTC:T	1.68804e-08	-1.17829	-3.3421e-10	9.22729e-05	-1.53644	-3.3421e-10
26112735	chr1:26112735:C:T	4.76055e-07	2.04928	0.111807	0.000298319	0.00509176	-0.368119
26112764	chr1:26112764:G:C	2.24654e-08	-1.63868e-10	-0.892466	0.000130453	-1.63868e-10	-1.19018
26113071	chr1:26113071:T:C	1.66217e-08	-1.63868e-10	-1.19373	0.000140939	-1.63868e-10	-1.11286
26113095	chr1:26113095:C:T	1.21538e-06	4.4231	-1.32472	0.000382964	1.21475	-1.328
26113338	chr1:26113338:A:C	9.76975e-09	-1.72515	-3.3421e-10	9.2627e-05	-1.53261	-3.3421e-10
26113587	chr1:26113587:CAAAATT:C	3.16433e-09	-1.74929	-1.10322	2.81364e-05	-1.59322	-1.1309
26113691	chr1:26113691:C:T	1.46396e-08	-1.63868e-10	-1.32071	0.000114238	-1.63868e-10	-1.32291
26114070	chr1:26114070:A:C	1.64565e-08	-1.63868e-10	-1.20372	0.000122342	-1.63868e-10	-1.25437
26114201	chr1:26114201:T:A	1.84015e-07	-1.63868e-10	1.21058	0.000895747	-1.63868e-10	0.736468
26114716	chr1:26114716:A:C	1.44865e-08	-1.63868e-10	-1.33122	0.000118283	-1.63868e-10	-1.28811
26115147	chr1:26115147:G:A	1.15571e-06	4.36456	-1.31654	0.000364965	1.17032	-1.33171
26115305	chr1:26115305:T:G	1.73208e-08	-1.63868e-10	-1.15254	0.000134119	-1.63868e-10	-1.16246
26115733	chr1:26115733:C:T	1.6569e-08	-1.63868e-10	-1.19691	0.000113239	-1.63868e-10	-1.33169
26116267	chr1:26116267:T:A	2.72744e-08	-1.63868e-10	-0.698494	0.000264791	-1.63868e-10	-0.482251
26117333	chr1:26117333:A:G	1.71968e-08	-1.63868e-10	-1.15972	0.000129906	-1.63868e-10	-1.19438
26117730	chr1:26117730:G:A	1.5747e-08	-1.63868e-10	-1.24779	0.000131732	-1.63868e-10	-1.18042
26118222	chr1:26118222:G:A	1.45196e-08	-1.63868e-10	-1.32894	0.000116666	-1.63868e-10	-1.30188
26119013	chr1:26119013:G:A	6.35834e-07	3.60867	-1.15817	0.000280365	0.750865	-1.17596
26119015	chr1:26119015:G:C	1.44855e-08	-1.63868e-10	-1.33129	0.000114269	-1.63868e-10	-1.32264
26119067	chr1:26119067:C:A	1.58995e-08	-1.63868e-10	-1.23816	0.000133247	-1.63868e-10	-1.16899
26119695	chr1:26119695:C:CA	1.63907e-08	-1.63868e-10	-1.20773	0.000113246	-1.63868e-10	-1.33163
26119805	chr1:26119805:G:A	1.64011e-08	-1.63868e-10	-1.2071	0.000113244	-1.63868e-10	-1.33165
26119815	chr1:26119815:C:T	2.07912e-08	-1.63868e-10	-0.969912	0.000163718	-1.63868e-10	-0.963044
26119857	chr1:26119857:C:CA	1.44994e-08	-1.63868e-10	-1.33034	0.000113425	-1.63868e-10	-1.33005
26120097	chr1:26120097:C:A	3.12201e-08	-1.63868e-10	-0.563379	0.000192007	-1.63868e-10	-0.803661
26120371	chr1:26120371:TTA:T	1.14142e-06	4.35429	-1.3187	0.000361702	1.16126	-1.33163
26120389	chr1:26120389:T:C	1.05509e-08	-1.64823	-3.3421e-10	7.51724e-05	-1.74141	-3.3421e-10
26120395	chr1:26120395:AT:A	1.72148e-07	2.14025	-0.996339	0.000138133	0.0269317	-1.1599
26120449	chr1:26120449:A:G	1.4848e-08	-1.63868e-10	-1.30658	0.000115607	-1.63868e-10	-1.31099
26120586	chr1:26120586:T:C	2.23233e-08	-1.63868e-10	-0.898813	0.000128372	-1.63868e-10	-1.20626
26120813	chr1:26120813:G:A	1.44892e-08	-1.63868e-10	-1.33104	0.000114084	-1.63868e-10	-1.32426
26120844	chr1:26120844:T:C	1.0923e-06	4.31647	-1.32488	0.000355355	1.13991	-1.32799
26121004	chr1:26121004:T:C	1.80021e-08	-1.63868e-10	-1.11395	0.000143315	-1.63868e-10	-1.09615
26121022	chr1:26121022:T:C	2.03134e-08	-1.63868e-10	-0.993161	0.000177145	-1.63868e-10	-0.884222
26121326	chr1:26121326:T:A	9.69491e-09	-1.73284	-3.3421e-10	8.1385e-05	-1.662	-3.3421e-10
26121379	chr1:26121379:A:T	1.2256e-06	4.42624	-1.31949	0.000382936	1.21727	-1.33059
26121485	chr1:26121485:A:G	1.69951e-08	-1.17152	-3.3421e-10	8.0227e-05	-1.67633	-3.3421e-10
26121956	chr1:26121956:A:G	1.14355e-06	4.35387	-1.31642	0.000363921	1.16705	-1.3313
26122358	chr1:26122358:T:C	1.2406e-06	4.44237	-1.32347	0.000388105	1.22897	-1.32889
26122631	chr1:26122631:T:C	1.50256e-08	-1.63868e-10	-1.29469	0.000130913	-1.63868e-10	-1.18666
26122742	chr1:26122742:C:T	1.31018e-08	-1.43169	-3.3421e-10	0.00013917	-1.12549	-3.3421e-10
26122836	chr1:26122836:A:G	8.00784e-07	3.99516	-1.31401	0.000236475	0.73623	-1.33158
26123104	chr1:26123104:G:A	1.15377e-06	4.36631	-1.31996	0.000366484	1.17319	-1.33042
26123391	chr1:26123391:A:G	1.80654e-08	-1.63868e-10	-1.11045	0.000155381	-1.63868e-10	-1.01531
26123518	chr1:26123518:C:T	6.38262e-07	3.62414	-1.16983	0.000280242	0.761691	-1.18723
26123610	chr1:26123610:A:G	1.16149e-06	4.37552	-1.3225	0.000369886	1.18138	-1.32938
26123797	chr1:26123797:A:G	1.44866e-08	-1.63868e-10	-1.33122	0.000114309	-1.63868e-10	-1.32229
26125895	chr1:26125895:G:A	1.16021e-06	4.3597	-1.30778	0.000363912	1.16655	-1.33083
26126079	chr1:26126079:T:C	1.16362e-08	-1.55032	-3.3421e-10	7.43058e-05	-1.753	-3.3421e-10
26127006	chr1:26127006:G:C	1.45273e-08	-1.63868e-10	-1.32842	0.000116486	-1.63868e-10	-1.30342
26127108	chr1:26127108:T:G	1.66532e-08	-1.63868e-10	-1.19184	0.000113256	-1.63868e-10	-1.33154
26127189	chr1:26127189:C:G	1.59181e-08	-1.63868e-10	-1.23698	0.000138274	-1.63868e-10	-1.13195
26127908	chr1:26127908:G:A	1.49919e-08	-1.63868e-10	-1.29693	0.000122653	-1.63868e-10	-1.25183
26128390	chr1:26128390:C:T	6.90601e-07	3.72375	-1.19064	0.000295603	0.833307	-1.20548
26128477	chr1:26128477:T:C	1.38542e-06	4.54905	-1.31973	0.000416206	1.30048	-1.33049
26128682	chr1:26128682:G:A	1.98236e-08	-1.63868e-10	-1.01757	0.000171819	-1.63868e-10	-0.914749
26128691	chr1:26128691:A:G	1.26011e-07	1.92131	-1.08938	0.000111787	-0.12107	-1.22353
26129117	chr1:26129117:T:C	1.92372e-08	-1.63868e-10	-1.0476	0.000166493	-1.63868e-10	-0.94624
26129228	chr1:26129228:A:G	1.44855e-08	-1.63868e-10	-1.33129	0.000114269	-1.63868e-10	-1.32264
26129321	chr1:26129321:C:T	1.04845e-06	4.26551	-1.31489	0.000340404	1.10065	-1.33171
26129464	chr1:26129464:G:C	1.40601e-06	4.55959	-1.31553	0.000419489	1.3092	-1.33135
26130218	chr1:26130218:A:G	1.24297e-06	4.44542	-1.32461	0.000388528	1.22928	-1.3281
26130250	chr1:26130250:G:A	1.87859e-08	-1.63868e-10	-1.07133	0.000149864	-1.63868e-10	-1.05146
26130337	chr1:26130337:A:G	1.74252e-08	-1.63868e-10	-1.14652	0.000113763	-1.63868e-10	-1.32707
26130426	chr1:26130426:G:A	2.10013e-08	-1.63868e-10	-0.959858	0.000138402	-1.63868e-10	-1.13103
26130456	chr1:26130456:G:A	1.02628e-06	4.24393	-1.31468	0.000335543	1.08626	-1.3317
26130920	chr1:26130920:C:T	1.55881e-08	-1.63868e-10	-1.25793	0.000117409	-1.63868e-10	-1.29553
26131065	chr1:26131065:A:G	1.0215e-08	-1.68058	-3.3421e-10	9.1775e-05	-1.54185	-3.3421e-10
26131171	chr1:26131171:A:C	1.16011e-06	4.3741	-1.32227	0.000369824	1.18108	-1.32925
26131824	chr1:26131824:G:C	1.1538e-06	4.36643	-1.32006	0.000365277	1.17083	-1.33137
26132052	chr1:26132052:C:G	2.09272e-08	-1.63868e-10	-0.963393	0.000138031	-1.63868e-10	-1.13371
26132499	chr1:26132499:A:T	3.88606e-07	1.85271	0.105412	0.00025941	-0.129939	-0.372844
26133574	chr1:26133574:A:C	1.45017e-08	-1.63868e-10	-1.33017	0.000117774	-1.63868e-10	-1.29243
26138481	chr1:26138481:G:A	1.47222e-08	-1.63868e-10	-1.31508	0.000113819	-1.63868e-10	-1.32658
26138527	chr1:26138527:C:T	1.9964e-08	-1.63868e-10	-1.01051	0.000125017	-1.63868e-10	-1.23274
26138634	chr1:26138634:T:A	1.59498e-08	-1.63868e-10	-1.235	0.000124774	-1.63868e-10	-1.23468
26139301	chr1:26139301:A:G	1.45453e-08	-1.63868e-10	-1.32717	0.000113242	-1.63868e-10	-1.33167
26139698	chr1:26139698:T:C	3.17963e-07	1.78149	-0.0240029	0.000221566	-0.173494	-0.486979
26139762	chr1:26139762:G:A	8.92793e-07	3.53006	-0.740152	0.000371235	0.758076	-0.902432
26140090	chr1:26140090:G:A	2.54218e-08	-1.63868e-10	-0.768837	0.000195474	-1.63868e-10	-0.785765
26140323	chr1:26140323:A:C	9.30443e-08	-1.63868e-10	0.528634	0.000467279	-1.63868e-10	0.0857346
26140340	chr1:26140340:A:G	2.5038e-07	1.83522	-0.316682	0.00018111	-0.144836	-0.717247
26140406	chr1:26140406:A:G	1.52431e-08	-1.63868e-10	-1.28031	0.000116876	-1.63868e-10	-1.30007
26140946	chr1:26140946:T:G	1.55068e-08	-1.63868e-10	-1.26316	0.000118491	-1.63868e-10	-1.28635
26140998	chr1:26140998:G:C	1.75308e-08	-1.63868e-10	-1.14049	0.000137593	-1.63868e-10	-1.13689
26141044	chr1:26141044:C:T	2.31951e-08	-1.63868e-10	-0.860501	0.000181001	-1.63868e-10	-0.862689
26141181	chr1:26141181:T:C	1.46359e-08	-1.63868e-10	-1.32097	0.000113239	-1.63868e-10	-1.33169
26141376	chr1:26141376:C:A	1.53751e-08	-1.63868e-10	-1.27169	0.000113397	-1.63868e-10	-1.33029
26141503	chr1:26141503:T:C	1.60188e-08	-1.63868e-10	-1.23068	0.000113478	-1.63868e-10	-1.32958
26141693	chr1:26141693:G:A	1.44886e-08	-1.63868e-10	-1.33108	0.000113563	-1.63868e-10	-1.32883
26141896	chr1:26141896:A:G	1.64928e-08	-1.63868e-10	-1.20152	0.000128915	-1.63868e-10	-1.20204
26142246	chr1:26142246:G:A	3.28425e-08	-1.63868e-10	-0.51272	0.000200025	-1.63868e-10	-0.76275
26142255	chr1:26142255:A:G	4.15439e-08	-1.63868e-10	-0.277691	0.000241562	-1.63868e-10	-0.574063
26142544	chr1:26142544:A:G	8.32981e-07	4.04527	-1.32471	0.000291937	0.94522	-1.32987
26142603	chr1:26142603:T:C	3.60324e-08	-1.63868e-10	-0.420023	0.000214222	-1.63868e-10	-0.694176
26142657	chr1:26142657:G:A	1.60538e-08	-1.63868e-10	-1.2285	0.00011999	-1.63868e-10	-1.27378
26142710	chr1:26142710:T:C	1.49395e-08	-1.63868e-10	-1.30044	0.000113495	-1.63868e-10	-1.32943
26142824	chr1:26142824:G:A	3.64243e-08	-1.63868e-10	-0.409207	0.000215399	-1.63868e-10	-0.688697
26142984	chr1:26142984:T:G	3.05159e-08	-1.63868e-10	-0.586194	0.00018657	-1.63868e-10	-0.832384
26143235	chr1:26143235:G:A	6.71718e-08	-1.63868e-10	0.202811	0.000346075	-1.63868e-10	-0.214536
26143448	chr1:26143448:C:G	2.55807e-08	-1.63868e-10	-0.762606	0.000195625	-1.63868e-10	-0.78499
26143569	chr1:26143569:A:G	3.21709e-08	-1.63868e-10	-0.533381	0.000190947	-1.63868e-10	-0.809198
26143745	chr1:26143745:C:T	3.40224e-08	-1.63868e-10	-0.477422	0.000204268	-1.63868e-10	-0.741757
26143814	chr1:26143814:A:G	1.46684e-08	-1.63868e-10	-1.31875	0.000113965	-1.63868e-10	-1.3253
26144275	chr1:26144275:A:G	3.87709e-08	-1.63868e-10	-0.346772	0.000227681	-1.63868e-10	-0.633244
26144698	chr1:26144698:GAAGCTAAAAGCATCACTAGAGATAGTTTCTACCTAATGATAA:G	1.46295e-08	-1.63868e-10	-1.3214	0.000114296	-1.63868e-10	-1.3224
26144825	chr1:26144825:T:A	3.15929e-08	-1.63868e-10	-0.551508	0.000159593	-1.63868e-10	-0.988562
26145268	chr1:26145268:A:G	1.44854e-08	-1.63868e-10	-1.3313	0.000113283	-1.63868e-10	-1.3313
26145330	chr1:26145330:G:A	1.49739e-08	-1.63868e-10	-1.29814	0.000114137	-1.63868e-10	-1.32379
26145492	chr1:26145492:C:T	1.59846e-08	-1.63868e-10	-1.23282	0.000113715	-1.63868e-10	-1.32749
26145504	chr1:26145504:G:A	1.61959e-08	-1.63868e-10	-1.21968	0.000114055	-1.63868e-10	-1.32451
26145772	chr1:26145772:G:C	2.36332e-08	-0.05263	-0.789161	6.27857e-05	-0.766378	-1.15509
26145997	chr1:26145997:C:T	1.46853e-08	-1.63868e-10	-1.3176	0.000113377	-1.63868e-10	-1.33047
26146146	chr1:26146146:C:A	1.6127e-08	-1.63868e-10	-1.22395	0.000122213	-1.63868e-10	-1.25542
26146175	chr1:26146175:C:T	1.4846e-08	-1.63868e-10	-1.30671	0.000127863	-1.63868e-10	-1.21023
26146214	chr1:26146214:G:T	1.48794e-08	-1.63868e-10	-1.30447	0.000113876	-1.63868e-10	-1.32608
26146336	chr1:26146336:C:T	1.68736e-08	-1.63868e-10	-1.17869	0.000115632	-1.63868e-10	-1.31078
26146435	chr1:26146435:G:A	4.27094e-08	-1.63868e-10	-0.250023	0.000273449	-1.63868e-10	-0.450074
26146658	chr1:26146658:T:C	1.45145e-08	-1.63868e-10	-1.32929	0.000113305	-1.63868e-10	-1.3311
26146670	chr1:26146670:C:T	1.44886e-08	-1.63868e-10	-1.33108	0.000113585	-1.63868e-10	-1.32864
26146829	chr1:26146829:C:T	3.81513e-08	-1.63868e-10	-0.362883	0.000335348	-1.63868e-10	-0.246022
26146952	chr1:26146952:A:G	1.65577e-08	-1.63868e-10	-1.19759	0.000129483	-1.63868e-10	-1.19764
26147143	chr1:26147143:G:A	1.76773e-08	-1.63868e-10	-1.13216	0.000120033	-1.63868e-10	-1.27342
26147760	chr1:26147760:A:T	1.09204e-07	1.32534	-0.636564	9.67898e-05	-0.456606	-1.03204
26147909	chr1:26147909:G:C	1.54533e-08	-1.63868e-10	-1.26662	0.000119092	-1.63868e-10	-1.28129
26147959	chr1:26147959:A:C	1.68223e-08	-1.63868e-10	-1.18174	0.000132599	-1.63868e-10	-1.17386
26147999	chr1:26147999:A:G	9.34509e-07	4.16138	-1.3258	0.00032215	1.01733	-1.30351
26148119	chr1:26148119:G:A	3.90905e-08	-1.63868e-10	-0.338564	0.000250225	-1.63868e-10	-0.538829
26148138	chr1:26148138:T:C	1.20727e-07	1.39369	-0.604603	0.000103161	-0.410803	-1.01409
26148347	chr1:26148347:C:G	1.49385e-08	-1.63868e-10	-1.3005	0.000113475	-1.63868e-10	-1.32961
26148472	chr1:26148472:G:C	1.57227e-08	-1.63868e-10	-1.24934	0.00013317	-1.63868e-10	-1.16957
26148538	chr1:26148538:T:C	1.47632e-08	-1.63868e-10	-1.31231	0.00011386	-1.63868e-10	-1.32622
26148703	chr1:26148703:G:T	1.61694e-08	-1.63868e-10	-1.22132	0.000114828	-1.63868e-10	-1.31776
26148766	chr1:26148766:G:A	2.4269e-07	1.23434	0.253006	0.000165262	-0.482472	-0.471185
26149228	chr1:26149228:A:G	9.53761e-09	-1.7492	-3.3421e-10	7.431e-05	-1.75295	-3.3421e-10
26149413	chr1:26149413:G:A	1.61576e-08	-1.63868e-10	-1.22205	0.000123254	-1.63868e-10	-1.24694
26149725	chr1:26149725:C:T	1.05348e-07	1.46932	-0.816498	9.55051e-05	-0.363444	-1.13857
26151149	chr1:26151149:G:T	9.84456e-09	-1.71752	-3.3421e-10	8.56667e-05	-1.61073	-3.3421e-10
26151659	chr1:26151659:G:A	1.45893e-08	-1.63868e-10	-1.32415	0.000113236	-1.63868e-10	-1.33171
26151863	chr1:26151863:A:C	1.16587e-06	4.373	-1.31622	0.00037943	1.1653	-1.28782
26152059	chr1:26152059:T:C	2.69927e-08	-1.63868e-10	-0.708874	0.000129534	-1.63868e-10	-1.19725
26152179	chr1:26152179:A:G	1.11505e-08	-1.59296	-3.3421e-10	0.000116613	-1.30233	-3.3421e-10
26152198	chr1:26152198:T:C	1.55091e-08	-1.63868e-10	-1.26301	0.000115933	-1.63868e-10	-1.30818
26152356	chr1:26152356:TTAA:T	3.66359e-07	3.22982	-1.33065	0.000179551	0.444332	-1.31507
26152454	chr1:26152454:G:A	3.45622e-07	3.15623	-1.31533	0.000182113	0.473542	-1.3301
26152905	chr1:26152905:G:A	3.59975e-07	3.2124	-1.33081	0.000186745	0.496713	-1.32816
26153073	chr1:26153073:C:T	1.60069e-08	-1.63868e-10	-1.23142	0.000118311	-1.63868e-10	-1.28787
26153140	chr1:26153140:C:A	1.44797e-08	-1.63868e-10	-1.33169	0.000119031	-1.63868e-10	-1.2818
26153409	chr1:26153409:C:T	2.78193e-07	2.56361	-0.939742	0.000152167	0.113133	-1.14935
26153592	chr1:26153592:C:T	4.8805e-08	-1.63868e-10	-0.116609	0.000296894	-1.63868e-10	-0.367817
26153872	chr1:26153872:G:C	2.00623e-08	-1.63868e-10	-1.0056	0.000128547	-1.63868e-10	-1.2049
26154128	chr1:26154128:C:A	1.6818e-08	-1.63868e-10	-1.18199	0.000123824	-1.63868e-10	-1.24233
26154619	chr1:26154619:A:C	4.4359e-08	1.05839	-1.27052	3.63721e-05	-1.13569	-1.3317
26154650	chr1:26154650:A:G	2.98211e-08	-1.63868e-10	-0.609228	0.000168544	-1.63868e-10	-0.933995
26154663	chr1:26154663:T:C	2.26331e-08	-1.63868e-10	-0.885027	0.000183334	-1.63868e-10	-0.849883
26155098	chr1:26155098:T:C	3.17449e-08	-1.63868e-10	-0.546711	0.000198667	-1.63868e-10	-0.769561
26155170	chr1:26155170:G:A	1.52439e-07	1.02232	-3.3421e-10	0.000546298	0.241973	-3.3421e-10
26155586	chr1:26155586:A:G	1.54902e-08	-1.63868e-10	-1.26424	0.000131008	-1.63868e-10	-1.18594
26155920	chr1:26155920:G:A	1.37235e-07	1.95246	-1.03521	0.000108353	-0.197985	-1.17781
26156065	chr1:26156065:T:C	1.62764e-06	4.67887	-1.28843	0.0015165	2.59293	-1.32996
26156394	chr1:26156394:T:C	1.56509e-08	-1.63868e-10	-1.25391	0.000114579	-1.63868e-10	-1.31993
26156806	chr1:26156806:G:A	1.50572e-08	-1.63868e-10	-1.29259	0.000130436	-1.63868e-10	-1.19031
26156890	chr1:26156890:C:T	8.11366e-09	-1.46166	-0.449233	0.00021062	-0.216312	-0.494825
26157069	chr1:26157069:C:G	1.84014e-08	-1.63868e-10	-1.09201	0.000121707	-1.63868e-10	-1.25957
26157332	chr1:26157332:C:T	1.48812e-08	-1.63868e-10	-1.30434	0.000116029	-1.63868e-10	-1.30735
26157414	chr1:26157414:A:T	1.03315e-08	-1.22925	-0.439994	0.000376714	0.10861	-0.238315
26157675	chr1:26157675:C:T	1.80781e-08	-1.63868e-10	-1.10974	0.000114687	-1.63868e-10	-1.31898
26158230	chr1:26158230:G:T	1.0074e-08	-1.2595	-0.434977	0.000353743	0.0429253	-0.235547
26158547	chr1:26158547:C:T	1.45732e-08	-1.63868e-10	-1.32526	0.000115383	-1.63868e-10	-1.31294
26158677	chr1:26158677:C:T	1.46206e-08	-1.63868e-10	-1.32201	0.000121705	-1.63868e-10	-1.25959
26158805	chr1:26158805:C:T	1.13852e-08	-1.57213	-3.3421e-10	7.45777e-05	-1.74935	-3.3421e-10
26158865	chr1:26158865:A:G	1.88395e-08	-1.63868e-10	-1.06849	0.000122993	-1.63868e-10	-1.24906
26159026	chr1:26159026:G:C	1.14633e-08	-1.50217	-0.0631185	0.000296329	-0.329032	-0.040688
26159252	chr1:26159252:T:C	2.88819e-08	-1.63868e-10	-0.641227	0.000176253	-1.63868e-10	-0.889273
26159384	chr1:26159384:G:A	1.7719e-08	-1.63868e-10	-1.12981	0.000120405	-1.63868e-10	-1.27033
26159523	chr1:26159523:C:G	1.84128e-08	-1.63868e-10	-1.0914	0.000115187	-1.63868e-10	-1.31464
26159601	chr1:26159601:T:C	7.58374e-09	-1.0301	-0.948335	7.1933e-05	-1.04016	-0.745301
26160071	chr1:26160071:A:G	9.89453e-09	-1.71246	-3.3421e-10	8.95323e-05	-1.56659	-3.3421e-10
26160295	chr1:26160295:T:C	1.65276e-08	-1.63868e-10	-1.19941	0.000116223	-1.63868e-10	-1.30568
26160345	chr1:26160345:C:T	1.46023e-08	-1.63868e-10	-1.32326	0.000118849	-1.63868e-10	-1.28334
26160389	chr1:26160389:T:C	7.99318e-09	-1.11804	-0.807813	8.78692e-05	-1.00209	-0.583247
26160558	chr1:26160558:C:G	1.67185e-08	-1.63868e-10	-1.18792	0.000116849	-1.63868e-10	-1.30031
26160566	chr1:26160566:G:A	1.74027e-08	-1.63868e-10	-1.14781	0.000188449	-1.63868e-10	-0.822361
26160620	chr1:26160620:T:C	2.08259e-08	-0.968244	-3.3421e-10	8.7737e-05	-1.58685	-3.3421e-10
26161504	chr1:26161504:C:A	3.50077e-08	-0.448873	-3.3421e-10	0.000146708	-1.07275	-3.3421e-10
26162219	chr1:26162219:C:A	1.49195e-08	-1.63868e-10	-1.30177	0.00012599	-1.63868e-10	-1.22499
26162869	chr1:26162869:C:T	9.49864e-09	-1.75329	-3.3421e-10	9.97766e-05	-1.45826	-3.3421e-10
26162902	chr1:26162902:G:T	1.4516e-08	-1.63868e-10	-1.32919	0.000118904	-1.63868e-10	-1.28287
26162958	chr1:26162958:G:A	3.50741e-08	-0.446979	-3.3421e-10	0.000146894	-1.07148	-3.3421e-10
26163089	chr1:26163089:C:T	1.47607e-08	-1.63868e-10	-1.31248	0.000121591	-1.63868e-10	-1.26053
26163142	chr1:26163142:T:G	1.64205e-08	-1.50707	0.301162	0.000455538	-0.171575	0.231863
26163229	chr1:26163229:T:G	7.79054e-09	-1.10979	-0.841739	8.53581e-05	-0.987878	-0.626458
26163749	chr1:26163749:T:G	1.06288e-08	-1.64087	-3.3421e-10	8.47617e-05	-1.62135	-3.3421e-10
26164233	chr1:26164233:G:A	1.44797e-08	-1.63868e-10	-1.33169	0.000119435	-1.63868e-10	-1.27842
26164308	chr1:26164308:C:G	1.49631e-08	-1.63868e-10	-1.29885	0.000126397	-1.63868e-10	-1.22176
26164357	chr1:26164357:T:C	3.22008e-07	3.0327	-1.26257	0.000721788	1.48238	-0.961844
26164520	chr1:26164520:T:G	1.79206e-08	-1.63868e-10	-1.11849	0.000117388	-1.63868e-10	-1.2957
26164864	chr1:26164864:C:A	9.31999e-09	-0.963623	-0.808658	0.000104829	-0.82254	-0.586318
26165001	chr1:26165001:C:T	2.93874e-09	-1.66384	-1.26262	2.19089e-05	-1.67985	-1.29445
26165181	chr1:26165181:A:C	1.50214e-08	-1.63868e-10	-1.29496	0.000126964	-1.63868e-10	-1.21729
26165241	chr1:26165241:A:C	1.51612e-08	-1.63868e-10	-1.2857	0.000113631	-1.63868e-10	-1.32824
26165326	chr1:26165326:T:C	3.79102e-08	-1.63868e-10	-0.369223	0.000214714	-1.63868e-10	-0.691885
26165886	chr1:26165886:G:A	1.5067e-08	-1.63868e-10	-1.29194	0.00012789	-1.63868e-10	-1.21002
26166243	chr1:26166243:A:G	1.53379e-08	-1.63868e-10	-1.27412	0.000114033	-1.63868e-10	-1.3247
26166496	chr1:26166496:A:T	9.20053e-09	-0.9664	-0.818781	0.000103197	-0.824112	-0.600436
26166535	chr1:26166535:TC:T	6.89351e-08	0.892902	-0.66418	9.88609e-05	-0.73758	-0.729898
26166680	chr1:26166680:G:A	3.58837e-08	-1.02406	0.599901	0.000125498	-1.65014	0.421239
26166749	chr1:26166749:T:C	1.28566e-08	-0.976847	-0.473738	0.000132593	-0.792056	-0.381853
26166771	chr1:26166771:C:T	1.16165e-08	-1.55201	-3.3421e-10	0.000132872	-1.1718	-3.3421e-10
26167601	chr1:26167601:A:G	3.60346e-08	-1.63868e-10	-0.419962	0.000206129	-1.63868e-10	-0.732687
26167875	chr1:26167875:C:T	1.94993e-08	-1.63868e-10	-1.03407	0.000116871	-1.63868e-10	-1.30012
26167981	chr1:26167981:G:A	2.70062e-08	-1.63868e-10	-0.708378	0.000189974	-1.63868e-10	-0.814304
26168068	chr1:26168068:G:A	1.59341e-08	-1.63868e-10	-1.23598	0.000118581	-1.63868e-10	-1.2856
26168116	chr1:26168116:G:A	1.48109e-08	-1.63868e-10	-1.30908	0.000129264	-1.63868e-10	-1.19934
26168143	chr1:26168143:C:T	1.56735e-08	-1.63868e-10	-1.25247	0.000117203	-1.63868e-10	-1.29729
26168169	chr1:26168169:T:C	1.52538e-08	-1.63868e-10	-1.27961	0.00011565	-1.63868e-10	-1.31062
26168395	chr1:26168395:C:G	3.9739e-09	-1.51646	-1.10824	2.66901e-05	-1.7345	-1.0424
26168736	chr1:26168736:G:A	1.52018e-08	-1.63868e-10	-1.28303	0.000116093	-1.63868e-10	-1.3068
26169059	chr1:26169059:A:G	3.47955e-09	-1.44293	-1.31461	2.12957e-05	-1.75059	-1.25209
26169116	chr1:26169116:T:C	2.09192e-08	-1.63868e-10	-0.963776	0.000229086	-1.63868e-10	-0.627094
26169184	chr1:26169184:T:C	3.60264e-08	-1.63868e-10	-0.420191	0.000180956	-1.63868e-10	-0.862936
26169892	chr1:26169892:G:T	6.57232e-09	-0.822725	-1.29885	2.64996e-05	-1.59072	-1.19334
26169964	chr1:26169964:C:T	3.22319e-08	-1.5456	1.01411	0.00093877	-0.100229	0.883609
26170000	chr1:26170000:G:A	1.60037e-08	-1.63868e-10	-1.23162	0.000143865	-1.63868e-10	-1.09231
26170141	chr1:26170141:C:T	3.52072e-08	-1.63868e-10	-0.443191	0.000199593	-1.63868e-10	-0.764912
26170148	chr1:26170148:G:A	1.54088e-08	-1.63868e-10	-1.2695	0.000120845	-1.63868e-10	-1.26669
26170160	chr1:26170160:T:C	4.30079e-09	-1.58756	-0.958085	2.2364e-05	-1.71431	-1.23943
26170379	chr1:26170379:A:G	3.38022e-09	-1.46684	-1.31966	2.04194e-05	-1.74618	-1.29853
26170396	chr1:26170396:C:T	1.44836e-08	-1.63868e-10	-1.33142	0.000113258	-1.63868e-10	-1.33152
26170983	chr1:26170983:T:C	1.5154e-08	-1.63868e-10	-1.28618	0.000116197	-1.63868e-10	-1.30591
26171145	chr1:26171145:G:A	5.08345e-09	-1.22697	-1.15148	2.57101e-05	-1.74039	-1.07392
26171525	chr1:26171525:G:A	1.44922e-08	-1.63868e-10	-1.33083	0.000119949	-1.63868e-10	-1.27413
26171760	chr1:26171760:G:A	2.14982e-08	-0.936473	-3.3421e-10	0.000100492	-1.45111	-3.3421e-10
26172004	chr1:26172004:T:C	3.37802e-08	-1.63868e-10	-0.484566	0.000193167	-1.63868e-10	-0.797635
26172079	chr1:26172079:T:C	4.15757e-09	-1.57679	-1.00272	2.17972e-05	-1.719	-1.26041
26172259	chr1:26172259:T:C	1.51802e-08	-1.63868e-10	-1.28445	0.000116371	-1.63868e-10	-1.3044
26172327	chr1:26172327:G:T	3.07409e-08	-1.63868e-10	-0.578848	0.000163637	-1.63868e-10	-0.963542
26172357	chr1:26172357:G:A	2.83072e-08	-1.63868e-10	-0.661327	0.00013028	-1.63868e-10	-1.19151
26172447	chr1:26172447:G:A	2.44172e-08	0.517698	-1.32685	4.9937e-05	-0.859643	-1.29079
26172492	chr1:26172492:G:A	1.44802e-08	-1.63868e-10	-1.33166	0.000118743	-1.63868e-10	-1.28423
26172495	chr1:26172495:C:T	1.56338e-08	-1.63868e-10	-1.25501	0.000114373	-1.63868e-10	-1.32173
26172545	chr1:26172545:T:G	3.77467e-08	-0.373545	-3.3421e-10	7.61979e-05	-1.72786	-3.3421e-10
26172968	chr1:26172968:AAAAAAG:A	1.6965e-08	-1.63868e-10	-1.17329	0.000123274	-1.63868e-10	-1.24678
26172970	chr1:26172970:AAAAG:A	1.44857e-08	-1.63868e-10	-1.33128	0.00011331	-1.63868e-10	-1.33106
26173001	chr1:26173001:GTAGAC:G	2.24934e-08	-1.63868e-10	-0.891221	0.000250975	-1.63868e-10	-0.535837
26173278	chr1:26173278:C:A	3.53822e-08	-1.63868e-10	-0.438234	0.000200377	-1.63868e-10	-0.760991
26173591	chr1:26173591:T:C	2.73856e-09	-1.67221	-1.3248	2.09169e-05	-1.68896	-1.33167
26174302	chr1:26174302:G:A	3.1608e-08	-1.63868e-10	-0.551033	0.00016685	-1.63868e-10	-0.944098
26174553	chr1:26174553:A:G	4.31191e-09	-1.58851	-0.954554	2.24095e-05	-1.71323	-1.23847
26174658	chr1:26174658:T:C	4.70748e-09	-1.60861	-0.846679	2.40172e-05	-1.70208	-1.18035
26174692	chr1:26174692:C:A	1.59648e-08	-1.63868e-10	-1.23406	0.000113669	-1.63868e-10	-1.3279
26174754	chr1:26174754:C:G	8.71095e-09	-0.522482	-1.31738	9.80968e-05	-0.324954	-1.15028
26174775	chr1:26174775:G:A	1.67259e-08	-1.63868e-10	-1.18748	0.000118157	-1.63868e-10	-1.28918
26175336	chr1:26175336:A:C	4.14551e-09	-1.57161	-1.0108	2.16574e-05	-1.72088	-1.26497
26175404	chr1:26175404:C:G	1.56308e-08	-1.63868e-10	-1.2552	0.000118973	-1.63868e-10	-1.28229
26175415	chr1:26175415:C:A	2.38339e-08	0.495974	-1.32931	5.24924e-05	-0.87194	-1.22858
26175913	chr1:26175913:A:T	1.60863e-08	-1.63868e-10	-1.22647	0.000113542	-1.63868e-10	-1.32901
26175975	chr1:26175975:T:C	2.17075e-08	-1.63868e-10	-0.926785	0.000139161	-1.63868e-10	-1.12556
26176076	chr1:26176076:G:A	3.43265e-08	-1.63868e-10	-0.468524	0.000195521	-1.63868e-10	-0.785523
26176101	chr1:26176101:C:T	1.05841e-08	-1.64508	-3.3421e-10	0.000198605	-0.769871	-3.3421e-10
26176164	chr1:26176164:G:A	2.67927e-08	-1.63868e-10	-0.716314	0.000536743	-1.63868e-10	0.224329
26176185	chr1:26176185:T:A	2.73604e-09	-1.67514	-1.32279	2.09639e-05	-1.69164	-1.32675
26176241	chr1:26176241:G:A	1.45303e-08	-1.63868e-10	-1.32821	0.000113672	-1.63868e-10	-1.32787
26176336	chr1:26176336:C:T	2.05419e-08	-1.63868e-10	-0.981974	0.000222057	-1.63868e-10	-0.658257
26176357	chr1:26176357:C:T	1.49202e-08	-1.63868e-10	-1.30173	0.000114842	-1.63868e-10	-1.31763
26176554	chr1:26176554:G:A	1.02834e-08	-1.67392	-3.3421e-10	0.00010052	-1.45084	-3.3421e-10
26176672	chr1:26176672:C:T	1.44794e-08	-1.63868e-10	-1.33171	0.00011848	-1.63868e-10	-1.28645
26177151	chr1:26177151:C:A	1.45289e-08	-1.63868e-10	-1.3283	0.000113661	-1.63868e-10	-1.32797
26177400	chr1:26177400:C:T	1.45079e-08	-1.63868e-10	-1.32975	0.000116441	-1.63868e-10	-1.30381
26177528	chr1:26177528:C:T	1.56074e-08	-1.63868e-10	-1.2567	0.000145479	-1.63868e-10	-1.08116
26177545	chr1:26177545:G:A	9.44882e-08	1.42692	-0.882892	5.43659e-05	-0.88637	-1.17908
26177786	chr1:26177786:G:A	4.71745e-08	-1.63868e-10	-0.15059	0.000224814	-1.63868e-10	-0.645919
26177927	chr1:26177927:G:A	6.75358e-08	1.48363	-1.27542	6.00241e-05	-0.839017	-1.12743
26178170	chr1:26178170:T:G	1.64152e-08	-1.63868e-10	-1.20623	0.000117054	-1.63868e-10	-1.29856
26178206	chr1:26178206:A:G	4.02054e-09	-1.54946	-1.06356	2.10152e-05	-1.72841	-1.28754
26178250	chr1:26178250:G:A	3.79802e-09	-1.58651	-1.08345	2.1992e-05	-1.71635	-1.25416
26178293	chr1:26178293:G:C	1.44795e-08	-1.63868e-10	-1.33171	0.000113236	-1.63868e-10	-1.33171
26178428	chr1:26178428:G:A	2.49842e-08	-1.63868e-10	-0.7862	0.000123691	-1.63868e-10	-1.2434
26178576	chr1:26178576:C:T	2.35398e-08	-1.63868e-10	-0.84575	0.000267397	-1.63868e-10	-0.472456
26178774	chr1:26178774:A:G	3.94504e-09	-1.56443	-1.06755	2.11027e-05	-1.72277	-1.28902
26178833	chr1:26178833:C:T	1.45157e-08	-1.63868e-10	-1.32921	0.000121478	-1.63868e-10	-1.26146
26179057	chr1:26179057:T:C	8.28782e-08	1.26388	-0.850945	5.1333e-05	-0.960989	-1.16187
26179408	chr1:26179408:A:T	1.4519e-08	-1.63868e-10	-1.32898	0.00011358	-1.63868e-10	-1.32869
26179832	chr1:26179832:C:T	1.65784e-08	-1.63868e-10	-1.19634	0.000156722	-1.63868e-10	-1.00672
26179949	chr1:26179949:A:G	2.77357e-08	-1.63868e-10	-0.681722	0.000567245	-1.63868e-10	0.2796
26180085	chr1:26180085:G:A	1.46661e-08	-1.63868e-10	-1.3189	0.0001136	-1.63868e-10	-1.32851
26180095	chr1:26180095:C:G	2.84194e-09	-1.7519	-1.20805	2.09442e-05	-1.68767	-1.33166
26180262	chr1:26180262:A:G	5.68281e-08	-1.63868e-10	0.0355893	0.000174939	-1.63868e-10	-0.896756
26180299	chr1:26180299:A:G	5.61546e-08	-1.63868e-10	0.0236663	0.000173736	-1.63868e-10	-0.903656
26180741	chr1:26180741:G:A	2.03751e-08	-1.63868e-10	-0.990128	0.000243558	-1.63868e-10	-0.565834
26180903	chr1:26180903:G:A	2.82642e-09	-1.69485	-1.27059	1.99439e-05	-1.75312	-1.31515
26180916	chr1:26180916:G:A	1.45727e-08	-1.63868e-10	-1.32529	0.000113387	-1.63868e-10	-1.33039
26181045	chr1:26181045:C:T	1.45372e-08	-1.63868e-10	-1.32773	0.000113738	-1.63868e-10	-1.32729
26181077	chr1:26181077:G:C	1.45103e-08	-1.63868e-10	-1.32958	0.000116359	-1.63868e-10	-1.30451
26181096	chr1:26181096:A:G	4.58401e-08	-1.63868e-10	-0.179282	0.000424377	-1.63868e-10	-0.0105675
26181121	chr1:26181121:A:T	1.02867e-08	-1.67359	-3.3421e-10	0.000104589	-1.41115	-3.3421e-10
26181360	chr1:26181360:C:G	1.45749e-08	-1.63868e-10	-1.32514	0.000114036	-1.63868e-10	-1.32467
26181362	chr1:26181362:A:G	6.12826e-08	-1.63868e-10	0.111053	0.000275026	-1.63868e-10	-0.444325
26181487	chr1:26181487:C:T	1.13616e-08	-1.5742	-3.3421e-10	7.62549e-05	-1.72711	-3.3421e-10
26181546	chr1:26181546:T:C	3.40474e-08	-0.47669	-3.3421e-10	7.52472e-05	-1.74041	-3.3421e-10
26181802	chr1:26181802:G:A	2.26846e-08	-1.63868e-10	-0.882754	0.0001437	-1.63868e-10	-1.09346
26181833	chr1:26181833:A:G	1.50152e-08	-1.63868e-10	-1.29538	0.000125459	-1.63868e-10	-1.22921
26181848	chr1:26181848:C:T	1.7727e-08	-1.63868e-10	-1.12936	0.000122171	-1.63868e-10	-1.25577
26181989	chr1:26181989:T:C	3.98447e-08	-1.63868e-10	-0.319454	0.00023535	-1.63868e-10	-0.600118
26182047	chr1:26182047:C:T	1.35777e-08	-1.39601	-3.3421e-10	7.53887e-05	-1.73853	-3.3421e-10
26182109	chr1:26182109:C:G	1.45229e-08	-1.63868e-10	-1.32872	0.000115797	-1.63868e-10	-1.30935
26182506	chr1:26182506:C:T	2.29811e-08	-1.63868e-10	-0.869771	0.000123466	-1.63868e-10	-1.24522
26182988	chr1:26182988:C:T	1.45864e-08	-1.63868e-10	-1.32435	0.000113331	-1.63868e-10	-1.33088
26183312	chr1:26183312:C:T	9.57292e-09	-1.7455	-3.3421e-10	8.23921e-05	-1.6497	-3.3421e-10
26184005	chr1:26184005:C:T	1.49993e-08	-1.63868e-10	-1.29644	0.000115017	-1.63868e-10	-1.31611
26184370	chr1:26184370:A:G	1.45528e-08	-1.63868e-10	-1.32666	0.000115271	-1.63868e-10	-1.31391
26184529	chr1:26184529:G:A	1.76471e-08	-1.63868e-10	-1.13387	0.000121469	-1.63868e-10	-1.26153
26184648	chr1:26184648:G:A	2.6034e-08	0.492708	-1.23775	4.16656e-05	-1.02854	-1.30298
26184848	chr1:26184848:C:T	1.46923e-08	-1.63868e-10	-1.31712	0.000114071	-1.63868e-10	-1.32437
26184907	chr1:26184907:G:A	1.46682e-08	-1.63868e-10	-1.31876	0.00011421	-1.63868e-10	-1.32315
26184964	chr1:26184964:G:A	1.46484e-08	-1.63868e-10	-1.32011	0.00011441	-1.63868e-10	-1.32141
26185131	chr1:26185131:G:A	1.75899e-08	-1.63868e-10	-1.13712	0.000121266	-1.63868e-10	-1.26321
26185209	chr1:26185209:A:G	8.30233e-09	-0.556403	-1.3315	8.19931e-05	-0.771705	-0.882851
26185441	chr1:26185441:G:A	1.56081e-08	-1.63868e-10	-1.25665	0.000113595	-1.63868e-10	-1.32855
26185644	chr1:26185644:G:A	1.48149e-08	-1.63868e-10	-1.30881	0.000120213	-1.63868e-10	-1.27192
26185672	chr1:26185672:G:A	1.46598e-08	-1.63868e-10	-1.31933	0.000121638	-1.63868e-10	-1.26014
26185742	chr1:26185742:C:G	6.32609e-09	-1.19058	-0.969183	1.97445e-05	-1.74732	-1.33099
26185888	chr1:26185888:G:A	1.49351e-08	-1.63868e-10	-1.30073	0.000113861	-1.63868e-10	-1.32621
26186065	chr1:26186065:C:T	1.56787e-07	1.05045	-3.3421e-10	0.000206342	-0.731654	-3.3421e-10
26186138	chr1:26186138:G:A	1.48133e-08	-1.63868e-10	-1.30891	0.000113625	-1.63868e-10	-1.32829
26186497	chr1:26186497:C:T	1.00928e-08	-1.69262	-3.3421e-10	7.7846e-05	-1.70646	-3.3421e-10
26187449	chr1:26187449:T:C	1.4999e-08	-1.63868e-10	-1.29646	0.000122567	-1.63868e-10	-1.25253
26187466	chr1:26187466:C:T	1.49915e-08	-1.63868e-10	-1.29696	0.000122473	-1.63868e-10	-1.2533
26187492	chr1:26187492:G:A	1.48503e-08	-1.63868e-10	-1.30642	0.000113515	-1.63868e-10	-1.32925
26187950	chr1:26187950:G:C	2.07849e-08	-0.970217	-3.3421e-10	9.97212e-05	-1.45881	-3.3421e-10
26188032	chr1:26188032:G:A	1.7346e-08	-1.63868e-10	-1.15108	0.00012024	-1.63868e-10	-1.2717
26188201	chr1:26188201:G:A	1.45341e-08	-1.63868e-10	-1.32795	0.000117453	-1.63868e-10	-1.29516
26188271	chr1:26188271:C:T	7.98621e-08	-1.63868e-10	0.375859	0.000371753	-1.63868e-10	-0.142962
26188524	chr1:26188524:G:A	1.84544e-08	-1.63868e-10	-1.08914	0.00012477	-1.63868e-10	-1.23472
26188525	chr1:26188525:G:T	1.84546e-08	-1.63868e-10	-1.08913	0.000124797	-1.63868e-10	-1.2345
26188678	chr1:26188678:C:T	1.73776e-08	-1.63868e-10	-1.14926	0.000120361	-1.63868e-10	-1.2707
26188728	chr1:26188728:G:A	8.09665e-07	-1.63868e-10	2.69218	0.00478909	-1.63868e-10	2.4129
26188816	chr1:26188816:C:A	1.47328e-08	-1.63868e-10	-1.31437	0.000131424	-1.63868e-10	-1.18276
26189369	chr1:26189369:C:T	1.47352e-08	-1.63868e-10	-1.3142	0.000113878	-1.63868e-10	-1.32606
26189882	chr1:26189882:G:A	1.73098e-08	-1.63868e-10	-1.15317	0.000120061	-1.63868e-10	-1.27319
26189964	chr1:26189964:C:T	1.47436e-08	-1.63868e-10	-1.31364	0.000113843	-1.63868e-10	-1.32637
26189997	chr1:26189997:G:A	1.73604e-08	-1.63868e-10	-1.15025	0.000120268	-1.63868e-10	-1.27147
26190068	chr1:26190068:C:T	1.45661e-08	-1.63868e-10	-1.32575	0.000118182	-1.63868e-10	-1.28897
26190354	chr1:26190354:T:C	3.15184e-09	-1.54099	-1.31546	5.22933e-05	-0.789837	-1.31449
26190407	chr1:26190407:C:G	1.47958e-08	-1.63868e-10	-1.3101	0.000113688	-1.63868e-10	-1.32773
26190485	chr1:26190485:G:A	1.61962e-08	-1.63868e-10	-1.21967	0.00011599	-1.63868e-10	-1.30768
26190776	chr1:26190776:A:G	5.03753e-08	0.778643	-0.863585	3.71575e-05	-1.17455	-1.27148
26190855	chr1:26190855:C:T	2.40273e-08	-1.63868e-10	-0.825252	0.000424651	-1.63868e-10	-0.00992423
26190939	chr1:26190939:C:T	1.46635e-08	-1.63868e-10	-1.31908	0.000129886	-1.63868e-10	-1.19453
26191042	chr1:26191042:C:G	2.75822e-08	-1.63868e-10	-0.687273	0.000175311	-1.63868e-10	-0.89463
26191162	chr1:26191162:C:A	2.06721e-08	-1.63868e-10	-0.975658	0.000131307	-1.63868e-10	-1.18366
26191176	chr1:26191176:T:C	1.14728e-06	4.139	-1.0983	0.000159399	0.179821	-1.1696
26191282	chr1:26191282:T:C	2.76635e-08	0.614132	-1.29846	3.41668e-05	-1.21037	-1.31956
26191303	chr1:26191303:A:G	6.18562e-08	1.01012	-0.889746	4.07561e-05	-1.07025	-1.28333
26191400	chr1:26191400:C:T	3.33905e-08	0.645734	-1.14191	3.26423e-05	-1.24397	-1.33161
26191836	chr1:26191836:T:G	3.49724e-08	-1.63868e-10	-0.449882	0.000177438	-1.63868e-10	-0.88257
26191960	chr1:26191960:A:G	1.45279e-08	-1.63868e-10	-1.32837	0.000117281	-1.63868e-10	-1.29662
26191979	chr1:26191979:C:T	2.71729e-08	0.595422	-1.29764	3.38333e-05	-1.21973	-1.32002
26192019	chr1:26192019:CCAGG:C	4.8199e-08	-1.63868e-10	-0.129104	0.000208026	-1.63868e-10	-0.723526
26192212	chr1:26192212:T:G	1.65796e-08	-1.63868e-10	-1.19627	0.000159478	-1.63868e-10	-0.989282
26192419	chr1:26192419:G:A	1.79281e-08	-1.63868e-10	-1.11807	0.000150317	-1.63868e-10	-1.04844
26192475	chr1:26192475:A:G	1.47883e-08	-1.63868e-10	-1.31061	0.000120181	-1.63868e-10	-1.27219
26192528	chr1:26192528:T:C	4.37212e-08	0.951293	-1.1779	8.02101e-05	-0.562474	-1.11407
26192690	chr1:26192690:G:A	2.13357e-08	0.123628	-1.06769	4.38132e-05	-1.09148	-1.18978
26192707	chr1:26192707:G:A	1.47181e-08	-1.63868e-10	-1.31537	0.000114022	-1.63868e-10	-1.3248
26192792	chr1:26192792:G:A	1.47627e-08	-1.63868e-10	-1.31234	0.000113774	-1.63868e-10	-1.32697
26192802	chr1:26192802:G:A	9.53537e-09	-1.74943	-3.3421e-10	0.000117356	-1.29598	-3.3421e-10
26192970	chr1:26192970:C:T	3.22566e-08	-1.63868e-10	-0.530721	0.000167541	-1.63868e-10	-0.93996
26193005	chr1:26193005:C:T	1.07806e-08	-1.62669	-3.3421e-10	8.01579e-05	-1.67719	-3.3421e-10
26193070	chr1:26193070:AAAAAG:A	3.44964e-08	-1.63868e-10	-0.463587	0.000175711	-1.63868e-10	-0.892349
26193472	chr1:26193472:C:T	1.70233e-08	-1.63868e-10	-1.16986	0.000113241	-1.63868e-10	-1.33167
26193801	chr1:26193801:G:T	9.2829e-08	1.50694	-0.980618	8.17478e-05	-0.550042	-1.10751
26193904	chr1:26193904:C:T	3.48312e-08	-1.63868e-10	-0.453929	0.000176936	-1.63868e-10	-0.8854
26193933	chr1:26193933:A:C	2.09501e-08	-1.63868e-10	-0.962298	0.00013238	-1.63868e-10	-1.17551
26194649	chr1:26194649:G:A	2.33353e-08	0.477137	-1.33161	3.42284e-05	-1.27459	-1.25355
26194665	chr1:26194665:G:A	1.49535e-08	-1.63868e-10	-1.2995	0.000127087	-1.63868e-10	-1.21632
26194946	chr1:26194946:G:A	1.73885e-08	-1.63868e-10	-1.14863	0.000144593	-1.63868e-10	-1.08727
26195400	chr1:26195400:C:T	1.83045e-08	0.0245112	-1.1218	3.97304e-05	-1.15015	-1.22892
26195440	chr1:26195440:C:G	3.36669e-08	0.72059	-1.20852	3.38963e-05	-1.21048	-1.32741
26195543	chr1:26195543:T:C	3.97573e-08	-1.63868e-10	-0.321649	0.000165331	-1.63868e-10	-0.953243
26195544	chr1:26195544:G:A	3.51127e-08	0.751888	-1.19777	3.41388e-05	-1.20147	-1.32928
26195586	chr1:26195586:T:C	1.09445e-08	-1.61161	-3.3421e-10	8.1028e-05	-1.6664	-3.3421e-10
26195594	chr1:26195594:C:T	1.46695e-08	-1.63868e-10	-1.31867	0.00011425	-1.63868e-10	-1.3228
26195692	chr1:26195692:G:A	2.76436e-08	-1.63868e-10	-0.685047	0.000151108	-1.63868e-10	-1.0432
26195723	chr1:26195723:T:C	2.95909e-07	1.61757	0.0680424	6.47259e-05	-1.74462	-0.146413
26197016	chr1:26197016:T:C	3.53202e-09	-1.72189	-1.02068	6.36092e-05	-1.19798	-0.710456
26197055	chr1:26197055:G:A	4.02212e-08	0.887873	-1.19792	3.663e-05	-1.13051	-1.32981
26197091	chr1:26197091:A:G	2.36139e-08	0.38113	-1.22374	6.59227e-05	-0.833603	-1.0391
26197140	chr1:26197140:T:C	1.89172e-08	-1.63868e-10	-1.06437	0.000159348	-1.63868e-10	-0.990103
26197152	chr1:26197152:T:C	4.01866e-08	0.908747	-1.21965	3.71446e-05	-1.12031	-1.32606
26197153	chr1:26197153:G:A	4.10674e-08	0.863804	-1.15303	3.6066e-05	-1.14413	-1.33171
26197197	chr1:26197197:C:T	1.80872e-08	-1.63868e-10	-1.10924	0.000151439	-1.63868e-10	-1.04101
26197525	chr1:26197525:T:A	5.12799e-08	-1.63868e-10	-0.0671434	0.000188878	-1.63868e-10	-0.820089
26197587	chr1:26197587:G:A	1.47987e-08	-1.63868e-10	-1.3099	0.000113662	-1.63868e-10	-1.32796
26197893	chr1:26197893:G:A	1.45535e-08	-1.63868e-10	-1.32661	0.000128157	-1.63868e-10	-1.20794
26197910	chr1:26197910:A:G	8.28593e-08	1.50622	-1.09352	5.12728e-05	-0.804361	-1.31967
26198029	chr1:26198029:G:A	1.29299e-08	-0.171822	-1.27308	3.14992e-05	-1.46369	-1.14754
26198215	chr1:26198215:A:G	4.43984e-08	-1.63868e-10	-0.21124	0.000173713	-1.63868e-10	-0.903789
26198892	chr1:26198892:T:C	2.65012e-08	0.524249	-1.2515	3.17247e-05	-1.27263	-1.33147
26198994	chr1:26198994:A:T	1.53924e-08	-1.63868e-10	-1.27057	0.000113414	-1.63868e-10	-1.33015
26199068	chr1:26199068:A:G	3.21534e-08	-1.63868e-10	-0.533925	0.000250238	-1.63868e-10	-0.538778
26199148	chr1:26199148:A:G	1.44797e-08	-1.63868e-10	-1.3317	0.000122325	-1.63868e-10	-1.25451
26199176	chr1:26199176:A:G	4.79196e-08	-1.63868e-10	-0.134917	0.000179539	-1.63868e-10	-0.8708
26199364	chr1:26199364:G:A	3.05562e-09	-1.69926	-1.1882	2.51089e-05	-1.52411	-1.31386
26199381	chr1:26199381:C:T	2.13856e-08	-1.63868e-10	-0.941725	0.000166536	-1.63868e-10	-0.945982
26199726	chr1:26199726:C:T	1.38996e-07	-1.75168	2.68168	0.0017043	-0.893683	2.2734
26199884	chr1:26199884:G:A	1.11585e-08	-1.59224	-3.3421e-10	7.57361e-05	-1.73394	-3.3421e-10
26199948	chr1:26199948:A:G	4.00723e-08	0.744761	-1.05852	3.12727e-05	-1.30255	-1.31589
26200227	chr1:26200227:G:A	1.63216e-08	-1.63868e-10	-1.21195	0.000115417	-1.63868e-10	-1.31264
26200241	chr1:26200241:T:A	1.82045e-08	-1.10277	-3.3421e-10	9.0463e-05	-1.55625	-3.3421e-10
26200285	chr1:26200285:C:T	1.75884e-08	-1.63868e-10	-1.1372	0.000119761	-1.63868e-10	-1.27569
26200541	chr1:26200541:G:A	1.44802e-08	-1.63868e-10	-1.33166	0.000121952	-1.63868e-10	-1.25756
26200716	chr1:26200716:GGGCCTTA:G	2.87782e-09	-1.72955	-1.21786	3.34185e-05	-1.52301	-1.02907
26200764	chr1:26200764:G:A	2.90057e-09	-1.71721	-1.22232	3.20846e-05	-1.55615	-1.03666
26200769	chr1:26200769:A:G	2.88416e-09	-1.71913	-1.22608	3.20392e-05	-1.55146	-1.04277
26200813	chr1:26200813:T:C	2.8558e-09	-1.72444	-1.23065	3.22845e-05	-1.53759	-1.04901
26200819	chr1:26200819:C:G	3.72057e-09	-1.67683	-1.01374	4.07886e-05	-1.62641	-0.726376
26200834	chr1:26200834:G:A	3.63922e-08	-1.63868e-10	-0.410087	0.000221005	-1.63868e-10	-0.663005
26200877	chr1:26200877:T:C	1.50442e-08	-1.63868e-10	-1.29345	0.00012269	-1.63868e-10	-1.25153
26201149	chr1:26201149:C:G	1.65553e-08	-1.63868e-10	-1.19774	0.000116167	-1.63868e-10	-1.30617
26201208	chr1:26201208:T:C	7.48378e-09	-0.915818	-1.07589	9.28102e-05	-1.23337	-0.297268
26201292	chr1:26201292:G:A	2.34805e-08	-1.75327	0.905002	0.000272176	-1.07516	0.620416
26201318	chr1:26201318:A:C	4.49335e-09	-1.68994	-0.811907	4.16471e-05	-1.63684	-0.695118
26201319	chr1:26201319:G:A	4.52796e-09	-1.69135	-0.802823	4.20866e-05	-1.63657	-0.684887
26201393	chr1:26201393:G:A	2.02612e-07	1.86066	-0.553804	0.000147601	-0.316365	-0.750312
26201450	chr1:26201450:G:A	3.46259e-08	-1.63868e-10	-0.459839	0.000212165	-1.63868e-10	-0.703827
26201942	chr1:26201942:G:A	6.9693e-09	-1.29585	-0.767074	9.56926e-05	-1.22984	-0.270209
26202138	chr1:26202138:C:T	1.68753e-08	-1.63868e-10	-1.17859	0.000165554	-1.63868e-10	-0.951894
26202273	chr1:26202273:A:G	1.44818e-08	-1.63868e-10	-1.33155	0.000121671	-1.63868e-10	-1.25987
26202431	chr1:26202431:C:G	5.20792e-09	-1.21406	-1.1402	7.84915e-05	-0.805205	-0.892995
26202713	chr1:26202713:G:A	1.62698e-08	-1.63868e-10	-1.21513	0.00011822	-1.63868e-10	-1.28864
26202760	chr1:26202760:G:T	1.41324e-08	-1.35597	-3.3421e-10	7.73759e-05	-1.71252	-3.3421e-10
26203800	chr1:26203800:C:T	1.88631e-08	-1.63868e-10	-1.06724	0.000113552	-1.63868e-10	-1.32893
26203832	chr1:26203832:A:G	1.55489e-08	-1.63868e-10	-1.26045	0.000114112	-1.63868e-10	-1.32401
26204143	chr1:26204143:A:G	1.73289e-08	-1.63868e-10	-1.15207	0.00011358	-1.63868e-10	-1.32868
26204328	chr1:26204328:CT:C	3.60226e-09	-1.70237	-1.02051	2.13408e-05	-1.68922	-1.31135
26204543	chr1:26204543:C:T	1.16806e-05	5.71202	-0.35078	1.97415e-05	-1.75329	-1.32518
26204917	chr1:26204917:T:C	1.04867e-05	5.74466	-0.491238	1.96313e-05	-1.75278	-1.33129
26205066	chr1:26205066:G:A	1.60546e-08	-1.63868e-10	-1.22845	0.000129153	-1.63868e-10	-1.20019
26205104	chr1:26205104:T:C	1.53167e-08	-1.63868e-10	-1.2755	0.000113333	-1.63868e-10	-1.33086
26205237	chr1:26205237:A:C	9.79094e-09	-1.72298	-3.3421e-10	9.17171e-05	-1.54248	-3.3421e-10
26205252	chr1:26205252:T:C	1.50931e-08	-1.63868e-10	-1.2902	0.000113592	-1.63868e-10	-1.32857
26205453	chr1:26205453:G:A	1.56735e-08	-1.63868e-10	-1.25247	0.000115607	-1.63868e-10	-1.31099
26205465	chr1:26205465:T:A	8.19561e-06	5.55301	-0.546097	1.96319e-05	-1.75313	-1.33091
26205873	chr1:26205873:C:T	1.60319e-08	-1.63868e-10	-1.22986	0.000114541	-1.63868e-10	-1.32026
26206250	chr1:26206250:G:T	1.51354e-08	-1.63868e-10	-1.28741	0.000125593	-1.63868e-10	-1.22815
26206352	chr1:26206352:C:T	1.61557e-08	-1.63868e-10	-1.22217	0.000114262	-1.63868e-10	-1.3227
26206780	chr1:26206780:G:A	1.60906e-08	-1.63868e-10	-1.22621	0.00011442	-1.63868e-10	-1.32132
26207320	chr1:26207320:T:C	8.79826e-09	-0.66906	-1.16083	2.22136e-05	-1.69252	-1.26796
26207488	chr1:26207488:G:T	6.0611e-08	0.335152	-0.235118	7.69184e-05	-1.2441	-0.474345
26207632	chr1:26207632:G:A	1.48196e-08	-1.63868e-10	-1.30849	0.000131148	-1.63868e-10	-1.18487
26207641	chr1:26207641:C:T	1.9851e-07	-0.104957	1.39135	5.11974e-05	-1.39662	-0.728884
26207726	chr1:26207726:G:A	4.28272e-09	-1.7318	-0.818053	2.08952e-05	-1.7268	-1.29487
26208513	chr1:26208513:G:A	1.75372e-08	-1.63868e-10	-1.14012	0.000118651	-1.63868e-10	-1.285
26208655	chr1:26208655:G:A	4.3579e-09	-1.73661	-0.79584	2.09345e-05	-1.73148	-1.28831
26208852	chr1:26208852:G:A	1.56711e-08	-1.63868e-10	-1.25263	0.000115731	-1.63868e-10	-1.30992
26209351	chr1:26209351:A:C	1.59207e-08	-1.63868e-10	-1.23682	0.000114828	-1.63868e-10	-1.31776
26209386	chr1:26209386:G:C	1.57886e-08	-1.63868e-10	-1.24515	0.000115227	-1.63868e-10	-1.31429
26209650	chr1:26209650:G:A	3.78747e-09	-1.71802	-0.954728	2.13415e-05	-1.70858	-1.29196
26209897	chr1:26209897:C:T	1.57892e-08	-1.63868e-10	-1.24512	0.000113372	-1.63868e-10	-1.33052
26210088	chr1:26210088:T:TCAAGAACCACAGCTTTATC	1.56059e-08	-1.63868e-10	-1.25679	0.000115868	-1.63868e-10	-1.30874
26210164	chr1:26210164:C:T	1.55005e-08	-1.63868e-10	-1.26357	0.000116332	-1.63868e-10	-1.30475
26210168	chr1:26210168:A:G	1.55345e-08	-1.63868e-10	-1.26138	0.000116176	-1.63868e-10	-1.30608
26210197	chr1:26210197:C:T	1.55878e-08	-1.63868e-10	-1.25796	0.000115943	-1.63868e-10	-1.30809
26210379	chr1:26210379:G:A	1.6494e-08	-1.63868e-10	-1.20145	0.000159018	-1.63868e-10	-0.992171
26210561	chr1:26210561:G:A	1.55878e-08	-1.63868e-10	-1.25796	0.000115943	-1.63868e-10	-1.30809
26210637	chr1:26210637:AAC:A	1.13829e-05	5.81005	-0.474623	1.96246e-05	-1.75285	-1.33156
26210886	chr1:26210886:A:T	1.55849e-08	-1.63868e-10	-1.25814	0.000115953	-1.63868e-10	-1.30801
26211116	chr1:26211116:A:C	1.55412e-08	-1.63868e-10	-1.26095	0.000116148	-1.63868e-10	-1.30632
26211642	chr1:26211642:G:A	1.58607e-08	-1.63868e-10	-1.2406	0.00011337	-1.63868e-10	-1.33053
26211736	chr1:26211736:G:A	1.95284e-08	-1.03257	-3.3421e-10	0.000133558	-1.16666	-3.3421e-10
26211991	chr1:26211991:A:G	3.63035e-09	-1.73252	-0.982594	2.08235e-05	-1.72526	-1.29985
26212565	chr1:26212565:T:C	1.46086e-08	-1.63868e-10	-1.32284	0.000141051	-1.63868e-10	-1.11207
26212749	chr1:26212749:C:T	1.56203e-08	-1.63868e-10	-1.25587	0.000115823	-1.63868e-10	-1.30913
26212999	chr1:26212999:A:G	1.87362e-07	0.0288586	1.19974	3.72393e-05	-1.42699	-1.01684
26213258	chr1:26213258:T:C	9.80223e-06	5.67051	-0.484589	1.96193e-05	-1.75339	-1.33128
26213478	chr1:26213478:C:G	3.47653e-08	-1.63868e-10	-0.455821	0.000217357	-1.63868e-10	-0.679648
26213524	chr1:26213524:G:T	1.52474e-07	-0.0697511	1.0923	3.75299e-05	-1.38288	-1.05317
26213595	chr1:26213595:C:A	1.99973e-07	0.0518135	1.24193	4.43075e-05	-1.45327	-0.816768
26213802	chr1:26213802:T:TA	1.55164e-08	-1.63868e-10	-1.26254	0.000116237	-1.63868e-10	-1.30556
26213804	chr1:26213804:T:TTA	1.56123e-08	-1.63868e-10	-1.25638	0.000115838	-1.63868e-10	-1.309
26213865	chr1:26213865:G:T	1.35294e-05	6.13673	-0.628555	1.99714e-05	-1.74354	-1.32335
26214076	chr1:26214076:C:T	1.54004e-08	-1.63868e-10	-1.27005	0.000113278	-1.63868e-10	-1.33134
26214106	chr1:26214106:G:A	2.38161e-07	0.284634	1.18387	3.96823e-05	-1.53788	-0.842411
26214117	chr1:26214117:G:A	1.57763e-08	-1.63868e-10	-1.24593	0.000115252	-1.63868e-10	-1.31407
26214194	chr1:26214194:C:T	1.47653e-08	-1.63868e-10	-1.31216	0.000128688	-1.63868e-10	-1.2038
26214833	chr1:26214833:C:T	2.15932e-08	-0.932062	-3.3421e-10	8.6448e-05	-1.60165	-3.3421e-10
26214958	chr1:26214958:A:G	1.64672e-07	0.0981946	1.00132	3.83084e-05	-1.47209	-0.943432
26215005	chr1:26215005:T:C	1.56339e-08	-1.63868e-10	-1.255	0.000115774	-1.63868e-10	-1.30955
26215019	chr1:26215019:A:T	1.45291e-08	-1.63868e-10	-1.32829	0.000117542	-1.63868e-10	-1.2944
26215289	chr1:26215289:C:T	1.83456e-08	-1.63868e-10	-1.09505	0.000120023	-1.63868e-10	-1.2735
26215762	chr1:26215762:G:A	1.88174e-07	-0.0130905	1.24601	3.85982e-05	-1.40866	-0.99932
26215772	chr1:26215772:A:G	2.27987e-07	0.194873	1.22997	4.16917e-05	-1.50842	-0.822469
26216081	chr1:26216081:G:A	1.05132e-05	5.77171	-0.51577	1.96296e-05	-1.75308	-1.33107
26216167	chr1:26216167:G:A	2.03135e-08	-1.63868e-10	-0.993156	0.000113779	-1.63868e-10	-1.32693
26216323	chr1:26216323:T:C	1.81306e-08	-1.63868e-10	-1.10684	0.000120778	-1.63868e-10	-1.26723
26216455	chr1:26216455:C:T	1.83102e-07	0.0103925	1.19521	3.75111e-05	-1.41939	-1.01716
26216606	chr1:26216606:T:A	4.14883e-09	-1.74915	-0.832464	2.04143e-05	-1.74654	-1.29842
26216769	chr1:26216769:T:C	2.42857e-08	-1.63868e-10	-0.814553	0.000148522	-1.63868e-10	-1.06046
26216834	chr1:26216834:C:T	1.58479e-08	-1.63868e-10	-1.2414	0.000150214	-1.63868e-10	-1.04913
26217139	chr1:26217139:C:T	1.52222e-08	-1.63868e-10	-1.28169	0.000113435	-1.63868e-10	-1.32996
26217466	chr1:26217466:G:A	1.917e-08	-1.63868e-10	-1.0511	0.000116124	-1.63868e-10	-1.30654
26217638	chr1:26217638:G:A	1.35171e-07	0.0903965	0.811705	3.59172e-05	-1.48285	-0.997123
26218151	chr1:26218151:C:T	1.90499e-07	2.39671	-1.15151	3.5917e-05	-1.61091	-0.869071
26218494	chr1:26218494:C:G	1.53855e-08	-1.63868e-10	-1.27102	0.000117207	-1.63868e-10	-1.29725
26218756	chr1:26218756:A:G	1.00191e-05	5.73105	-0.523245	1.96795e-05	-1.75338	-1.32823
26218786	chr1:26218786:T:C	2.39302e-07	0.272321	1.20096	4.01916e-05	-1.53072	-0.836814
26219373	chr1:26219373:T:C	6.74254e-09	-1.07315	-1.02286	2.53547e-05	-1.50377	-1.32446
26219374	chr1:26219374:G:A	4.10985e-09	-1.7499	-0.84116	2.0316e-05	-1.74764	-1.30214
26219513	chr1:26219513:G:A	1.65947e-08	-1.63868e-10	-1.19536	0.000114401	-1.63868e-10	-1.32148
26219740	chr1:26219740:A:T	9.46545e-06	5.78663	-0.635664	1.99226e-05	-1.75314	-1.3162
26219787	chr1:26219787:G:A	1.50451e-08	-1.63868e-10	-1.29339	0.000119689	-1.63868e-10	-1.27629
26219841	chr1:26219841:C:T	1.56707e-08	-1.63868e-10	-1.25265	0.000113261	-1.63868e-10	-1.3315
26219945	chr1:26219945:C:T	1.10784e-08	-1.59944	-3.3421e-10	9.08642e-05	-1.55182	-3.3421e-10
26220552	chr1:26220552:G:A	2.60423e-07	0.327011	1.23085	4.0008e-05	-1.54826	-0.823855
26220603	chr1:26220603:G:T	1.51723e-08	-1.63868e-10	-1.28497	0.000118628	-1.63868e-10	-1.2852
26220624	chr1:26220624:T:C	2.05074e-08	-1.63868e-10	-0.983657	0.000117778	-1.63868e-10	-1.29239
26220688	chr1:26220688:C:T	1.36798e-05	6.10607	-0.586838	1.98888e-05	-1.74819	-1.32285
26220690	chr1:26220690:C:T	1.54754e-08	-1.63868e-10	-1.26519	0.000116602	-1.63868e-10	-1.30243
26220825	chr1:26220825:G:C	2.73156e-07	0.326421	1.27918	4.09161e-05	-1.54745	-0.802217
26220895	chr1:26220895:C:T	1.96517e-08	-1.63868e-10	-1.02628	0.000117531	-1.63868e-10	-1.29449
26221001	chr1:26221001:A:G	1.60081e-07	-0.00972497	1.08096	3.64386e-05	-1.40329	-1.06227
26221401	chr1:26221401:T:A	1.89334e-08	-1.63868e-10	-1.06351	0.000118429	-1.63868e-10	-1.28688
26221538	chr1:26221538:G:C	1.12246e-05	5.83678	-0.515359	1.96796e-05	-1.75285	-1.32876
26221564	chr1:26221564:A:C	3.781e-09	-1.75315	-0.921301	1.9989e-05	-1.75015	-1.31586
26221634	chr1:26221634:G:T	1.88639e-08	-1.63868e-10	-1.06719	0.000118568	-1.63868e-10	-1.28571
26221635	chr1:26221635:A:T	1.8593e-08	-1.63868e-10	-1.08166	0.000119364	-1.63868e-10	-1.27902
26221730	chr1:26221730:G:A	9.32809e-06	5.71594	-0.579599	1.97674e-05	-1.75337	-1.32378
26221771	chr1:26221771:A:G	2.62912e-07	0.274662	1.29272	4.18594e-05	-1.52991	-0.796966
26221799	chr1:26221799:T:C	1.80511e-08	-1.63868e-10	-1.11124	0.00011338	-1.63868e-10	-1.33044
26221871	chr1:26221871:C:T	2.86526e-07	0.362669	1.29072	4.06889e-05	-1.55819	-0.797049
26221986	chr1:26221986:A:C	2.65549e-07	0.336309	1.24105	4.01149e-05	-1.55008	-0.819363
26222489	chr1:26222489:C:T	1.5125e-08	-1.63868e-10	-1.28809	0.000118952	-1.63868e-10	-1.28247
26222530	chr1:26222530:A:T	3.47691e-08	-1.63868e-10	-0.455714	0.000207204	-1.63868e-10	-0.727485
26222536	chr1:26222536:T:C	2.49288e-07	0.358149	1.15602	3.84183e-05	-1.5565	-0.856156
26222908	chr1:26222908:C:T	4.12897e-09	-1.75308	-0.833336	2.02596e-05	-1.75227	-1.3003
26223019	chr1:26223019:T:A	1.07734e-08	-1.62737	-3.3421e-10	7.43257e-05	-1.75273	-3.3421e-10
26223146	chr1:26223146:G:A	2.51492e-07	0.29598	1.22699	4.03954e-05	-1.53671	-0.825763
26223302	chr1:26223302:G:A	1.95265e-08	-1.63868e-10	-1.03267	0.000199872	-1.63868e-10	-0.763514
26223325	chr1:26223325:G:A	2.43827e-07	0.279135	1.21288	4.03535e-05	-1.53175	-0.831763
26223498	chr1:26223498:G:A	2.50124e-07	0.534201	0.983315	3.47649e-05	-1.60725	-0.905327
26223887	chr1:26223887:C:T	2.81095e-08	-0.668335	-3.3421e-10	0.000411283	-0.0419104	-3.3421e-10
26224136	chr1:26224136:G:A	4.39909e-09	-1.72728	-0.795765	2.64351e-05	-1.71331	-1.07319
26224986	chr1:26224986:G:C	2.59248e-07	0.282764	1.27058	4.13184e-05	-1.53292	-0.806967
26225396	chr1:26225396:GGGGGACTGCGGTGCT:G	3.45908e-08	-1.63868e-10	-0.460854	0.000412965	-1.63868e-10	-0.037827
26225747	chr1:26225747:G:A	3.77501e-09	-1.75296	-0.923075	1.98633e-05	-1.75205	-1.32026
26225821	chr1:26225821:A:G	1.86424e-08	-1.63868e-10	-1.07901	0.000119281	-1.63868e-10	-1.27971
26226320	chr1:26226320:C:A	3.25122e-08	-1.63868e-10	-0.522827	0.000195515	-1.63868e-10	-0.785552
26226323	chr1:26226323:G:T	1.5366e-08	-1.63868e-10	-1.27228	0.00011724	-1.63868e-10	-1.29697
26226340	chr1:26226340:C:T	1.9031e-07	0.270949	0.973262	3.64466e-05	-1.52971	-0.935629
26226430	chr1:26226430:T:C	8.59419e-08	-0.870167	1.3194	0.000206759	-0.974982	0.245344
26226474	chr1:26226474:T:C	1.70247e-07	0.22476	0.908047	3.60234e-05	-1.5148	-0.96222
26226996	chr1:26226996:A:G	1.92708e-07	0.24596	1.01077	3.72838e-05	-1.52151	-0.92112
26227519	chr1:26227519:A:C	1.49362e-08	-1.63868e-10	-1.30065	0.000120833	-1.63868e-10	-1.26678
26227605	chr1:26227605:C:G	2.06805e-07	0.255065	1.07227	3.8151e-05	-1.52479	-0.894852
26227943	chr1:26227943:C:T	1.8778e-07	0.264045	0.966782	3.64128e-05	-1.52763	-0.93864
26227957	chr1:26227957:G:A	1.88838e-08	-1.63868e-10	-1.06614	0.000113236	-1.63868e-10	-1.33171
26228368	chr1:26228368:A:G	1.47862e-08	-1.63868e-10	-1.31075	0.000113299	-1.63868e-10	-1.33116
26228630	chr1:26228630:G:C	6.35388e-09	-0.868519	-1.28686	2.00229e-05	-1.73287	-1.33144
26228957	chr1:26228957:G:A	1.48584e-08	-1.63868e-10	-1.30588	0.000121858	-1.63868e-10	-1.25833
26229288	chr1:26229288:C:G	1.00065e-07	-0.353025	0.954403	7.08609e-05	-1.31338	-0.487091
26229384	chr1:26229384:G:T	1.47774e-08	-1.63868e-10	-1.31134	0.000128891	-1.63868e-10	-1.20223
26229525	chr1:26229525:A:G	1.7175e-07	0.521675	0.619925	2.90147e-05	-1.59586	-1.09753
26229680	chr1:26229680:G:A	1.50688e-08	-1.63868e-10	-1.29182	0.000126415	-1.63868e-10	-1.22162
26229794	chr1:26229794:T:A	5.22472e-09	-1.2148	-1.13624	2.79481e-05	-1.40221	-1.32863
26229894	chr1:26229894:A:C	8.53354e-06	5.74588	-0.698564	2.00898e-05	-1.75339	-1.30759
26230216	chr1:26230216:G:A	1.96221e-08	-1.63868e-10	-1.02779	0.000114165	-1.63868e-10	-1.32355
26230260	chr1:26230260:T:C	1.6665e-08	-1.63868e-10	-1.19113	0.00012986	-1.63868e-10	-1.19473
26230295	chr1:26230295:C:T	1.81656e-08	-1.63868e-10	-1.10491	0.000114648	-1.63868e-10	-1.31933
26230380	chr1:26230380:G:C	1.91148e-08	-1.63868e-10	-1.05398	0.000113734	-1.63868e-10	-1.32733
26230442	chr1:26230442:C:T	3.11935e-08	-1.63868e-10	-0.564234	0.000188033	-1.63868e-10	-0.824573
26230741	chr1:26230741:T:C	3.05645e-08	-1.63868e-10	-0.584601	0.000354782	-1.63868e-10	-0.189689
26230811	chr1:26230811:T:C	6.03062e-08	-0.176709	0.271702	4.10319e-05	-1.41964	-0.927197
26230987	chr1:26230987:G:A	1.55731e-08	-1.63868e-10	-1.25889	0.000113237	-1.63868e-10	-1.33171
26231101	chr1:26231101:G:A	1.52363e-08	-1.63868e-10	-1.28076	0.000118196	-1.63868e-10	-1.28885
26231468	chr1:26231468:A:G	1.34412e-08	-1.40612	-3.3421e-10	7.59363e-05	-1.7313	-3.3421e-10
26231659	chr1:26231659:T:C	1.70241e-08	-1.16981	-3.3421e-10	0.000229756	-0.624173	-3.3421e-10
26232046	chr1:26232046:G:C	1.01818e-07	0.225264	0.393485	2.9475e-05	-1.50884	-1.1688
26232196	chr1:26232196:T:C	1.77509e-08	-1.63868e-10	-1.12801	0.000123674	-1.63868e-10	-1.24354
26232582	chr1:26232582:T:C	9.50563e-09	-1.75256	-3.3421e-10	9.01721e-05	-1.55947	-3.3421e-10
26232815	chr1:26232815:G:T	1.68081e-07	2.34367	-1.22366	3.16668e-05	-1.61786	-0.988063
26233233	chr1:26233233:G:A	1.09156e-05	5.9181	-0.6246	2.00009e-05	-1.7521	-1.31332
26233266	chr1:26233266:C:CT	1.4895e-08	-1.63868e-10	-1.30342	0.00011361	-1.63868e-10	-1.32842
26233469	chr1:26233469:T:C	1.55411e-08	-1.63868e-10	-1.26095	0.000113242	-1.63868e-10	-1.33166
26233560	chr1:26233560:C:G	1.75368e-08	-1.63868e-10	-1.14014	0.000124609	-1.63868e-10	-1.23601
26233678	chr1:26233678:T:C	2.21592e-08	-0.293494	-0.612694	3.07766e-05	-1.33338	-1.30105
26233965	chr1:26233965:A:G	3.56761e-08	-1.63868e-10	-0.42996	0.000200784	-1.63868e-10	-0.75896
26233990	chr1:26233990:C:A	1.14123e-05	5.93484	-0.596832	1.99212e-05	-1.75181	-1.31759
26234145	chr1:26234145:G:T	1.06868e-08	-1.63544	-3.3421e-10	7.98881e-05	-1.68056	-3.3421e-10
26234243	chr1:26234243:A:G	1.55322e-08	-1.63868e-10	-1.26153	0.000113241	-1.63868e-10	-1.33168
26234254	chr1:26234254:G:A	3.85799e-09	-1.7165	-0.937792	2.41686e-05	-1.70067	-1.17547
26234454	chr1:26234454:C:G	1.64536e-08	-1.63868e-10	-1.2039	0.000114082	-1.63868e-10	-1.32427
26234471	chr1:26234471:C:T	1.44915e-07	0.181611	0.790093	3.46351e-05	-1.49479	-1.02154
26234749	chr1:26234749:G:A	9.56941e-09	-1.74587	-3.3421e-10	8.44507e-05	-1.62502	-3.3421e-10
26234878	chr1:26234878:G:A	2.83389e-08	-0.660207	-3.3421e-10	0.000415805	-0.0309747	-3.3421e-10
26235268	chr1:26235268:C:T	1.58982e-08	-1.63868e-10	-1.23823	0.000116054	-1.63868e-10	-1.30714
26235310	chr1:26235310:A:G	1.47328e-08	-1.31437	-3.3421e-10	8.0696e-05	-1.6705	-3.3421e-10
26235813	chr1:26235813:C:A	1.13265e-05	6.04494	-0.714483	2.03915e-05	-1.75109	-1.29499
26236270	chr1:26236270:T:C	2.02e-08	-1.63868e-10	-0.998759	0.000120841	-1.63868e-10	-1.26671
26236408	chr1:26236408:C:T	2.25113e-08	-1.63868e-10	-0.890424	0.00011324	-1.63868e-10	-1.33168
26237174	chr1:26237174:G:A	1.53275e-08	-1.27479	-3.3421e-10	8.21578e-05	-1.65255	-3.3421e-10
26237359	chr1:26237359:T:G	1.47577e-08	-0.690611	-0.622064	2.87879e-05	-1.69441	-1.00683
26237621	chr1:26237621:T:C	1.5996e-08	-1.63868e-10	-1.2321	0.000139314	-1.63868e-10	-1.12446
26238153	chr1:26238153:C:CT	1.59253e-08	-1.63868e-10	-1.23653	0.000113369	-1.63868e-10	-1.33055
26238347	chr1:26238347:C:T	1.16242e-06	2.08236	0.971456	3.19239e-05	-1.58901	-1.00883
26238415	chr1:26238415:C:T	1.70781e-08	-1.63868e-10	-1.16664	0.000156711	-1.63868e-10	-1.00679
26239174	chr1:26239174:G:A	1.74833e-08	-1.63868e-10	-1.1432	0.000125047	-1.63868e-10	-1.2325
26239551	chr1:26239551:CATGTTGGTCAGGCTGGTCTCGAACTCCTGACCTCAGTTGATCTGCCCGCCTTGGCCTCCCAAA:C	1.45382e-08	-1.63868e-10	-1.32766	0.000147535	-1.63868e-10	-1.06713
26239696	chr1:26239696:G:A	7.9354e-08	0.46504	-0.0955627	9.80948e-05	-1.13091	-0.344342
26240194	chr1:26240194:A:G	1.77961e-08	-1.63868e-10	-1.12547	0.000123595	-1.63868e-10	-1.24418
26240275	chr1:26240275:C:T	1.44955e-08	-1.63868e-10	-1.3306	0.000116484	-1.63868e-10	-1.30343
26240553	chr1:26240553:A:G	1.37708e-06	2.04958	1.1737	3.47511e-05	-1.58246	-0.930518
26240751	chr1:26240751:C:T	1.29229e-05	6.07653	-0.614214	2.0008e-05	-1.75063	-1.31443
26241446	chr1:26241446:A:G	1.28243e-06	2.04284	1.10923	3.39067e-05	-1.58106	-0.956521
26241674	chr1:26241674:A:G	1.16579e-06	2.06236	0.994353	3.23043e-05	-1.58605	-0.999938
26242207	chr1:26242207:A:G	1.31686e-06	2.11129	1.06727	3.2889e-05	-1.59524	-0.972811
26242421	chr1:26242421:G:A	1.17461e-06	1.97792	1.08633	3.40813e-05	-1.56698	-0.965463
26242435	chr1:26242435:G:A	8.70468e-07	1.5676	1.19699	5.8173e-05	-1.50527	-0.492504
26242976	chr1:26242976:T:C	1.4548e-08	-1.63868e-10	-1.32699	0.000122054	-1.63868e-10	-1.25673
26242988	chr1:26242988:C:T	1.59208e-08	-1.63868e-10	-1.23681	0.000115971	-1.63868e-10	-1.30785
26243120	chr1:26243120:G:A	1.61078e-08	-1.63868e-10	-1.22514	0.000114917	-1.63868e-10	-1.31698
26243194	chr1:26243194:G:A	1.45529e-08	-1.63868e-10	-1.32665	0.000129667	-1.63868e-10	-1.19622
26243277	chr1:26243277:T:C	1.26583e-08	-1.46613	-3.3421e-10	7.88042e-05	-1.69422	-3.3421e-10
26243330	chr1:26243330:G:A	1.12568e-06	1.95303	1.06867	3.40394e-05	-1.56134	-0.972328
26243499	chr1:26243499:C:A	9.25202e-06	5.97313	-0.844979	2.11285e-05	-1.75222	-1.25835
26243518	chr1:26243518:G:A	7.9951e-07	1.48641	1.19315	5.93207e-05	-1.48346	-0.494771
26243770	chr1:26243770:C:T	1.46317e-08	-1.63868e-10	-1.32125	0.000125431	-1.63868e-10	-1.22944
26244253	chr1:26244253:G:A	1.57992e-08	-1.63868e-10	-1.24448	0.000116464	-1.63868e-10	-1.3036
26244371	chr1:26244371:G:A	3.35239e-08	-1.63868e-10	-0.492185	0.000210677	-1.63868e-10	-0.710866
26244502	chr1:26244502:T:A	8.30801e-06	5.71707	-0.696537	2.01037e-05	-1.75329	-1.30699
26244992	chr1:26244992:C:T	2.8243e-08	-1.63868e-10	-0.663597	0.000173926	-1.63868e-10	-0.902561
26245320	chr1:26245320:A:G	1.74547e-08	-1.63868e-10	-1.14484	0.000125362	-1.63868e-10	-1.22998
26245463	chr1:26245463:C:T	1.57374e-08	-1.63868e-10	-1.2484	0.000113336	-1.63868e-10	-1.33084
26245484	chr1:26245484:A:G	1.02429e-08	-0.839698	-0.838155	2.00712e-05	-1.73936	-1.32254
26245738	chr1:26245738:C:T	1.4487e-08	-1.63868e-10	-1.33119	0.00013657	-1.63868e-10	-1.14436
26246477	chr1:26246477:T:C	1.55346e-08	-1.63868e-10	-1.26137	0.000113704	-1.63868e-10	-1.32759
26246532	chr1:26246532:G:A	1.16039e-06	2.04006	1.012	3.27209e-05	-1.58003	-0.993148
26246726	chr1:26246726:CT:C	1.52563e-08	-1.71028	0.430829	0.000111174	-1.52002	0.169928
26247150	chr1:26247150:T:C	1.45059e-08	-1.63868e-10	-1.32989	0.000134301	-1.63868e-10	-1.16111
26247476	chr1:26247476:T:C	1.54431e-08	-1.63868e-10	-1.26728	0.00011324	-1.63868e-10	-1.33168
26247786	chr1:26247786:C:T	1.45533e-08	-1.63868e-10	-1.32663	0.000129586	-1.63868e-10	-1.19685
26247822	chr1:26247822:GT:G	1.79827e-08	-1.63868e-10	-1.11503	0.000122376	-1.63868e-10	-1.25409
26247839	chr1:26247839:G:A	1.28907e-06	2.09107	1.06616	3.30278e-05	-1.59088	-0.972962
26247941	chr1:26247941:G:T	1.71621e-08	-0.834418	-0.32732	2.26761e-05	-1.73893	-1.20095
26248067	chr1:26248067:A:G	1.55701e-08	-1.63868e-10	-1.25909	0.000113248	-1.63868e-10	-1.33161
26248171	chr1:26248171:A:AC	1.87048e-08	-1.63868e-10	-1.07566	0.000115486	-1.63868e-10	-1.31204
26248173	chr1:26248173:T:A	1.86302e-08	-1.63868e-10	-1.07966	0.000115357	-1.63868e-10	-1.31316
26248872	chr1:26248872:A:G	1.58115e-08	-1.63868e-10	-1.2437	0.000149727	-1.63868e-10	-1.05238
26248927	chr1:26248927:C:T	1.48092e-08	-1.63868e-10	-1.3092	0.000120571	-1.63868e-10	-1.26896
26249032	chr1:26249032:A:G	1.157e-06	1.98245	1.0667	3.37993e-05	-1.56755	-0.973199
26249167	chr1:26249167:C:T	1.54745e-08	-1.63868e-10	-1.26525	0.000113237	-1.63868e-10	-1.33171
26249204	chr1:26249204:T:C	1.66243e-08	-1.63868e-10	-1.19358	0.000130398	-1.63868e-10	-1.1906
26249343	chr1:26249343:A:G	1.21425e-06	2.02714	1.0703	3.35178e-05	-1.57743	-0.971687
26249448	chr1:26249448:G:A	1.21923e-06	2.00996	1.09157	3.39278e-05	-1.57354	-0.963421
26249541	chr1:26249541:A:G	1.66222e-08	-1.63868e-10	-1.1937	0.000130461	-1.63868e-10	-1.19012
26249953	chr1:26249953:A:G	1.58099e-08	-1.63868e-10	-1.24381	0.000116414	-1.63868e-10	-1.30404
26250165	chr1:26250165:CAG:C	1.01849e-08	-0.835582	-0.847953	2.00538e-05	-1.73888	-1.3239
26250893	chr1:26250893:A:G	1.1853e-08	-1.53186	-3.3421e-10	8.10439e-05	-1.6662	-3.3421e-10
26251091	chr1:26251091:C:T	1.45059e-08	-1.63868e-10	-1.32988	0.000132458	-1.63868e-10	-1.17493
26252036	chr1:26252036:C:T	5.74713e-06	5.25268	-0.600665	2.00089e-05	-1.74799	-1.31702
26252251	chr1:26252251:G:T	5.25939e-08	-0.0418417	-3.3421e-10	8.49889e-05	-1.61867	-3.3421e-10
26252314	chr1:26252314:C:T	3.5779e-06	4.91326	-0.735169	2.06292e-05	-1.73503	-1.29946
26252915	chr1:26252915:C:T	1.45061e-08	-1.63868e-10	-1.32987	0.000132437	-1.63868e-10	-1.17508
26253070	chr1:26253070:T:C	1.48325e-08	-0.70638	-0.60124	2.90591e-05	-1.69803	-0.993827
26253145	chr1:26253145:A:G	1.06318e-08	-1.64059	-3.3421e-10	9.20175e-05	-1.53921	-3.3421e-10
26254299	chr1:26254299:C:T	1.35656e-08	-0.165066	-1.23184	2.93024e-05	-1.70987	-0.973646
26254336	chr1:26254336:T:C	1.82195e-08	-1.63868e-10	-1.10195	0.000114405	-1.63868e-10	-1.32144
26254446	chr1:26254446:T:G	3.69816e-06	4.99861	-0.787459	2.08156e-05	-1.73955	-1.28594
26254864	chr1:26254864:T:A	2.30315e-08	-1.63868e-10	-0.86758	0.000116357	-1.63868e-10	-1.30453
26255490	chr1:26255490:G:A	2.20741e-08	-1.63868e-10	-0.910038	0.000115012	-1.63868e-10	-1.31616
26255600	chr1:26255600:G:A	8.14514e-08	-0.831715	1.22728	0.000127984	-1.57357	0.364288
26256220	chr1:26256220:G:A	1.28073e-06	2.06348	1.08726	3.34724e-05	-1.58536	-0.965111
26256222	chr1:26256222:C:T	1.35873e-06	2.06977	1.14009	3.41333e-05	-1.58663	-0.944285
26256746	chr1:26256746:G:A	1.48052e-08	-1.63868e-10	-1.30947	0.000140049	-1.63868e-10	-1.1192
26257087	chr1:26257087:C:T	1.4392e-06	2.02845	1.23895	3.58383e-05	-1.57791	-0.904267
26257122	chr1:26257122:G:A	5.45929e-09	-1.23388	-1.07325	3.13841e-05	-1.75289	-0.862001
26257169	chr1:26257169:G:A	1.83771e-08	-0.824065	-0.269272	2.31931e-05	-1.73761	-1.17973
26257190	chr1:26257190:T:C	1.68777e-08	-1.63868e-10	-1.17845	0.000128598	-1.63868e-10	-1.2045
26257360	chr1:26257360:A:G	1.4655e-08	-1.63868e-10	-1.31966	0.000125205	-1.63868e-10	-1.23123
26257377	chr1:26257377:A:C	1.44907e-08	-1.63868e-10	-1.33094	0.000134041	-1.63868e-10	-1.16304
26257507	chr1:26257507:T:C	1.71461e-08	-1.63868e-10	-1.16267	0.000126857	-1.63868e-10	-1.21813
26257564	chr1:26257564:G:A	2.28943e-08	-1.63868e-10	-0.873554	0.000115849	-1.63868e-10	-1.3089
26257653	chr1:26257653:C:A	1.54003e-08	-1.63868e-10	-1.27005	0.000113962	-1.63868e-10	-1.32532
26257840	chr1:26257840:G:A	2.29499e-08	-1.63868e-10	-0.871129	0.000115915	-1.63868e-10	-1.30833
26257860	chr1:26257860:T:C	1.56674e-08	-1.63868e-10	-1.25286	0.000117034	-1.63868e-10	-1.29872
26257910	chr1:26257910:G:A	2.36194e-08	-1.63868e-10	-0.842374	0.000116708	-1.63868e-10	-1.30152
26258542	chr1:26258542:TA:T	1.1769e-06	1.9477	1.1185	3.47411e-05	-1.5602	-0.95307
26258566	chr1:26258566:A:G	1.44975e-08	-1.63868e-10	-1.33047	0.000135111	-1.63868e-10	-1.15509
26258640	chr1:26258640:A:G	1.63244e-08	-0.689695	-0.522086	3.08363e-05	-1.69384	-0.938658
26259676	chr1:26259676:G:T	3.09594e-08	-1.63868e-10	-0.571764	0.000179762	-1.63868e-10	-0.869559
26260547	chr1:26260547:A:T	1.68964e-08	-1.63868e-10	-1.17734	0.000128527	-1.63868e-10	-1.20505
26261630	chr1:26261630:C:G	1.01358e-08	-1.68837	-3.3421e-10	9.87564e-05	-1.46853	-3.3421e-10
26261773	chr1:26261773:T:C	1.54628e-08	-1.63868e-10	-1.26601	0.000113237	-1.63868e-10	-1.33171
26262180	chr1:26262180:G:A	9.00354e-09	-0.932011	-0.874813	1.97986e-05	-1.74897	-1.32661
26262239	chr1:26262239:G:A	4.69852e-06	5.20269	-0.752125	2.06967e-05	-1.74638	-1.28483
26262300	chr1:26262300:C:G	1.47457e-08	-1.63868e-10	-1.31349	0.000121117	-1.63868e-10	-1.26443
26262335	chr1:26262335:G:A	1.7886e-08	-0.830765	-0.289658	2.3042e-05	-1.73848	-1.1854
26262699	chr1:26262699:C:T	1.5971e-08	-1.63868e-10	-1.23367	0.000152249	-1.63868e-10	-1.03568
26262938	chr1:26262938:T:C	1.55825e-08	-1.63868e-10	-1.25829	0.000113251	-1.63868e-10	-1.33158
26263145	chr1:26263145:A:G	1.36659e-06	2.11328	1.10235	3.33234e-05	-1.59555	-0.959381
26263207	chr1:26263207:T:A	1.22856e-06	2.09585	1.01331	3.23066e-05	-1.59203	-0.993893
26263617	chr1:26263617:G:A	1.55738e-08	-1.63868e-10	-1.25886	0.000113249	-1.63868e-10	-1.3316
26263691	chr1:26263691:G:A	1.49661e-06	2.24765	1.05887	3.19399e-05	-1.62117	-0.976169
26263807	chr1:26263807:C:T	2.35162e-08	-1.63868e-10	-0.846751	0.000116943	-1.63868e-10	-1.2995
26263875	chr1:26263875:A:C	9.8132e-09	-1.72071	-3.3421e-10	0.000110449	-1.35663	-3.3421e-10
26264110	chr1:26264110:A:G	1.02278e-08	-0.812298	-0.867033	2.00783e-05	-1.73583	-1.32572
26264685	chr1:26264685:C:A	3.17201e-08	-1.63868e-10	-0.547493	0.000191567	-1.63868e-10	-0.805955
26264764	chr1:26264764:A:G	1.1649e-06	2.05978	0.996172	3.23228e-05	-1.58498	-1.00044
26265145	chr1:26265145:G:A	3.73892e-06	5.13417	-0.912061	2.18883e-05	-1.74444	-1.23079
26265336	chr1:26265336:C:T	1.60338e-08	-1.22975	-3.3421e-10	8.39535e-05	-1.63093	-3.3421e-10
26265352	chr1:26265352:CAATT:C	3.02341e-08	-1.63868e-10	-0.595472	0.000183181	-1.63868e-10	-0.850715
26265565	chr1:26265565:T:C	3.33155e-08	-1.63868e-10	-0.498418	0.000199443	-1.63868e-10	-0.765662
26265701	chr1:26265701:T:C	1.55719e-08	-1.63868e-10	-1.25897	0.000113248	-1.63868e-10	-1.33161
26266103	chr1:26266103:G:A	1.55758e-08	-1.63868e-10	-1.25872	0.000113249	-1.63868e-10	-1.3316
26266223	chr1:26266223:G:T	1.67943e-06	2.22518	1.19658	3.38771e-05	-1.61582	-0.922628
26266380	chr1:26266380:C:T	1.2931e-06	2.249	0.911354	4.1567e-05	-1.66646	-0.667427
26266548	chr1:26266548:G:A	1.51394e-08	-1.63868e-10	-1.28714	0.000139982	-1.63868e-10	-1.11968
26266587	chr1:26266587:T:G	1.53946e-08	-1.63868e-10	-1.27042	0.00014907	-1.63868e-10	-1.05678
26266708	chr1:26266708:A:G	9.92494e-09	-1.70939	-3.3421e-10	0.000101294	-1.44316	-3.3421e-10
26267012	chr1:26267012:T:C	1.46235e-08	-0.399413	-0.9224	2.27003e-05	-1.60846	-1.33036
26267139	chr1:26267139:G:A	9.93889e-09	-1.70799	-3.3421e-10	0.000101644	-1.43971	-3.3421e-10
26267169	chr1:26267169:G:C	6.50135e-08	-1.63868e-10	0.170153	0.000327497	-1.63868e-10	-0.269713
26267216	chr1:26267216:TACTC:T	9.21082e-08	0.518521	-3.3421e-10	0.000177359	-0.883017	-3.3421e-10
26267353	chr1:26267353:CAG:C	2.76478e-06	2.90082	1.01945	2.85401e-05	-1.72086	-0.989016
26268395	chr1:26268395:C:CTG	1.55758e-08	-1.63868e-10	-1.25872	0.000113249	-1.63868e-10	-1.3316
26269156	chr1:26269156:C:G	1.50969e-08	-0.403496	-0.886455	2.27255e-05	-1.60976	-1.32794
26269244	chr1:26269244:C:T	3.33137e-08	-1.63868e-10	-0.498475	0.000199438	-1.63868e-10	-0.765687
26269589	chr1:26269589:G:A	2.68037e-06	2.92434	0.964928	2.78667e-05	-1.72278	-1.01098
26270027	chr1:26270027:T:C	1.68264e-08	-1.63868e-10	-1.18149	0.000128815	-1.63868e-10	-1.20282
26270065	chr1:26270065:C:T	3.27793e-08	-0.514646	-3.3421e-10	0.000105083	-1.40644	-3.3421e-10
26270083	chr1:26270083:G:A	2.15802e-08	-1.63868e-10	-0.932666	0.000114673	-1.63868e-10	-1.3191
26270123	chr1:26270123:G:A	1.78349e-06	2.30512	1.17677	4.80233e-05	-1.67469	-0.514818
26270218	chr1:26270218:G:A	4.89815e-06	5.3922	-0.900026	2.15993e-05	-1.75122	-1.23731
26270238	chr1:26270238:A:G	1.44875e-08	-1.63868e-10	-1.33115	0.000113978	-1.63868e-10	-1.32519
26270586	chr1:26270586:T:C	5.01673e-08	-1.63868e-10	-0.0890798	0.0012505	-1.63868e-10	1.07011
26270595	chr1:26270595:C:A	2.7091e-06	3.01462	0.885309	2.68992e-05	-1.72959	-1.0395
26270653	chr1:26270653:G:A	4.67311e-06	5.35626	-0.91112	2.17296e-05	-1.75055	-1.23197
26270698	chr1:26270698:G:A	2.56473e-06	2.93086	0.914303	2.73351e-05	-1.72328	-1.02974
26270944	chr1:26270944:G:A	1.68871e-08	-1.63868e-10	-1.17789	0.00012852	-1.63868e-10	-1.20511
26270953	chr1:26270953:C:G	1.56732e-08	-1.63868e-10	-1.25249	0.000113549	-1.63868e-10	-1.32895
26271181	chr1:26271181:C:T	1.10004e-08	-1.60651	-3.3421e-10	7.77476e-05	-1.70772	-3.3421e-10
26271182	chr1:26271182:G:A	3.10874e-09	-1.71544	-1.15478	3.33404e-05	-1.73284	-0.821579
26271290	chr1:26271290:C:T	2.91359e-06	2.98039	0.992307	2.80294e-05	-1.7272	-1.00074
26271790	chr1:26271790:T:C	4.23169e-09	-1.28336	-1.27848	2.94274e-05	-1.40801	-1.27125
26271885	chr1:26271885:A:C	1.47428e-08	-1.63868e-10	-1.31369	0.000129217	-1.63868e-10	-1.1997
26272017	chr1:26272017:T:G	1.51704e-08	-1.63868e-10	-1.28509	0.000113245	-1.63868e-10	-1.33164
26272586	chr1:26272586:C:G	1.29197e-08	-0.526751	-0.918936	2.49106e-05	-1.64975	-1.19614
26272769	chr1:26272769:C:T	1.54378e-08	-1.63868e-10	-1.26762	0.00011324	-1.63868e-10	-1.33168
26272778	chr1:26272778:A:G	1.70466e-08	-1.63868e-10	-1.16849	0.000127477	-1.63868e-10	-1.21326
26272998	chr1:26272998:A:G	1.49904e-08	-0.404511	-0.892524	2.27111e-05	-1.61041	-1.32793
26273051	chr1:26273051:G:A	3.10681e-06	3.06344	0.973472	2.76796e-05	-1.73252	-1.00798
26273105	chr1:26273105:A:G	1.44882e-08	-1.63868e-10	-1.33111	0.000116181	-1.63868e-10	-1.30604
26273258	chr1:26273258:G:A	1.85184e-08	-1.63868e-10	-1.08568	0.000114372	-1.63868e-10	-1.32173
26273724	chr1:26273724:G:A	1.61062e-08	-1.63868e-10	-1.22524	0.000113754	-1.63868e-10	-1.32715
26273813	chr1:26273813:T:C	1.69317e-08	-1.63868e-10	-1.17526	0.000128224	-1.63868e-10	-1.20741
26273992	chr1:26273992:A:G	2.4959e-06	2.90502	0.912939	2.73956e-05	-1.72048	-1.03033
26274192	chr1:26274192:CACTT:C	1.75236e-06	2.31423	1.15004	4.78971e-05	-1.67553	-0.516604
26274882	chr1:26274882:T:C	1.45156e-08	-1.63868e-10	-1.32922	0.000121468	-1.63868e-10	-1.26154
26274894	chr1:26274894:G:A	5.57212e-06	5.31357	-0.69248	2.03549e-05	-1.74927	-1.29859
26275079	chr1:26275079:A:G	4.44005e-06	3.05972	1.33426	3.30704e-05	-1.68959	-0.872959
26275186	chr1:26275186:A:G	1.5395e-08	-1.63868e-10	-1.2704	0.000113253	-1.63868e-10	-1.33156
26275404	chr1:26275404:C:CTG	1.44985e-08	-1.63868e-10	-1.3304	0.000135019	-1.63868e-10	-1.15578
26275467	chr1:26275467:G:A	1.63455e-08	-1.63868e-10	-1.21049	0.000114793	-1.63868e-10	-1.31806
26275760	chr1:26275760:C:T	5.81986e-06	5.35738	-0.69279	2.03476e-05	-1.75025	-1.29798
26275765	chr1:26275765:T:G	2.5927e-06	2.94373	0.912277	2.72853e-05	-1.72373	-1.03111
26276034	chr1:26276034:C:T	2.62293e-06	2.97688	0.890725	2.70158e-05	-1.7263	-1.03847
26276059	chr1:26276059:T:C	6.24507e-08	0.129935	-3.3421e-10	0.000365995	-0.158571	-3.3421e-10
26276076	chr1:26276076:TGA:T	2.60741e-06	2.98913	0.872541	2.68147e-05	-1.72718	-1.04506
26276957	chr1:26276957:C:A	1.55302e-08	-1.63868e-10	-1.26165	0.00011324	-1.63868e-10	-1.33169
26277392	chr1:26277392:G:GAA	2.17769e-06	2.98691	0.694668	2.52093e-05	-1.72684	-1.10714
26277900	chr1:26277900:C:A	1.56606e-08	-1.63868e-10	-1.2533	0.000156152	-1.63868e-10	-1.01036
26278578	chr1:26278578:T:C	2.37245e-06	2.94289	0.82434	2.64471e-05	-1.7235	-1.06255
26279800	chr1:26279800:C:T	5.18409e-08	0.927955	-0.984218	7.54042e-05	-1.02478	-0.713545
26280278	chr1:26280278:G:A	1.58122e-08	-1.63868e-10	-1.24366	0.000116427	-1.63868e-10	-1.30393
26280396	chr1:26280396:C:T	1.61498e-08	-1.63868e-10	-1.22254	0.00011526	-1.63868e-10	-1.314
26280632	chr1:26280632:C:T	1.09412e-05	5.90253	-0.606685	1.98448e-05	-1.75293	-1.32032
26280758	chr1:26280758:TC:T	3.6434e-08	-1.63868e-10	-0.40894	0.00022644	-1.63868e-10	-0.638711
26281141	chr1:26281141:T:C	1.96419e-08	-1.63868e-10	-1.02678	0.000125357	-1.63868e-10	-1.23003
26281235	chr1:26281235:T:G	2.29457e-06	3.03451	0.699349	2.52012e-05	-1.73057	-1.10373
26282270	chr1:26282270:C:T	1.78066e-06	2.48857	0.991721	4.39365e-05	-1.66537	-0.613075
26282278	chr1:26282278:C:T	1.48303e-08	-0.426254	-0.881516	2.28767e-05	-1.60507	-1.326
26282291	chr1:26282291:C:T	8.07843e-08	-0.723114	1.11045	0.000111404	-1.60007	0.252044
26282602	chr1:26282602:A:T	1.59813e-08	-0.375793	-0.857231	2.3048e-05	-1.60022	-1.3234
26282768	chr1:26282768:C:T	1.1461e-05	5.99942	-0.657156	2.00245e-05	-1.752	-1.31224
26283539	chr1:26283539:C:T	1.32278e-08	-0.484317	-0.937808	2.2082e-05	-1.63549	-1.33094
26283787	chr1:26283787:G:A	1.56648e-08	-1.63868e-10	-1.25303	0.00011707	-1.63868e-10	-1.29842
26283826	chr1:26283826:G:A	2.79604e-08	-0.673653	-3.3421e-10	0.000119747	-1.27581	-3.3421e-10
26284480	chr1:26284480:C:T	1.60861e-08	-1.63868e-10	-1.22648	0.000113725	-1.63868e-10	-1.32741
26284601	chr1:26284601:A:G	1.75316e-08	-1.63868e-10	-1.14044	0.000179771	-1.63868e-10	-0.869505
26284881	chr1:26284881:T:G	1.46202e-08	-1.63868e-10	-1.32204	0.000151501	-1.63868e-10	-1.0406
26285158	chr1:26285158:G:A	3.00968e-08	-1.63868e-10	-0.600025	0.000182615	-1.63868e-10	-0.853812
26285310	chr1:26285310:C:T	1.70699e-08	-1.63868e-10	-1.16712	0.00011357	-1.63868e-10	-1.32877
26285551	chr1:26285551:A:G	1.67919e-08	-1.63868e-10	-1.18355	0.000129298	-1.63868e-10	-1.19907
26285669	chr1:26285669:C:G	5.28402e-08	-1.63868e-10	-0.0371701	0.000913731	-1.63868e-10	0.756345
26286118	chr1:26286118:A:G	1.57837e-08	-1.63868e-10	-1.24547	0.00011337	-1.63868e-10	-1.33054
26286202	chr1:26286202:T:A	1.38302e-06	2.03658	1.19101	3.49858e-05	-1.58234	-0.923905
26286405	chr1:26286405:G:A	1.70668e-08	-1.63868e-10	-1.16731	0.000113518	-1.63868e-10	-1.32923
26286435	chr1:26286435:G:T	4.16828e-06	0.822699	3.50812	0.000705977	-1.28207	1.78046
26286670	chr1:26286670:AC:A	9.86042e-09	-0.849867	-0.866047	1.99899e-05	-1.74072	-1.32525
26286760	chr1:26286760:T:C	1.28182e-06	2.01864	1.13296	3.40147e-05	-1.58794	-0.946464
26287110	chr1:26287110:G:A	1.48289e-08	-1.63868e-10	-1.30786	0.0001293	-1.63868e-10	-1.19905
26287213	chr1:26287213:G:A	1.5521e-08	-1.63868e-10	-1.26225	0.00013249	-1.63868e-10	-1.17468
26287320	chr1:26287320:C:T	1.57454e-08	-1.63868e-10	-1.24789	0.000113342	-1.63868e-10	-1.33078
26287498	chr1:26287498:TACAAC:T	1.45768e-08	-1.63868e-10	-1.32501	0.000130183	-1.63868e-10	-1.19225
26287842	chr1:26287842:G:A	1.20334e-05	6.12064	-0.729639	2.04359e-05	-1.75011	-1.29379
26287962	chr1:26287962:C:T	1.50586e-08	-1.63868e-10	-1.29249	0.000115084	-1.63868e-10	-1.31552
26287976	chr1:26287976:T:C	1.71556e-08	-1.63868e-10	-1.16212	0.000127075	-1.63868e-10	-1.21641
26288122	chr1:26288122:T:C	1.81368e-08	-1.63868e-10	-1.1065	0.000122181	-1.63868e-10	-1.25568
26288360	chr1:26288360:T:C	1.79779e-08	-1.63868e-10	-1.1153	0.000122805	-1.63868e-10	-1.2506
26288608	chr1:26288608:A:G	3.2076e-09	-1.50761	-1.33131	2.64299e-05	-1.75169	-1.035
26288694	chr1:26288694:A:G	1.82429e-08	-1.63868e-10	-1.10066	0.00012174	-1.63868e-10	-1.25931
26289125	chr1:26289125:C:T	5.53267e-08	1.33561	-1.32679	4.60955e-05	-1.71198	-0.518498
26289434	chr1:26289434:G:A	1.44798e-08	-1.63868e-10	-1.33169	0.000118095	-1.63868e-10	-1.2897
26289789	chr1:26289789:G:A	1.44402e-06	1.91726	1.35348	4.44985e-05	-1.56861	-0.697128
26289829	chr1:26289829:T:C	6.27888e-07	1.37945	1.05847	5.68771e-05	-1.45625	-0.564048
26290643	chr1:26290643:C:T	2.09796e-08	-1.63868e-10	-0.96089	0.000115803	-1.63868e-10	-1.3093
26290773	chr1:26290773:G:A	7.19558e-08	0.340188	-0.0685774	9.44338e-05	-1.19391	-0.319379
26291056	chr1:26291056:G:A	2.3507e-08	-1.63868e-10	-0.847145	0.000453052	-1.63868e-10	0.0548157
26291087	chr1:26291087:G:A	1.97298e-08	-1.63868e-10	-1.02231	0.000117961	-1.63868e-10	-1.29084
26291300	chr1:26291300:T:C	2.26737e-08	-1.63868e-10	-0.883237	0.000114226	-1.63868e-10	-1.32301
26291572	chr1:26291572:G:T	1.41544e-08	-0.554776	-0.799643	2.13269e-05	-1.68733	-1.31389
26291879	chr1:26291879:A:G	6.63021e-07	1.89754	0.594826	2.93341e-05	-1.55155	-1.13089
26291975	chr1:26291975:T:C	2.32552e-08	-1.63868e-10	-0.857914	0.000113861	-1.63868e-10	-1.32621
26291976	chr1:26291976:G:A	3.40788e-08	-1.63868e-10	-0.475768	0.000118212	-1.63868e-10	-1.28871
26292182	chr1:26292182:A:G	2.94435e-08	-1.63868e-10	-0.621968	0.000120223	-1.63868e-10	-1.27184
26292286	chr1:26292286:G:C	1.94517e-08	-1.63868e-10	-1.03651	0.000113267	-1.63868e-10	-1.33144
26293158	chr1:26293158:C:T	4.33317e-09	-1.32471	-1.21343	3.10058e-05	-1.31279	-1.31422
26293581	chr1:26293581:C:T	1.54843e-08	-1.63868e-10	-1.26462	0.000113236	-1.63868e-10	-1.33171
26293863	chr1:26293863:C:T	2.23077e-08	-1.63868e-10	-0.89951	0.000114523	-1.63868e-10	-1.32041
26293899	chr1:26293899:C:T	4.73309e-08	-1.63868e-10	-0.14728	0.00115867	-1.63868e-10	0.993841
26293998	chr1:26293998:T:C	2.19083e-08	-1.63868e-10	-0.917578	0.000114891	-1.63868e-10	-1.3172
26294270	chr1:26294270:T:C	1.76573e-08	-1.63868e-10	-1.13329	0.000113707	-1.63868e-10	-1.32756
26294315	chr1:26294315:T:C	1.38745e-08	-1.37439	-3.3421e-10	8.5721e-05	-1.61009	-3.3421e-10
26294363	chr1:26294363:C:T	1.49595e-08	-1.63868e-10	-1.2991	0.000132376	-1.63868e-10	-1.17555
26294507	chr1:26294507:A:G	1.62941e-08	-1.63868e-10	-1.21364	0.000133415	-1.63868e-10	-1.16772
26294610	chr1:26294610:G:A	4.08286e-07	1.75417	0.253355	2.60783e-05	-1.49414	-1.30595
26295105	chr1:26295105:G:A	6.67663e-06	5.47646	-0.674535	2.01218e-05	-1.75075	-1.30863
26295675	chr1:26295675:AC:A	7.70142e-06	5.58961	-0.644892	2.00072e-05	-1.7516	-1.31349
26295694	chr1:26295694:C:T	1.54474e-08	-1.63868e-10	-1.267	0.000113857	-1.63868e-10	-1.32625
26295723	chr1:26295723:A:G	1.4545e-08	-1.32719	-3.3421e-10	7.76531e-05	-1.70894	-3.3421e-10
26295752	chr1:26295752:T:A	1.81454e-08	-1.63868e-10	-1.10603	0.000114625	-1.63868e-10	-1.31953
26295813	chr1:26295813:A:C	1.28837e-08	-1.44848	-3.3421e-10	7.47015e-05	-1.74769	-3.3421e-10
26296142	chr1:26296142:G:A	8.83534e-09	-0.783962	-1.04172	2.00983e-05	-1.72901	-1.33155
26296166	chr1:26296166:TG:T	2.98885e-08	-1.63868e-10	-0.606967	0.000181208	-1.63868e-10	-0.861548
26296398	chr1:26296398:G:A	0.0568309	12.16	1.69112	2.04728e-05	-1.74275	-1.29934
26296420	chr1:26296420:G:A	1.03103e-08	-0.779894	-0.8914	2.01227e-05	-1.73117	-1.32818
26296502	chr1:26296502:C:T	1.6434e-08	-1.63868e-10	-1.20509	0.000127702	-1.63868e-10	-1.21149
26296554	chr1:26296554:G:A	1.31925e-08	-1.4248	-3.3421e-10	8.03743e-05	-1.6745	-3.3421e-10
26296891	chr1:26296891:C:T	1.54804e-08	-1.63868e-10	-1.26487	0.000146994	-1.63868e-10	-1.0708
26297150	chr1:26297150:C:T	1.00199e-06	1.38467	1.52063	3.74032e-05	-1.3738	-1.06563
26297779	chr1:26297779:C:T	1.39296e-07	-0.334782	1.26694	0.000114584	-1.69581	0.375929
26297836	chr1:26297836:G:A	1.6432e-08	-1.63868e-10	-1.20521	0.000134024	-1.63868e-10	-1.16317
26297995	chr1:26297995:C:T	2.7014e-08	-1.63868e-10	-0.708086	0.000147315	-1.63868e-10	-1.06862
26298482	chr1:26298482:G:A	3.00648e-08	-1.63868e-10	-0.601088	0.000183072	-1.63868e-10	-0.851314
26299917	chr1:26299917:C:A	7.01584e-07	1.81322	0.735676	2.79138e-05	-1.50668	-1.22539
26300008	chr1:26300008:TA:T	5.53651e-07	1.72875	0.583345	2.76502e-05	-1.48406	-1.2575
26300121	chr1:26300121:C:T	0.090859	12.5146	1.80577	2.08936e-05	-1.73227	-1.28948
26300237	chr1:26300237:C:T	1.6868e-08	-1.63868e-10	-1.17902	0.000130574	-1.63868e-10	-1.18925
26300258	chr1:26300258:T:C	1.70041e-08	-1.63868e-10	-1.17099	0.000129686	-1.63868e-10	-1.19608
26300476	chr1:26300476:C:A	0.118097	12.647	1.93558	2.13277e-05	-1.72692	-1.27427
26300634	chr1:26300634:A:ACT	0.111299	12.656	1.86729	2.11491e-05	-1.72652	-1.28307
26300987	chr1:26300987:T:C	0.100647	12.5828	1.8399	2.10141e-05	-1.7296	-1.28639
26301310	chr1:26301310:G:A	1.68756e-08	-1.63868e-10	-1.17857	0.000130558	-1.63868e-10	-1.18938
26301416	chr1:26301416:G:C	1.24946e-06	1.61963	1.5064	3.45046e-05	-1.44829	-1.0718
26301539	chr1:26301539:T:A	1.69867e-08	-1.63868e-10	-1.17201	0.000115264	-1.63868e-10	-1.31397
26303028	chr1:26303028:T:C	2.78824e-08	-1.63868e-10	-0.676446	0.00017159	-1.63868e-10	-0.916083
26303391	chr1:26303391:G:A	0.096813	12.6092	1.77462	2.08883e-05	-1.72832	-1.29368
26303521	chr1:26303521:G:C	2.60632e-08	-1.63868e-10	-0.743919	0.000162782	-1.63868e-10	-0.968779
26304417	chr1:26304417:G:T	2.15219e-08	-1.63868e-10	-0.935373	0.000114376	-1.63868e-10	-1.3217
26304616	chr1:26304616:G:A	1.11414e-08	-0.764353	-0.829426	2.0342e-05	-1.72748	-1.32102
26305139	chr1:26305139:C:T	1.46733e-08	-1.63868e-10	-1.31841	0.000117794	-1.63868e-10	-1.29225
26305153	chr1:26305153:A:T	1.76973e-08	-1.63868e-10	-1.13103	0.000125306	-1.63868e-10	-1.23043
26305357	chr1:26305357:C:T	1.5886e-08	-1.63868e-10	-1.23901	0.000116129	-1.63868e-10	-1.30649
26305436	chr1:26305436:T:C	0.088191	12.4155	1.87509	2.0979e-05	-1.73584	-1.28183
26305515	chr1:26305515:G:T	1.57522e-08	-1.63868e-10	-1.24746	0.000116681	-1.63868e-10	-1.30175
26305559	chr1:26305559:G:A	1.48311e-08	-1.63868e-10	-1.30772	0.000126898	-1.63868e-10	-1.21781
26306024	chr1:26306024:A:G	1.45132e-08	-1.63868e-10	-1.32939	0.000122549	-1.63868e-10	-1.25268
26306290	chr1:26306290:C:T	0.0807044	12.25	1.9519	2.1081e-05	-1.74117	-1.27165
26306340	chr1:26306340:C:A	0.0891584	12.3956	1.90586	2.1051e-05	-1.73652	-1.27772
26306694	chr1:26306694:G:A	1.40532e-08	-1.3616	-3.3421e-10	0.000194293	-0.791822	-3.3421e-10
26306896	chr1:26306896:A:G	1.05519e-05	5.50115	-0.241531	1.98461e-05	-1.74161	-1.33157
26307130	chr1:26307130:A:G	1.66471e-08	-1.63868e-10	-1.19221	0.00011452	-1.63868e-10	-1.32044
26307507	chr1:26307507:T:C	1.81434e-08	-1.63868e-10	-1.10614	0.000123241	-1.63868e-10	-1.24705
26307816	chr1:26307816:G:A	2.22859e-05	5.93985	0.067412	2.00046e-05	-1.7534	-1.31183
26308087	chr1:26308087:A:T	9.18783e-08	-1.63868e-10	0.516023	0.000374418	-1.63868e-10	-0.135818
26308138	chr1:26308138:T:C	2.50575e-08	-1.63868e-10	-0.783268	0.000140137	-1.63868e-10	-1.11857
26308409	chr1:26308409:C:T	1.86906e-08	-1.63868e-10	-1.07642	0.000121247	-1.63868e-10	-1.26336
26308865	chr1:26308865:A:G	1.4657e-08	-1.63868e-10	-1.31952	0.000125546	-1.63868e-10	-1.22852
26309058	chr1:26309058:A:G	0.00703656	12.8181	-1.05595	0.000306031	0.937226	-1.27473
26309156	chr1:26309156:G:A	2.17386e-08	-0.925352	-3.3421e-10	0.000139799	-1.12098	-3.3421e-10
26309225	chr1:26309225:G:A	1.80941e-05	6.06635	-0.267451	1.96294e-05	-1.75339	-1.33078
26309334	chr1:26309334:T:C	7.84954e-09	-0.887943	-1.05604	1.9897e-05	-1.7534	-1.31722
26309340	chr1:26309340:G:A	1.18014e-06	1.98472	1.08423	3.44964e-05	-1.57067	-0.949667
26309517	chr1:26309517:T:C	1.86022e-08	-1.63868e-10	-1.08116	0.000121536	-1.63868e-10	-1.26098
26309647	chr1:26309647:T:C	1.49017e-08	-1.63868e-10	-1.30296	0.000113416	-1.63868e-10	-1.33013
26310039	chr1:26310039:A:T	1.7691e-08	-1.63868e-10	-1.13139	0.000125495	-1.63868e-10	-1.22892
26310173	chr1:26310173:G:T	9.25514e-07	1.4098	1.4161	3.59323e-05	-1.38133	-1.09822
26310188	chr1:26310188:A:G	1.86903e-08	-1.63868e-10	-1.07644	0.000121252	-1.63868e-10	-1.26332
26310280	chr1:26310280:G:T	1.20186e-08	-0.709015	-0.808975	2.06035e-05	-1.71813	-1.31759
26310398	chr1:26310398:T:A	1.25556e-08	-0.720728	-0.753544	2.07709e-05	-1.72034	-1.3073
26310620	chr1:26310620:C:T	0.0372059	12.2637	1.1638	2.00077e-05	-1.7398	-1.32528
26311376	chr1:26311376:A:G	1.82263e-08	-1.63868e-10	-1.10158	0.000122992	-1.63868e-10	-1.24908
26311731	chr1:26311731:G:A	2.21592e-06	1.34077	2.35821	0.000108707	-1.42863	0.0560881
26312009	chr1:26312009:C:A	2.66781e-06	1.71659	2.16798	6.49907e-05	-1.50925	-0.377696
26312510	chr1:26312510:T:C	1.55892e-08	-1.63868e-10	-1.25787	0.000142441	-1.63868e-10	-1.10226
26313114	chr1:26313114:T:C	1.08094e-05	5.97806	-0.694327	2.02405e-05	-1.75326	-1.30025
26313143	chr1:26313143:G:A	1.29531e-05	6.10781	-0.643163	2.00122e-05	-1.75139	-1.31346
26313644	chr1:26313644:G:A	2.82333e-06	1.68645	2.25479	6.8704e-05	-1.50074	-0.330647
26313901	chr1:26313901:C:T	1.97368e-08	-1.63868e-10	-1.02196	0.000135868	-1.63868e-10	-1.1495
26313903	chr1:26313903:C:A	1.71278e-08	-1.63868e-10	-1.16374	0.000115626	-1.63868e-10	-1.31083
26313929	chr1:26313929:C:T	1.94823e-08	-1.63868e-10	-1.03494	0.000130604	-1.63868e-10	-1.18902
26314001	chr1:26314001:C:T	1.27189e-06	1.2429	1.90092	9.83648e-05	-1.41212	-0.060388
26314974	chr1:26314974:A:C	1.78098e-08	-1.63868e-10	-1.12469	0.000113916	-1.63868e-10	-1.32573
26315462	chr1:26315462:T:A	1.67178e-08	-1.63868e-10	-1.18797	0.000166022	-1.63868e-10	-0.949069
26315598	chr1:26315598:C:T	1.48186e-08	-1.63868e-10	-1.30856	0.000163348	-1.63868e-10	-0.965307
26315616	chr1:26315616:TC:T	2.38106e-08	-1.63868e-10	-0.834311	0.000140694	-1.63868e-10	-1.11461
26315729	chr1:26315729:G:A	1.45163e-08	-1.63868e-10	-1.32917	0.000151567	-1.63868e-10	-1.04016
26316898	chr1:26316898:C:A	1.85514e-08	-1.63868e-10	-1.0839	0.000126353	-1.63868e-10	-1.22211
26317032	chr1:26317032:T:C	5.41754e-08	1.29858	-1.3108	5.36906e-05	-1.71673	-0.361221
26317080	chr1:26317080:A:T	1.48505e-08	-1.63868e-10	-1.30641	0.000116592	-1.63868e-10	-1.30251
26317115	chr1:26317115:C:T	2.2271e-06	1.54806	2.15596	6.7859e-05	-1.46326	-0.380498
26317544	chr1:26317544:ACAAACTCATTTACGGAATATC:A	8.54244e-09	-0.79322	-1.06618	2.01883e-05	-1.7306	-1.32548
26317588	chr1:26317588:A:G	1.51712e-05	6.19467	-0.571961	1.98608e-05	-1.74952	-1.32292
26317623	chr1:26317623:T:C	2.72347e-08	-1.63868e-10	-0.69995	0.000148308	-1.63868e-10	-1.0619
26317908	chr1:26317908:C:T	2.08989e-06	1.51557	2.12486	6.72205e-05	-1.45716	-0.396055
26317909	chr1:26317909:G:A	2.69739e-08	-1.63868e-10	-0.709572	0.000147375	-1.63868e-10	-1.06821
26319169	chr1:26319169:C:T	4.17997e-08	-0.271554	-3.3421e-10	0.000242997	-0.568142	-3.3421e-10
26319175	chr1:26319175:G:A	2.72729e-06	1.64208	2.26454	6.98236e-05	-1.49157	-0.323653
26319240	chr1:26319240:CAGG:C	3.16012e-06	1.74846	2.30546	6.92678e-05	-1.52	-0.303215
26319249	chr1:26319249:G:A	4.29626e-08	1.0607	-1.30481	5.43645e-05	-1.73788	-0.327599
26319315	chr1:26319315:C:T	0.0187075	12.2666	0.473403	2.0254e-05	-1.73698	-1.31586
26319329	chr1:26319329:G:A	0.0113448	11.7113	0.528498	1.98238e-05	-1.74922	-1.32509
26319494	chr1:26319494:A:G	1.48388e-08	-1.63868e-10	-1.3072	0.000162187	-1.63868e-10	-0.97244
26319623	chr1:26319623:G:A	1.44962e-08	-1.63868e-10	-1.33056	0.000136789	-1.63868e-10	-1.14275
26319637	chr1:26319637:A:G	1.50258e-08	-1.63868e-10	-1.29467	0.000155556	-1.63868e-10	-1.01418
26319788	chr1:26319788:A:G	6.22994e-08	-1.63868e-10	0.12751	0.000899466	-1.63868e-10	0.74061
26319980	chr1:26319980:C:T	1.19628e-08	-0.297482	-1.22515	2.90598e-05	-1.73012	-0.961715
26320083	chr1:26320083:G:A	7.65036e-09	-0.917239	-1.05245	1.98382e-05	-1.74608	-1.32751
26320235	chr1:26320235:A:G	0.0197238	12.4344	0.358527	2.06521e-05	-1.73031	-1.30306
26320239	chr1:26320239:A:G	0.018551	12.4236	0.307967	2.0788e-05	-1.73076	-1.29606
26320420	chr1:26320420:T:C	1.72549e-08	-1.63868e-10	-1.15635	0.000115925	-1.63868e-10	-1.30824
26320531	chr1:26320531:C:G	3.19199e-08	-1.63868e-10	-0.541213	0.000736006	-1.63868e-10	0.540048
26321028	chr1:26321028:C:T	1.91021e-08	-1.63868e-10	-1.05464	0.000132557	-1.63868e-10	-1.17418
26321194	chr1:26321194:T:C	1.50077e-08	-1.63868e-10	-1.29588	0.000166309	-1.63868e-10	-0.947344
26321458	chr1:26321458:G:C	0.0344299	13.8293	-0.4793	2.38327e-05	-1.61966	-1.27048
26321542	chr1:26321542:C:T	9.41381e-09	-0.666039	-1.09623	2.31287e-05	-1.69188	-1.22824
26321543	chr1:26321543:C:T	0.0195517	12.3114	0.472714	2.00629e-05	-1.73074	-1.33158
26321567	chr1:26321567:G:C	1.64477e-08	-1.63868e-10	-1.20426	0.000113823	-1.63868e-10	-1.32654
26321597	chr1:26321597:A:G	1.68117e-06	1.96842	1.45438	4.85822e-05	-1.58204	-0.595893
26321837	chr1:26321837:G:A	1.54829e-08	-1.63868e-10	-1.26471	0.00014365	-1.63868e-10	-1.09381
26321890	chr1:26321890:C:T	1.53673e-07	1.76231	-0.731928	2.52235e-05	-1.52568	-1.30774
26321989	chr1:26321989:G:C	1.49957e-08	-1.63868e-10	-1.29668	0.00011366	-1.63868e-10	-1.32798
26322189	chr1:26322189:G:A	1.66174e-08	-1.63868e-10	-1.19399	0.000119481	-1.63868e-10	-1.27804
26322335	chr1:26322335:G:A	7.04068e-09	-0.72114	-1.3316	2.34277e-05	-1.71203	-1.19524
26323281	chr1:26323281:A:G	1.51754e-08	-1.63868e-10	-1.28477	0.000118246	-1.63868e-10	-1.28843
26323404	chr1:26323404:A:G	1.55728e-08	-1.63868e-10	-1.25891	0.000115323	-1.63868e-10	-1.31345
26323876	chr1:26323876:C:A	2.29269e-08	-1.63868e-10	-0.872133	0.000184144	-1.63868e-10	-0.845473
26324001	chr1:26324001:G:A	1.57806e-08	-1.63868e-10	-1.24566	0.000116411	-1.63868e-10	-1.30406
26324059	chr1:26324059:C:A	2.34322e-08	-1.59448	0.744152	0.000799638	-1.35969	1.98266
26324170	chr1:26324170:A:G	1.28199e-08	-1.45344	-3.3421e-10	7.45573e-05	-1.74962	-3.3421e-10
26324478	chr1:26324478:G:A	9.03714e-09	-0.688817	-1.11428	2.24189e-05	-1.7083	-1.24299
26325286	chr1:26325286:G:A	2.16984e-08	-1.62547	0.698271	0.000720993	-1.40825	1.92768
26325719	chr1:26325719:G:A	6.53836e-08	-1.63868e-10	0.17583	0.000938811	-1.63868e-10	0.783423
26326269	chr1:26326269:A:G	6.01851e-08	-1.63868e-10	0.0929824	0.000522178	-1.63868e-10	0.196818
26326406	chr1:26326406:C:T	1.88261e-08	-1.63868e-10	-1.0692	0.000123219	-1.63868e-10	-1.24723
26326828	chr1:26326828:G:A	1.69197e-07	-0.272959	1.39958	0.000125598	-1.7162	0.48809
26326919	chr1:26326919:TG:T	6.53776e-08	-1.63868e-10	0.175738	0.000939038	-1.63868e-10	0.783665
26327260	chr1:26327260:G:A	1.07132e-08	-1.63297	-3.3421e-10	9.28519e-05	-1.53018	-3.3421e-10
26327685	chr1:26327685:G:A	2.75256e-08	-1.63868e-10	-0.689327	0.000222236	-1.63868e-10	-0.657453
26327753	chr1:26327753:T:C	2.65352e-08	-1.63868e-10	-0.725971	0.000214101	-1.63868e-10	-0.694741
26327831	chr1:26327831:C:T	1.25554e-08	-1.47429	-3.3421e-10	7.44434e-05	-1.75115	-3.3421e-10
26328077	chr1:26328077:C:T	6.29115e-08	1.06183	-0.924541	8.95746e-05	-0.936108	-0.630011
26328446	chr1:26328446:G:C	6.31222e-08	1.29793	-1.1573	7.89485e-05	-1.53677	-0.155624
26328534	chr1:26328534:T:C	2.63792e-08	-1.63868e-10	-0.731867	0.000212813	-1.63868e-10	-0.700777
26328708	chr1:26328708:C:T	2.63551e-08	-1.63868e-10	-0.732782	0.000212603	-1.63868e-10	-0.701764
26328717	chr1:26328717:C:T	1.02972e-08	-1.56265	-0.109924	0.000161896	-1.33064	0.356405
26328775	chr1:26328775:G:C	6.63424e-08	-1.63868e-10	0.190386	0.000954667	-1.63868e-10	0.800172
26329123	chr1:26329123:A:G	3.56388e-08	-1.69619	1.26519	0.00106575	-1.53955	2.44979
26329467	chr1:26329467:T:G	1.40535e-08	-1.36157	-3.3421e-10	7.44915e-05	-1.75051	-3.3421e-10
26329475	chr1:26329475:T:C	1.58524e-08	-1.63868e-10	-1.24112	0.000276118	-1.63868e-10	-0.440363
26329585	chr1:26329585:T:C	2.23586e-08	-1.63868e-10	-0.897232	0.000178987	-1.63868e-10	-0.873876
26329603	chr1:26329603:C:T	9.97803e-09	-1.70406	-3.3421e-10	7.4439e-05	-1.75121	-3.3421e-10
26329741	chr1:26329741:T:G	5.71339e-08	1.36988	-1.32892	4.2403e-05	-1.51919	-0.79478
26329817	chr1:26329817:C:T	6.63592e-09	-0.800415	-1.31153	2.04845e-05	-1.72156	-1.31996
26329892	chr1:26329892:T:C	2.30039e-08	-1.63868e-10	-0.868778	0.000184572	-1.63868e-10	-0.843152
26330075	chr1:26330075:T:C	1.75421e-08	-1.55911	0.419269	0.000307861	-1.32221	0.990671
26330277	chr1:26330277:G:A	1.08248e-08	-1.6226	-3.3421e-10	7.8246e-05	-1.70133	-3.3421e-10
26330500	chr1:26330500:G:A	2.16905e-08	-1.57687	0.6493	0.000574409	-1.3663	1.65845
26330667	chr1:26330667:C:T	1.99842e-08	-1.63868e-10	-1.0095	0.000157356	-1.63868e-10	-1.00268
26330736	chr1:26330736:A:G	9.81783e-08	-0.552459	1.1348	7.88906e-05	-1.65037	-0.0427546
26330818	chr1:26330818:C:T	1.61057e-08	-1.55866	0.333388	0.000296936	-1.3277	0.960023
26331070	chr1:26331070:T:C	5.78362e-08	1.30563	-1.25246	6.37904e-05	-1.53846	-0.367127
26331194	chr1:26331194:C:T	6.91393e-08	1.49274	-1.26105	6.56175e-05	-1.48858	-0.388769
26331520	chr1:26331520:G:A	1.52906e-08	-1.27721	-3.3421e-10	0.00019534	-0.786452	-3.3421e-10
26331900	chr1:26331900:A:C	6.32609e-08	1.47274	-1.32991	4.30642e-05	-1.48928	-0.809218
26332082	chr1:26332082:C:CAGATCACGAGGTCAGG	1.8039e-08	-1.63868e-10	-1.11191	0.000114015	-1.63868e-10	-1.32486
26332512	chr1:26332512:G:T	1.48635e-08	-1.63868e-10	-1.30553	0.000145307	-1.63868e-10	-1.08234
26333201	chr1:26333201:C:T	4.44168e-08	-1.72144	1.51062	0.00152595	-1.48103	2.75021
26333246	chr1:26333246:C:G	1.69929e-07	-0.569446	1.70038	0.000112244	-1.64423	0.303712
26333248	chr1:26333248:C:A	2.56718e-08	-1.63868e-10	-0.759048	0.000206682	-1.63868e-10	-0.73001
26333605	chr1:26333605:T:C	8.11673e-08	1.71102	-1.31895	5.14468e-05	-1.41817	-0.70247
26334282	chr1:26334282:G:A	1.46186e-08	-1.63868e-10	-1.32215	0.000120156	-1.63868e-10	-1.2724
26335144	chr1:26335144:T:C	1.87604e-08	-1.63868e-10	-1.07269	0.000125159	-1.63868e-10	-1.2316
26335313	chr1:26335313:C:T	1.72218e-08	-1.63868e-10	-1.15826	0.000117348	-1.63868e-10	-1.29605
26335345	chr1:26335345:C:T	2.1133e-08	-1.63868e-10	-0.953608	0.000258294	-1.63868e-10	-0.507091
26335385	chr1:26335385:G:A	6.49261e-08	1.45992	-1.29111	5.28766e-05	-1.50189	-0.591342
26335891	chr1:26335891:G:A	1.75282e-08	-1.63868e-10	-1.14063	0.000169262	-1.63868e-10	-0.929741
26336048	chr1:26336048:C:A	2.27593e-08	-1.63868e-10	-0.879467	0.000182378	-1.63868e-10	-0.855111
26336283	chr1:26336283:C:T	7.74134e-08	1.60156	-1.25684	6.73076e-05	-1.45754	-0.39438
26336413	chr1:26336413:C:T	1.53555e-07	-0.601964	1.63158	0.000109674	-1.63299	0.269308
26336572	chr1:26336572:C:T	9.67632e-09	-1.73476	-3.3421e-10	8.16486e-05	-1.65877	-3.3421e-10
26336871	chr1:26336871:C:T	3.14901e-08	-1.60375	1.04898	0.000561882	-1.39938	1.66948
26337461	chr1:26337461:G:A	2.79154e-08	-1.63868e-10	-0.675266	0.000226846	-1.63868e-10	-0.636918
26337710	chr1:26337710:CA:C	1.8307e-08	-1.63868e-10	-1.09716	0.00011894	-1.63868e-10	-1.28257
26337728	chr1:26337728:T:C	2.1821e-07	-0.287078	1.66809	0.000110887	-1.71736	0.36468
26337776	chr1:26337776:C:T	2.51349e-08	-1.63868e-10	-0.780183	0.000234827	-1.63868e-10	-0.602342
26338987	chr1:26338987:G:A	3.45763e-07	-1.62988	3.47119	0.0156601	-1.66654	5.26422
26339500	chr1:26339500:C:G	2.6487e-08	-0.91584	0.188051	0.00044551	-1.31524	1.35327
26339518	chr1:26339518:C:T	1.50157e-08	-1.63868e-10	-1.29534	0.000113949	-1.63868e-10	-1.32544
26339543	chr1:26339543:T:C	3.97286e-08	-1.63868e-10	-0.322372	0.000323384	-1.63868e-10	-0.282352
26339577	chr1:26339577:T:C	6.6054e-09	-0.814007	-1.30255	2.0695e-05	-1.71697	-1.31433
26339692	chr1:26339692:T:C	1.64039e-08	-0.899362	-0.30756	0.000165828	-1.31019	0.35995
26339705	chr1:26339705:A:C	1.92379e-08	-0.935321	-0.11224	0.000202062	-1.33952	0.586904
26339777	chr1:26339777:C:T	1.0877e-08	-1.61779	-3.3421e-10	7.78134e-05	-1.70688	-3.3421e-10
26339975	chr1:26339975:G:A	1.45178e-08	-1.63868e-10	-1.32907	0.000123212	-1.63868e-10	-1.24728
26340011	chr1:26340011:C:T	2.91306e-08	0.49247	-1.12512	2.20603e-05	-1.65424	-1.31318
26340318	chr1:26340318:A:G	6.56264e-09	-0.792476	-1.33057	2.04299e-05	-1.71305	-1.33114
26340765	chr1:26340765:A:G	1.46076e-08	-1.63868e-10	-1.3229	0.00014152	-1.63868e-10	-1.10875
26341166	chr1:26341166:G:A	4.80501e-08	-1.63868e-10	-0.132199	0.000393734	-1.63868e-10	-0.0855152
26341258	chr1:26341258:G:A	2.68164e-08	-1.63868e-10	-0.71543	0.000220635	-1.63868e-10	-0.664681
26341766	chr1:26341766:G:A	9.5032e-09	-1.75281	-3.3421e-10	0.000146743	-1.07251	-3.3421e-10
26341796	chr1:26341796:T:C	2.22119e-08	-1.63868e-10	-0.903815	0.000128598	-1.63868e-10	-1.2045
26341860	chr1:26341860:C:T	1.60861e-08	-1.63868e-10	-1.22648	0.000113967	-1.63868e-10	-1.32528
26341905	chr1:26341905:C:T	3.25807e-08	0.493747	-1.01447	2.37352e-05	-1.62093	-1.2733
26342158	chr1:26342158:G:A	6.60128e-08	-1.63868e-10	0.185407	0.000956256	-1.63868e-10	0.801835
26342724	chr1:26342724:G:A	1.66744e-08	-1.63868e-10	-1.19057	0.00018643	-1.63868e-10	-0.833137
26343255	chr1:26343255:C:A	1.62831e-08	-1.63868e-10	-1.21432	0.000142202	-1.63868e-10	-1.10394
26343300	chr1:26343300:C:T	3.91429e-08	-1.63868e-10	-0.337224	0.000319557	-1.63868e-10	-0.294257
26343953	chr1:26343953:G:T	1.91408e-07	-0.553631	1.80359	0.000130458	-1.67131	0.481172
26344118	chr1:26344118:C:T	2.27293e-07	-0.526845	1.94864	0.000144706	-1.68187	0.595386
26344261	chr1:26344261:C:T	1.83275e-08	0.227324	-1.32336	2.21988e-05	-1.65041	-1.31074
26344290	chr1:26344290:G:A	1.91548e-08	-1.05189	-3.3421e-10	0.000100022	-1.4558	-3.3421e-10
26344294	chr1:26344294:G:A	1.72406e-08	-1.63868e-10	-1.15717	0.000123595	-1.63868e-10	-1.24418
26344349	chr1:26344349:G:A	5.52417e-08	-1.63868e-10	0.00727501	0.00076762	-1.63868e-10	0.582103
26344511	chr1:26344511:G:T	2.20749e-08	-1.63868e-10	-0.909999	0.000122299	-1.63868e-10	-1.25472
26344567	chr1:26344567:C:T	2.21582e-08	-1.63868e-10	-0.906233	0.000122511	-1.63868e-10	-1.25299
26344653	chr1:26344653:T:C	9.87595e-09	-1.71434	-3.3421e-10	7.89027e-05	-1.69298	-3.3421e-10
26344757	chr1:26344757:A:G	3.99698e-08	0.668131	-0.98445	2.50138e-05	-1.57687	-1.26489
26345873	chr1:26345873:C:T	1.63562e-08	-1.63868e-10	-1.20984	0.000113253	-1.63868e-10	-1.33157
26346015	chr1:26346015:G:A	1.84985e-08	-1.08675	-3.3421e-10	7.49785e-05	-1.74399	-3.3421e-10
26346347	chr1:26346347:G:A	2.44032e-08	-1.63868e-10	-0.809729	0.000129313	-1.63868e-10	-1.19896
26346585	chr1:26346585:G:A	3.73203e-08	0.671044	-1.05595	2.43745e-05	-1.57518	-1.29247
26346604	chr1:26346604:G:A	1.08948e-08	-1.61616	-3.3421e-10	7.76388e-05	-1.70912	-3.3421e-10
26346617	chr1:26346617:C:T	3.36644e-08	0.598731	-1.08673	2.36511e-05	-1.59426	-1.30352
26346647	chr1:26346647:G:GCCT	1.44915e-08	-1.63868e-10	-1.33088	0.000126715	-1.63868e-10	-1.21925
26346729	chr1:26346729:A:G	2.18452e-08	0.400446	-1.32091	2.39902e-05	-1.60658	-1.27697
26346975	chr1:26346975:C:A	3.27506e-08	0.549643	-1.06516	2.34527e-05	-1.6102	-1.296
26347385	chr1:26347385:C:T	2.15762e-08	-1.63868e-10	-0.932851	0.000121184	-1.63868e-10	-1.26388
26348428	chr1:26348428:G:A	3.40378e-08	0.652194	-1.12917	2.36481e-05	-1.58098	-1.31693
26348434	chr1:26348434:G:A	2.39907e-08	0.48397	-1.31074	2.26106e-05	-1.61196	-1.33081
26348435	chr1:26348435:C:G	2.42234e-08	0.493232	-1.31036	2.26661e-05	-1.60959	-1.33073
26348490	chr1:26348490:T:C	1.96532e-08	-1.63868e-10	-1.0262	0.000117043	-1.63868e-10	-1.29865
26348657	chr1:26348657:G:A	1.94585e-08	-1.63868e-10	-1.03616	0.000116666	-1.63868e-10	-1.30187
26348770	chr1:26348770:G:A	1.88724e-08	0.254445	-1.32119	2.24671e-05	-1.64287	-1.30627
26349124	chr1:26349124:A:G	2.5704e-08	0.433899	-1.19169	2.83922e-05	-1.59672	-1.11835
26349183	chr1:26349183:A:T	5.47577e-09	-1.02349	-1.28062	2.11736e-05	-1.70682	-1.30162
26349388	chr1:26349388:C:T	1.45184e-08	-1.63868e-10	-1.32902	0.00013035	-1.63868e-10	-1.19097
26349766	chr1:26349766:G:T	4.54187e-08	-0.188519	-3.3421e-10	7.50754e-05	-1.7427	-3.3421e-10
26350182	chr1:26350182:T:C	1.91094e-08	-0.286637	-0.767626	4.45081e-05	-1.51253	-0.752987
26350650	chr1:26350650:T:G	1.08327e-07	-1.63868e-10	0.680713	0.00032128	-1.63868e-10	-0.288879
26350743	chr1:26350743:G:A	1.7209e-08	-1.63868e-10	-1.15901	0.000118982	-1.63868e-10	-1.28222
26351230	chr1:26351230:C:T	1.53938e-07	-0.621154	1.65326	0.000205905	-1.69248	0.958702
26351546	chr1:26351546:G:A	9.49809e-09	-1.75335	-3.3421e-10	0.000140497	-1.116	-3.3421e-10
26351660	chr1:26351660:G:A	2.58335e-08	-1.63868e-10	-0.75277	0.000123311	-1.63868e-10	-1.24648
26352039	chr1:26352039:G:T	1.48615e-08	-0.635939	-0.669733	4.39175e-05	-1.56629	-0.712588
26352300	chr1:26352300:T:C	1.27201e-08	-1.46126	-3.3421e-10	8.02332e-05	-1.67625	-3.3421e-10
26352550	chr1:26352550:T:C	1.5808e-08	-1.63868e-10	-1.24393	0.0001739	-1.63868e-10	-0.902712
26352606	chr1:26352606:A:G	1.45718e-08	-1.63868e-10	-1.32536	0.000117443	-1.63868e-10	-1.29524
26353135	chr1:26353135:C:T	1.80664e-08	-1.63868e-10	-1.11039	0.000171121	-1.63868e-10	-0.918818
26353477	chr1:26353477:A:G	1.21587e-07	-1.38691	2.1831	0.00135253	-1.36017	2.50871
26353520	chr1:26353520:C:T	2.07735e-08	-1.63868e-10	-0.970766	0.000187805	-1.63868e-10	-0.825787
26353756	chr1:26353756:A:G	2.7348e-08	0.36334	-1.05914	4.24187e-05	-1.68654	-0.627061
26353772	chr1:26353772:A:C	2.84835e-08	-0.889978	0.234861	0.000139668	-1.30863	0.186703
26354145	chr1:26354145:G:A	1.00501e-07	-1.63868e-10	0.60573	0.000855264	-1.63868e-10	0.690219
26354172	chr1:26354172:C:T	9.16541e-06	6.0044	-0.885647	0.000118538	-1.00448	-0.28147
26354204	chr1:26354204:A:G	3.93747e-08	0.461599	-0.792918	7.44073e-05	-1.66314	-0.0884932
26354328	chr1:26354328:C:T	5.82384e-06	5.82113	-1.15585	8.11375e-05	-1.05549	-0.609553
26354781	chr1:26354781:T:C	9.36258e-09	-1.34161	-0.426112	4.88316e-05	-1.74574	-0.427071
26354815	chr1:26354815:G:A	8.31405e-08	1.49915	-1.08306	3.33593e-05	-1.61032	-0.943531
26354862	chr1:26354862:G:A	4.87315e-09	-1.23307	-1.18763	2.36271e-05	-1.74947	-1.14933
26355543	chr1:26355543:G:A	6.3411e-05	8.38334	-1.33039	2.58664e-05	-1.63136	-1.17688
26355566	chr1:26355566:A:T	1.55541e-07	-1.63868e-10	1.04247	0.000582146	-1.63868e-10	0.305531
26355623	chr1:26355623:G:A	1.45396e-08	-1.63868e-10	-1.32757	0.000113357	-1.63868e-10	-1.33065
26355693	chr1:26355693:T:C	3.8919e-09	-1.33028	-1.31526	2.38805e-05	-1.7282	-1.15993
26355790	chr1:26355790:G:A	1.75945e-08	-1.63868e-10	-1.13685	0.000123537	-1.63868e-10	-1.24465
26355994	chr1:26355994:G:A	3.95169e-09	-1.32432	-1.30598	2.43462e-05	-1.7276	-1.14121
26356675	chr1:26356675:C:T	3.81753e-09	-1.33998	-1.32486	2.29653e-05	-1.73061	-1.1966
26356836	chr1:26356836:G:A	2.58581e-08	-1.63868e-10	-0.751818	0.000146742	-1.63868e-10	-1.07251
26356869	chr1:26356869:C:T	1.5563e-07	-1.63868e-10	1.04304	0.00133715	-1.63868e-10	1.1371
26356948	chr1:26356948:C:T	4.64844e-09	-1.26636	-1.20155	2.32077e-05	-1.75185	-1.16485
26356983	chr1:26356983:G:A	7.54489e-09	-1.3687	-0.614868	5.10498e-05	-1.74694	-0.381447
26357057	chr1:26357057:G:A	5.80604e-06	5.68354	-1.02133	4.49749e-05	-1.73443	-0.520658
26357084	chr1:26357084:C:T	5.32877e-06	5.59128	-1.01485	4.52096e-05	-1.73888	-0.510998
26357597	chr1:26357597:T:C	3.89256e-09	-1.498	-1.14737	2.17096e-05	-1.67625	-1.30718
26357753	chr1:26357753:G:A	3.02206e-08	-0.68692	0.0910032	7.44352e-05	-1.61331	-0.137951
26357790	chr1:26357790:G:A	1.52307e-08	-1.63868e-10	-1.28113	0.000116183	-1.63868e-10	-1.30602
26357813	chr1:26357813:G:A	3.23842e-08	0.498733	-1.02551	4.22248e-05	-1.65571	-0.662477
26357817	chr1:26357817:T:C	1.59772e-08	-1.63868e-10	-1.23328	0.000163894	-1.63868e-10	-0.96197
26357883	chr1:26357883:C:A	8.39756e-09	-1.18928	-0.687226	3.56821e-05	-1.7426	-0.743941
26357894	chr1:26357894:A:G	1.09987e-08	-1.60666	-3.3421e-10	0.000114206	-1.32318	-3.3421e-10
26357912	chr1:26357912:G:A	4.73541e-06	5.49397	-1.03559	4.35982e-05	-1.74268	-0.543497
26358071	chr1:26358071:T:C	3.70576e-08	0.455104	-0.847074	6.80185e-05	-1.6705	-0.170907
26358330	chr1:26358330:A:T	4.28948e-09	-1.45102	-1.09726	2.14896e-05	-1.69961	-1.29401
26358699	chr1:26358699:C:T	4.14996e-08	0.640483	-0.919241	6.17375e-05	-1.62926	-0.309041
26359065	chr1:26359065:G:C	1.44804e-08	-1.63868e-10	-1.33164	0.000119353	-1.63868e-10	-1.27911
26359171	chr1:26359171:A:G	1.44797e-08	-1.63868e-10	-1.3317	0.000119607	-1.63868e-10	-1.27698
26359664	chr1:26359664:A:G	9.34158e-06	6.40305	-1.26526	2.9973e-05	-1.67413	-0.986764
26360180	chr1:26360180:C:A	1.26294e-08	-1.46842	-3.3421e-10	7.60836e-05	-1.72936	-3.3421e-10
26360295	chr1:26360295:C:T	1.26923e-07	-1.63868e-10	0.839138	0.0010924	-1.63868e-10	0.934941
26360346	chr1:26360346:C:A	7.53302e-06	5.88427	-0.96166	4.76061e-05	-1.72162	-0.47661
26360373	chr1:26360373:G:A	7.53107e-06	5.86784	-0.945494	4.8515e-05	-1.72295	-0.456366
26360502	chr1:26360502:G:A	5.31946e-09	-1.0708	-1.26227	2.34171e-05	-1.70844	-1.19928
26360579	chr1:26360579:G:C	5.85914e-06	5.78673	-1.11542	3.67718e-05	-1.7272	-0.729258
26360797	chr1:26360797:T:C	5.87735e-09	-1.01358	-1.21976	2.45115e-05	-1.72035	-1.1417
26361070	chr1:26361070:C:A	7.2864e-09	-1.41903	-0.599402	3.15352e-05	-1.71289	-0.897193
26361717	chr1:26361717:T:A	1.44809e-08	-1.63868e-10	-1.33161	0.000119261	-1.63868e-10	-1.27987
26362027	chr1:26362027:C:T	1.48357e-08	-1.63868e-10	-1.30741	0.000114357	-1.63868e-10	-1.32187
26362102	chr1:26362102:TACCCATGACCC:T	5.52494e-08	0.00741525	-3.3421e-10	0.000101623	-1.43992	-3.3421e-10
26362595	chr1:26362595:T:A	9.13527e-09	-1.16653	-0.625765	4.12365e-05	-1.73829	-0.603578
26362694	chr1:26362694:A:G	3.91511e-09	-1.40111	-1.23849	4.4148e-05	-1.02081	-1.25283
26362729	chr1:26362729:A:G	1.18186e-05	6.46932	-1.09633	3.99447e-05	-1.67312	-0.700579
26362755	chr1:26362755:C:G	1.44812e-08	-1.63868e-10	-1.33159	0.000120496	-1.63868e-10	-1.26957
26363168	chr1:26363168:G:A	5.50438e-09	-1.47742	-0.821475	2.78295e-05	-1.68819	-1.0469
26363316	chr1:26363316:A:G	1.67574e-06	-1.63868e-10	3.41957	0.00508886	-1.63868e-10	2.47362
26363440	chr1:26363440:A:G	1.76565e-08	-1.63868e-10	-1.13334	0.000130357	-1.63868e-10	-1.19091
26363479	chr1:26363479:C:T	5.51884e-09	-1.29563	-1.00064	2.72624e-05	-1.74915	-1.00653
26363480	chr1:26363480:T:G	5.56387e-09	-1.28751	-1.00064	2.72841e-05	-1.74836	-1.00653
26363498	chr1:26363498:A:T	1.45075e-08	-1.63868e-10	-1.32978	0.00012257	-1.63868e-10	-1.25251
26363623	chr1:26363623:C:T	2.66502e-07	-1.63868e-10	1.58094	0.000962057	-1.63868e-10	0.807882
26363636	chr1:26363636:T:C	1.46851e-08	-1.63868e-10	-1.31761	0.000115345	-1.63868e-10	-1.31326
26363689	chr1:26363689:G:A	5.28774e-09	-1.18229	-1.15676	5.04582e-05	-0.998922	-1.14112
26363706	chr1:26363706:C:T	1.92794e-08	-1.63868e-10	-1.04541	0.000140675	-1.63868e-10	-1.11474
26363892	chr1:26363892:C:G	5.62687e-09	-1.43536	-0.841527	3.09095e-05	-1.70957	-0.920557
26363990	chr1:26363990:T:C	8.03937e-08	0.886588	-0.504094	0.00012214	-1.57835	0.322329
26364183	chr1:26364183:G:A	1.26524e-07	-1.63868e-10	0.835987	0.00108861	-1.63868e-10	0.931464
26364193	chr1:26364193:T:A	1.46874e-08	-1.63868e-10	-1.31745	0.000115313	-1.63868e-10	-1.31354
26364254	chr1:26364254:G:A	6.97689e-08	0.78396	-0.543213	0.000111896	-1.60341	0.259787
26364770	chr1:26364770:G:A	1.44944e-08	-1.63868e-10	-1.33068	0.000121753	-1.63868e-10	-1.2592
26364795	chr1:26364795:CCCACCGAGCGCTGGGGTGCCCCAG:C	3.49702e-09	-1.49639	-1.25614	2.00352e-05	-1.7525	-1.3112
26364975	chr1:26364975:C:T	1.47777e-08	-1.63868e-10	-1.31133	0.000114639	-1.63868e-10	-1.31941
26364994	chr1:26364994:C:G	1.4485e-08	-1.63868e-10	-1.33133	0.000120938	-1.63868e-10	-1.26591
26365559	chr1:26365559:A:G	6.52466e-09	-1.28687	-0.841985	3.21228e-05	-1.74768	-0.843942
26365580	chr1:26365580:A:G	1.45057e-08	-1.63868e-10	-1.3299	0.000122436	-1.63868e-10	-1.2536
26365946	chr1:26365946:C:T	2.33811e-08	-0.852516	-3.3421e-10	0.000111972	-1.34294	-3.3421e-10
26366680	chr1:26366680:G:A	1.46707e-08	-1.63868e-10	-1.31859	0.000115421	-1.63868e-10	-1.31261
26366991	chr1:26366991:A:G	3.28995e-09	-1.49918	-1.31439	1.97572e-05	-1.75115	-1.32652
26367252	chr1:26367252:C:T	1.72489e-08	-1.1567	-3.3421e-10	9.36371e-05	-1.52176	-3.3421e-10
26367627	chr1:26367627:G:T	6.93758e-07	-1.63868e-10	2.53768	0.00205027	-1.63868e-10	1.56454
26367754	chr1:26367754:T:C	2.65997e-07	2.74518	-1.16614	3.80041e-05	-1.7445	-0.678992
26367760	chr1:26367760:T:C	1.78832e-08	-1.63868e-10	-1.12058	0.000127061	-1.63868e-10	-1.21653
26368353	chr1:26368353:G:A	1.64714e-08	-1.63868e-10	-1.20282	0.000123142	-1.63868e-10	-1.24785
26368441	chr1:26368441:C:T	4.74899e-08	-1.63868e-10	-0.143924	0.000227256	-1.63868e-10	-0.635116
26368647	chr1:26368647:A:G	1.4565e-08	-1.63868e-10	-1.32582	0.000116799	-1.63868e-10	-1.30074
26368661	chr1:26368661:C:T	1.45621e-08	-1.63868e-10	-1.32602	0.000116853	-1.63868e-10	-1.30027
26368750	chr1:26368750:T:C	1.73026e-08	-1.63868e-10	-1.15359	0.000123596	-1.63868e-10	-1.24417
26368804	chr1:26368804:G:A	2.21033e-07	2.62969	-1.23582	3.63759e-05	-1.75015	-0.717131
26368841	chr1:26368841:G:A	1.457e-08	-1.63868e-10	-1.32548	0.000116712	-1.63868e-10	-1.30148
26369196	chr1:26369196:G:A	9.5336e-09	-1.74962	-3.3421e-10	0.0001241	-1.2401	-3.3421e-10
26369298	chr1:26369298:A:G	1.45608e-08	-1.63868e-10	-1.32611	0.000116873	-1.63868e-10	-1.3001
26369340	chr1:26369340:C:T	9.10259e-08	-1.63868e-10	0.506701	0.000775865	-1.63868e-10	0.592788
26369442	chr1:26369442:C:T	1.45106e-08	-1.63868e-10	-1.32956	0.000122713	-1.63868e-10	-1.25134
26370135	chr1:26370135:C:T	1.47081e-07	2.0895	-1.10296	4.89505e-05	-1.74916	-0.421221
26370145	chr1:26370145:CA:C	3.93263e-06	5.3612	-1.08858	3.7536e-05	-1.74663	-0.689263
26370241	chr1:26370241:T:C	3.89017e-09	-1.317	-1.32899	2.10948e-05	-1.71544	-1.29673
26370675	chr1:26370675:G:A	3.39093e-06	5.20542	-1.081	3.78786e-05	-1.75069	-0.676114
26370864	chr1:26370864:C:T	1.55446e-08	-1.26073	-3.3421e-10	7.83103e-05	-1.70051	-3.3421e-10
26370907	chr1:26370907:T:C	1.42887e-05	6.63274	-1.06996	0.000106395	-0.823384	-0.57065
26371939	chr1:26371939:G:A	4.91077e-06	5.65039	-1.15565	3.38179e-05	-1.73405	-0.806155
26371963	chr1:26371963:T:A	1.06709e-08	-1.63692	-3.3421e-10	7.42765e-05	-1.7534	-3.3421e-10
26372256	chr1:26372256:C:T	2.37546e-08	-1.63868e-10	-0.836666	0.00020943	-1.63868e-10	-0.716802
26372393	chr1:26372393:T:C	6.78113e-06	5.9811	-1.16364	3.41344e-05	-1.71116	-0.819727
26372447	chr1:26372447:A:G	2.2754e-07	2.66468	-1.2418	3.54936e-05	-1.74772	-0.74412
26372612	chr1:26372612:T:C	6.59133e-07	2.25247	0.234009	0.000214774	-1.75247	1.06087
26372666	chr1:26372666:T:C	1.01257e-07	1.8568	-1.24358	3.44155e-05	-1.746	-0.77668
26372773	chr1:26372773:C:T	7.43778e-08	-1.63868e-10	0.304716	0.000357199	-1.63868e-10	-0.182899
26373360	chr1:26373360:G:A	3.56838e-08	-0.429746	-3.3421e-10	7.77195e-05	-1.70808	-3.3421e-10
26373557	chr1:26373557:G:A	2.38851e-08	-1.63868e-10	-0.831188	0.000174912	-1.63868e-10	-0.89691
26373702	chr1:26373702:T:C	1.65838e-08	-1.63868e-10	-1.19602	0.000118564	-1.63868e-10	-1.28574
26374086	chr1:26374086:C:T	1.48359e-08	-1.63868e-10	-1.30739	0.000113301	-1.63868e-10	-1.33115
26374157	chr1:26374157:G:C	1.46957e-08	-1.63868e-10	-1.31689	0.000119117	-1.63868e-10	-1.28108
26374694	chr1:26374694:A:G	4.0795e-07	3.25541	-1.24871	3.35973e-05	-1.51315	-1.03359
26374817	chr1:26374817:G:A	1.64872e-08	-1.63868e-10	-1.20186	0.000147404	-1.63868e-10	-1.06801
26374957	chr1:26374957:C:T	2.6011e-08	-0.244536	-0.501387	8.57086e-05	-0.908386	-0.701852
26375362	chr1:26375362:C:G	2.02535e-08	-1.63868e-10	-0.996117	0.000123564	-1.63868e-10	-1.24443
26375723	chr1:26375723:G:A	3.44151e-09	-1.66067	-1.10786	3.16056e-05	-1.53969	-1.06817
26375787	chr1:26375787:A:G	1.6816e-08	-1.63868e-10	-1.18211	0.000118267	-1.63868e-10	-1.28825
26375876	chr1:26375876:TTTTC:T	2.90655e-09	-1.68481	-1.25267	2.43085e-05	-1.56036	-1.31
26376658	chr1:26376658:T:G	2.15891e-08	-1.63868e-10	-0.932254	0.000164137	-1.63868e-10	-0.960488
26377316	chr1:26377316:C:G	5.96433e-08	-1.63868e-10	0.0839396	0.000558426	-1.63868e-10	0.263932
26377395	chr1:26377395:G:C	2.92784e-08	-1.63868e-10	-0.627592	0.000143111	-1.63868e-10	-1.09757
26377463	chr1:26377463:A:G	5.73372e-08	-1.63868e-10	0.0445065	0.000471529	-1.63868e-10	0.0947889
26377538	chr1:26377538:C:T	4.1752e-09	-1.57571	-0.999571	2.40592e-05	-1.73998	-1.1407
26377822	chr1:26377822:C:T	1.56706e-08	-1.63868e-10	-1.25266	0.000114194	-1.63868e-10	-1.32329
26377823	chr1:26377823:G:A	9.69382e-09	-1.73295	-3.3421e-10	9.27157e-05	-1.53165	-3.3421e-10
26378326	chr1:26378326:T:A	2.80467e-08	-1.63868e-10	-0.670573	0.000139647	-1.63868e-10	-1.12208
26378545	chr1:26378545:G:A	3.41498e-09	-1.4818	-1.29448	1.97593e-05	-1.74763	-1.32993
26380003	chr1:26380003:T:C	1.19665e-07	-1.63868e-10	0.780257	0.000427771	-1.63868e-10	-0.00260264
26380045	chr1:26380045:G:A	1.87303e-08	-1.0743	-3.3421e-10	0.000104492	-1.41208	-3.3421e-10
26380047	chr1:26380047:C:T	2.69971e-09	-1.73827	-1.27303	2.3586e-05	-1.68003	-1.22051
26380160	chr1:26380160:T:C	1.44811e-08	-1.63868e-10	-1.3316	0.000116831	-1.63868e-10	-1.30047
26380180	chr1:26380180:A:T	2.50375e-08	-1.63868e-10	-0.784069	0.000188821	-1.63868e-10	-0.820391
26380564	chr1:26380564:C:T	1.73544e-08	-1.63868e-10	-1.15059	0.000119719	-1.63868e-10	-1.27605
26381016	chr1:26381016:A:G	1.47017e-08	-1.63868e-10	-1.31648	0.00011505	-1.63868e-10	-1.31583
26381623	chr1:26381623:G:A	1.45029e-08	-1.63868e-10	-1.33009	0.000113246	-1.63868e-10	-1.33163
26381692	chr1:26381692:A:C	7.71057e-08	-1.63868e-10	0.340734	0.000311329	-1.63868e-10	-0.32034
26381732	chr1:26381732:T:C	7.48071e-08	-1.63868e-10	0.310471	0.000304502	-1.63868e-10	-0.342513
26382100	chr1:26382100:C:T	1.51934e-08	-1.63868e-10	-1.28358	0.000124576	-1.63868e-10	-1.23628
26382116	chr1:26382116:C:T	1.48358e-08	-1.63868e-10	-1.3074	0.00011712	-1.63868e-10	-1.29799
26382549	chr1:26382549:A:C	4.9092e-08	-1.63868e-10	-0.110746	0.00022551	-1.63868e-10	-0.642824
26382696	chr1:26382696:A:C	1.45453e-08	-1.63868e-10	-1.32718	0.000115669	-1.63868e-10	-1.31046
26383013	chr1:26383013:T:C	2.8313e-09	-1.63762	-1.32609	2.00718e-05	-1.73554	-1.32633
26383142	chr1:26383142:G:A	1.4849e-08	-1.63868e-10	-1.30651	0.000113314	-1.63868e-10	-1.33103
26383146	chr1:26383146:C:G	5.70097e-08	-1.63868e-10	0.0387797	0.000525739	-1.63868e-10	0.203613
26383229	chr1:26383229:G:A	6.51704e-09	-1.09526	-1.03477	2.37388e-05	-1.69591	-1.19818
26383279	chr1:26383279:G:A	6.62686e-08	-1.63868e-10	0.189274	0.000282294	-1.63868e-10	-0.418243
26383738	chr1:26383738:ATGGCTGCC:A	9.13085e-09	-0.743577	-1.04921	2.27951e-05	-1.75026	-1.18438
26383809	chr1:26383809:T:G	1.44799e-08	-1.63868e-10	-1.33168	0.000113348	-1.63868e-10	-1.33073
26383926	chr1:26383926:T:C	7.53121e-08	-1.63868e-10	0.317199	0.000328028	-1.63868e-10	-0.268093
26384008	chr1:26384008:C:A	6.48966e-09	-1.09048	-1.04376	2.35284e-05	-1.6909	-1.21208
26384248	chr1:26384248:A:C	4.46319e-08	-1.63868e-10	-0.205994	0.000189819	-1.63868e-10	-0.815117
26384308	chr1:26384308:C:T	3.32679e-09	-1.55759	-1.24485	2.91583e-05	-1.44054	-1.24791
26384387	chr1:26384387:A:G	1.30846e-08	-1.433	-3.3421e-10	8.52283e-05	-1.61586	-3.3421e-10
26384884	chr1:26384884:A:G	5.41811e-08	-1.63868e-10	-0.0121105	0.000254699	-1.63868e-10	-0.521107
26385130	chr1:26385130:A:G	1.48046e-08	-1.63868e-10	-1.3095	0.000113251	-1.63868e-10	-1.33158
26385443	chr1:26385443:A:G	1.44986e-08	-1.63868e-10	-1.33039	0.000113654	-1.63868e-10	-1.32803
26385487	chr1:26385487:T:C	4.0401e-09	-1.51164	-1.09654	3.27692e-05	-1.38861	-1.18309
26385875	chr1:26385875:T:C	1.68188e-08	-1.63868e-10	-1.18195	0.000124266	-1.63868e-10	-1.23877
26386231	chr1:26386231:A:G	1.58162e-08	-1.63868e-10	-1.24341	0.000114739	-1.63868e-10	-1.31853
26386354	chr1:26386354:A:G	1.56081e-07	-1.63868e-10	1.04593	0.00203548	-1.63868e-10	1.5573
26386501	chr1:26386501:T:C	6.08349e-08	-1.63868e-10	0.103722	0.00023703	-1.63868e-10	-0.593006
26386833	chr1:26386833:C:T	1.47111e-08	-1.63868e-10	-1.31584	0.000113296	-1.63868e-10	-1.33119
26387134	chr1:26387134:C:G	5.63796e-08	-1.63868e-10	0.0276647	0.000223443	-1.63868e-10	-0.652034
26387427	chr1:26387427:G:C	8.87237e-08	-1.63868e-10	0.481084	0.000346459	-1.63868e-10	-0.213427
26387465	chr1:26387465:C:T	8.90907e-08	-1.63868e-10	0.485212	0.000347523	-1.63868e-10	-0.21036
26387670	chr1:26387670:C:T	2.81092e-08	-1.63868e-10	-0.668345	0.000138849	-1.63868e-10	-1.1278
26387714	chr1:26387714:G:T	6.29203e-08	-1.63868e-10	0.137427	0.000241684	-1.63868e-10	-0.573559
26388413	chr1:26388413:C:G	1.21771e-07	-1.63868e-10	0.797699	0.00153889	-1.63868e-10	1.27762
26388741	chr1:26388741:G:A	1.31885e-08	-0.116415	-1.30868	2.43864e-05	-1.53563	-1.33153
26388782	chr1:26388782:T:C	6.25733e-08	-1.63868e-10	0.131896	0.000583189	-1.63868e-10	0.30732
26389273	chr1:26389273:G:A	5.36411e-08	-1.63868e-10	-0.0221273	0.000671255	-1.63868e-10	0.447958
26389303	chr1:26389303:G:A	3.70894e-09	-1.48211	-1.21158	8.6855e-05	-0.455363	-1.14159
26389381	chr1:26389381:A:C	9.68817e-09	-1.73354	-3.3421e-10	0.000106794	-1.39029	-3.3421e-10
26389645	chr1:26389645:C:T	2.09897e-08	-1.15897	0.198559	0.00015468	-1.63918	0.619348
26389847	chr1:26389847:A:AG	1.46168e-08	-1.63868e-10	-1.32227	0.000114759	-1.63868e-10	-1.31836
26390069	chr1:26390069:A:G	1.59752e-08	-1.63868e-10	-1.23341	0.000127168	-1.63868e-10	-1.21568
26390196	chr1:26390196:T:C	3.15279e-08	-1.63868e-10	-0.553571	0.000214498	-1.63868e-10	-0.692889
26390306	chr1:26390306:C:T	4.53383e-09	-1.26167	-1.2312	2.22481e-05	-1.66562	-1.29332
26390482	chr1:26390482:A:T	1.47718e-08	-1.63868e-10	-1.31172	0.00011689	-1.63868e-10	-1.29996
26390503	chr1:26390503:G:A	9.86861e-09	-1.71508	-3.3421e-10	7.58191e-05	-1.73284	-3.3421e-10
26390788	chr1:26390788:G:A	1.51096e-08	-1.63868e-10	-1.28911	0.000114916	-1.63868e-10	-1.31699
26391053	chr1:26391053:A:G	2.33948e-08	-1.63868e-10	-0.851929	0.000187165	-1.63868e-10	-0.8292
26391077	chr1:26391077:G:A	4.79095e-09	-1.6588	-0.778919	4.99273e-05	-1.40659	-0.744032
26391097	chr1:26391097:C:T	3.76043e-09	-1.75094	-0.928973	3.05471e-05	-1.73996	-0.901966
26391889	chr1:26391889:C:T	3.7998e-08	-0.84644	0.47953	0.000192661	-1.18266	0.382401
26392390	chr1:26392390:C:T	1.28103e-07	1.11979	-0.271391	0.000810685	1.02652	-0.389831
26392624	chr1:26392624:T:C	3.83347e-09	-1.74108	-0.919588	5.25435e-05	-1.22222	-0.877324
26392740	chr1:26392740:A:AG	8.15738e-09	-0.599812	-1.30571	4.32379e-05	-0.968901	-1.32557
26393321	chr1:26393321:T:C	1.51926e-08	-1.63868e-10	-1.28363	0.000125248	-1.63868e-10	-1.2309
26393829	chr1:26393829:G:C	1.2499e-08	-1.47879	-3.3421e-10	9.46006e-05	-1.51153	-3.3421e-10
26394072	chr1:26394072:C:T	1.49958e-08	-1.63868e-10	-1.29668	0.000123027	-1.63868e-10	-1.24879
26394123	chr1:26394123:C:T	8.46867e-08	0.545317	-0.1108	0.00051136	0.365026	-0.189143
26394524	chr1:26394524:G:A	4.21198e-09	-1.64297	-0.923539	4.4826e-05	-1.37208	-0.886323
26394843	chr1:26394843:G:A	7.62037e-08	0.505058	-0.17609	0.000467393	0.330179	-0.244198
26394911	chr1:26394911:T:A	7.91347e-08	-1.63868e-10	0.36671	0.000726441	-1.63868e-10	0.526966
26395375	chr1:26395375:C:T	3.79652e-09	-1.58516	-1.0852	4.25029e-05	-1.26995	-1.04166
26395432	chr1:26395432:G:A	4.35114e-09	-1.74889	-0.785115	4.81803e-05	-1.43847	-0.747769
26395873	chr1:26395873:T:G	2.47274e-08	-1.63868e-10	-0.796529	0.000203676	-1.63868e-10	-0.744662
26395893	chr1:26395893:G:A	5.99473e-09	-1.15466	-1.05891	3.90931e-05	-1.40167	-0.993578
26396025	chr1:26396025:G:A	1.60048e-08	0.100144	-1.33169	4.82383e-05	-0.861297	-1.32374
26396236	chr1:26396236:G:A	1.57788e-08	-1.63868e-10	-1.24577	0.000128631	-1.63868e-10	-1.20425
26396506	chr1:26396506:T:C	1.13393e-07	-1.63868e-10	0.726419	0.000659612	-1.63868e-10	0.430461
26396591	chr1:26396591:C:T	1.61628e-08	-1.63868e-10	-1.22173	0.000137966	-1.63868e-10	-1.13418
26396647	chr1:26396647:C:G	1.12636e-08	-1.58287	-3.3421e-10	7.96283e-05	-1.68382	-3.3421e-10
26396722	chr1:26396722:G:A	4.56475e-09	-1.36299	-1.12309	2.35939e-05	-1.74919	-1.15101
26396785	chr1:26396785:G:A	4.11396e-09	-1.34663	-1.24342	3.79378e-05	-1.19981	-1.22544
26397512	chr1:26397512:C:T	3.21365e-09	-1.74742	-1.08962	2.2984e-05	-1.74875	-1.17764
26397561	chr1:26397561:T:C	1.0543e-07	0.537479	0.116123	0.000650291	0.367615	0.0486142
26397656	chr1:26397656:A:C	1.67151e-08	-1.63868e-10	-1.18813	0.000130173	-1.63868e-10	-1.19233
26398293	chr1:26398293:G:A	3.5799e-09	-1.62094	-1.10817	3.88873e-05	-1.3346	-1.06593
26398400	chr1:26398400:C:T	3.76094e-09	-1.63452	-1.04526	4.06654e-05	-1.35817	-0.997648
26398701	chr1:26398701:T:C	1.17545e-07	-1.63868e-10	0.762381	0.00162238	-1.63868e-10	1.33046
26399184	chr1:26399184:G:A	2.15097e-07	2.20672	-0.840071	0.00119415	1.92409	-0.900093
26399356	chr1:26399356:G:A	3.85182e-09	-1.54898	-1.10692	4.41061e-05	-1.21203	-1.06256
26399375	chr1:26399375:G:A	1.66835e-08	-1.63868e-10	-1.19002	0.000153337	-1.63868e-10	-1.02855
26400003	chr1:26400003:C:G	1.55709e-08	-0.0851151	-1.17392	4.36893e-05	-1.0432	-1.24089
26400095	chr1:26400095:C:T	3.65821e-09	-1.62103	-1.08644	3.99191e-05	-1.33412	-1.04021
26400442	chr1:26400442:G:A	1.63031e-08	-1.63868e-10	-1.21309	0.000119713	-1.63868e-10	-1.27609
26400714	chr1:26400714:G:A	6.16609e-09	-0.853946	-1.33143	2.11768e-05	-1.67671	-1.33157
26400993	chr1:26400993:C:T	1.07194e-07	-1.63868e-10	0.670199	0.00146431	-1.63868e-10	1.22795
26401112	chr1:26401112:C:T	3.50716e-09	-1.62471	-1.12493	3.79676e-05	-1.34174	-1.08272
26401558	chr1:26401558:G:A	1.68135e-08	-1.63868e-10	-1.18226	0.000154889	-1.63868e-10	-1.01848
26401927	chr1:26401927:C:T	2.15681e-08	-1.63868e-10	-0.933227	0.00014644	-1.63868e-10	-1.07458
26402358	chr1:26402358:G:A	1.16534e-08	-1.54885	-3.3421e-10	0.00012732	-1.21449	-3.3421e-10
26403083	chr1:26403083:A:T	5.17562e-09	-1.03105	-1.32943	2.03525e-05	-1.72195	-1.32604
26403201	chr1:26403201:T:C	2.6454e-09	-1.70162	-1.33	2.22764e-05	-1.62698	-1.33068
26403505	chr1:26403505:A:T	6.39335e-09	-0.921604	-1.22758	2.37108e-05	-1.66565	-1.22961
26403576	chr1:26403576:T:C	8.29342e-08	0.576556	-0.162951	0.000505834	0.393063	-0.228045
26403650	chr1:26403650:C:T	1.65e-08	-1.63868e-10	-1.20108	0.000122634	-1.63868e-10	-1.25198
26403681	chr1:26403681:T:C	3.53505e-09	-1.62974	-1.11197	3.81661e-05	-1.35081	-1.06844
26403754	chr1:26403754:GA:G	2.63927e-09	-1.70464	-1.3293	2.21409e-05	-1.63262	-1.33115
26403756	chr1:26403756:G:T	2.64591e-09	-1.70212	-1.3293	2.22279e-05	-1.6287	-1.33115
26404302	chr1:26404302:C:T	1.55116e-07	2.11613	-1.07639	0.000867355	1.82527	-1.12101
26404329	chr1:26404329:G:A	6.74561e-09	-0.87074	-1.22481	2.41893e-05	-1.64827	-1.22701
26404538	chr1:26404538:A:G	3.51868e-09	-1.73025	-1.01611	3.61424e-05	-1.47075	-1.00297
26404544	chr1:26404544:T:G	3.5549e-09	-1.73149	-1.00462	3.63997e-05	-1.47535	-0.991276
26404723	chr1:26404723:G:GA	3.65475e-09	-1.62163	-1.08678	3.97811e-05	-1.33623	-1.04157
26404727	chr1:26404727:T:A	6.61841e-09	-0.883769	-1.23082	2.39407e-05	-1.65283	-1.23278
26404757	chr1:26404757:G:T	5.81599e-08	-1.63868e-10	0.0587542	0.000457851	-1.63868e-10	0.0653538
26404925	chr1:26404925:C:T	6.74046e-09	-0.870783	-1.22553	2.41733e-05	-1.64831	-1.22763
26405099	chr1:26405099:A:C	9.87036e-09	-1.71491	-3.3421e-10	7.61087e-05	-1.72903	-3.3421e-10
26405268	chr1:26405268:A:G	5.17609e-09	-1.03024	-1.33016	2.03574e-05	-1.72114	-1.3266
26405270	chr1:26405270:C:T	3.43328e-08	-1.63868e-10	-0.468341	0.000368462	-1.63868e-10	-0.151853
26405449	chr1:26405449:G:A	6.4984e-09	-0.900904	-1.23198	2.37715e-05	-1.65863	-1.23408
26405460	chr1:26405460:G:T	3.52636e-09	-1.73135	-1.01282	3.61119e-05	-1.47479	-0.99978
26405477	chr1:26405477:A:C	8.79518e-08	0.495093	-0.0227464	0.00053662	0.315468	-0.0913692
26405479	chr1:26405479:T:C	8.74965e-08	0.4899	-0.0227441	0.000533976	0.310491	-0.0913307
26406406	chr1:26406406:A:T	1.69372e-08	-1.63868e-10	-1.17493	0.000139383	-1.63868e-10	-1.12396
26406579	chr1:26406579:T:C	2.49113e-08	-1.63868e-10	-0.789122	0.000193306	-1.63868e-10	-0.796918
26406748	chr1:26406748:G:A	3.11826e-08	-0.113885	-0.450697	0.000183497	-0.292099	-0.556894
26407356	chr1:26407356:C:T	3.39554e-09	-1.62809	-1.15389	3.65362e-05	-1.34783	-1.11506
26408180	chr1:26408180:C:A	1.44844e-08	-1.63868e-10	-1.33137	0.000113647	-1.63868e-10	-1.3281
26408542	chr1:26408542:A:C	6.08906e-09	-1.00262	-1.19533	2.42535e-05	-1.71635	-1.15628
26408609	chr1:26408609:A:G	4.44443e-08	-1.63868e-10	-0.210205	0.000374677	-1.63868e-10	-0.135128
26408867	chr1:26408867:C:T	1.32474e-08	-1.42064	-3.3421e-10	0.000217701	-0.678067	-3.3421e-10
26409174	chr1:26409174:C:G	6.33455e-09	-0.921343	-1.23708	2.34407e-05	-1.66629	-1.24043
26409282	chr1:26409282:A:G	6.70166e-09	-0.851211	-1.25088	2.36729e-05	-1.64292	-1.25394
26409516	chr1:26409516:G:A	1.44953e-08	-1.63868e-10	-1.33062	0.000113864	-1.63868e-10	-1.32618
26411154	chr1:26411154:G:A	1.00531e-08	-1.69656	-3.3421e-10	0.000102224	-1.43402	-3.3421e-10
26411441	chr1:26411441:C:G	7.25609e-08	-1.63868e-10	0.279984	0.000463606	-1.63868e-10	0.0778443
26411631	chr1:26411631:C:T	1.19776e-07	0.781184	-3.3421e-10	0.000225478	-0.64297	-3.3421e-10
26411735	chr1:26411735:T:C	1.89776e-08	-1.63868e-10	-1.06119	0.000159764	-1.63868e-10	-0.987492
26411768	chr1:26411768:C:T	9.60431e-09	-1.74223	-3.3421e-10	9.41905e-05	-1.51587	-3.3421e-10
26411891	chr1:26411891:T:C	1.09904e-08	-1.60742	-3.3421e-10	0.000101888	-1.43732	-3.3421e-10
26413442	chr1:26413442:C:G	1.25909e-08	-0.530392	-0.941079	3.95988e-05	-1.33691	-1.04548
26413553	chr1:26413553:C:T	9.5763e-09	-1.74515	-3.3421e-10	7.61975e-05	-1.72786	-3.3421e-10
26413773	chr1:26413773:T:C	1.27027e-08	-1.46263	-3.3421e-10	7.93687e-05	-1.68709	-3.3421e-10
26413877	chr1:26413877:G:C	3.24688e-09	-1.58876	-1.23799	3.52997e-05	-1.29328	-1.20404
26414031	chr1:26414031:G:A	3.22686e-09	-1.62288	-1.21005	3.42794e-05	-1.35236	-1.17428
26414064	chr1:26414064:G:A	1.46727e-08	-1.31845	-3.3421e-10	9.27187e-05	-1.53162	-3.3421e-10
26414206	chr1:26414206:GGGGAGGAGGAAAGTGTTCCCGAAGCAGAGGGTAAGAAA:G	3.2224e-09	-1.5778	-1.25651	2.86546e-05	-1.46758	-1.2383
26414524	chr1:26414524:A:G	1.45116e-08	-1.63868e-10	-1.32949	0.000114936	-1.63868e-10	-1.31681
26415053	chr1:26415053:A:G	1.95817e-08	-1.51935	0.4895	0.000238689	-1.04778	0.461752
26416677	chr1:26416677:G:C	3.24593e-09	-1.61792	-1.20912	3.46454e-05	-1.34422	-1.17181
26417187	chr1:26417187:T:G	1.32942e-08	-0.0856774	-1.33144	4.36812e-05	-0.954921	-1.32935
26417560	chr1:26417560:T:C	2.02508e-08	-1.63868e-10	-0.99625	0.000167319	-1.63868e-10	-0.941288
26417650	chr1:26417650:G:A	1.44798e-08	-1.63868e-10	-1.33168	0.000113514	-1.63868e-10	-1.32926
26417864	chr1:26417864:G:A	2.70223e-09	-1.69047	-1.3199	2.26032e-05	-1.61289	-1.33021
26417970	chr1:26417970:T:G	3.92108e-09	-1.46327	-1.1748	5.07638e-05	-1.04254	-1.09147
26418047	chr1:26418047:C:G	3.09876e-09	-1.65596	-1.21748	3.27922e-05	-1.39704	-1.17396
26418104	chr1:26418104:G:A	1.79051e-08	-1.63868e-10	-1.11936	0.000149769	-1.63868e-10	-1.05209
26418450	chr1:26418450:G:A	9.80421e-09	-1.72163	-3.3421e-10	8.53124e-05	-1.61487	-3.3421e-10
26418613	chr1:26418613:G:A	1.48521e-08	-1.63868e-10	-1.3063	0.000115504	-1.63868e-10	-1.31188
26419708	chr1:26419708:A:G	6.15216e-09	-1.73739	-0.450246	4.91774e-05	-1.69573	-0.470028
26419714	chr1:26419714:T:C	5.67356e-08	-1.63868e-10	0.0339596	0.00048017	-1.63868e-10	0.11295
26420452	chr1:26420452:A:G	2.37845e-08	-1.63868e-10	-0.835406	0.000200115	-1.63868e-10	-0.762297
26420577	chr1:26420577:A:C	7.78658e-09	-0.876698	-1.07534	5.10252e-05	-1.07053	-1.05834
26420801	chr1:26420801:C:T	3.12743e-09	-1.55636	-1.30788	2.4283e-05	-1.54798	-1.32343
26420979	chr1:26420979:T:C	1.68981e-08	-1.63868e-10	-1.17724	0.000132892	-1.63868e-10	-1.17165
26421717	chr1:26421717:G:A	7.92461e-09	-0.616454	-1.31802	2.72849e-05	-1.42334	-1.33152
26421721	chr1:26421721:T:C	1.49215e-08	-1.63868e-10	-1.30164	0.000124375	-1.63868e-10	-1.23789
26423782	chr1:26423782:C:T	8.46649e-09	-0.638439	-1.22989	3.20856e-05	-1.30274	-1.29004
26423823	chr1:26423823:C:T	1.12849e-08	-0.267874	-1.3131	3.14317e-05	-1.28487	-1.3285
26424492	chr1:26424492:A:G	3.96183e-09	-1.34179	-1.28595	2.55016e-05	-1.55161	-1.27084
26424631	chr1:26424631:C:T	1.4797e-08	-1.63868e-10	-1.31002	0.000117138	-1.63868e-10	-1.29783
26424730	chr1:26424730:CTGTTTGTTGT:C	1.13116e-08	-1.57861	-3.3421e-10	8.85598e-05	-1.57751	-3.3421e-10
26424945	chr1:26424945:G:A	1.85057e-08	-1.63868e-10	-1.08637	0.000154712	-1.63868e-10	-1.01962
26426501	chr1:26426501:T:C	2.95758e-09	-1.75153	-1.16854	2.25192e-05	-1.71487	-1.23195
26427451	chr1:26427451:T:C	8.39857e-09	-0.58211	-1.29427	3.18831e-05	-1.27262	-1.3265
26428384	chr1:26428384:A:AC	3.92461e-09	-1.75321	-0.88396	2.78442e-05	-1.74937	-0.9852
26428582	chr1:26428582:A:G	3.00303e-09	-1.59628	-1.30854	2.01808e-05	-1.73203	-1.32443
26429428	chr1:26429428:A:G	3.55911e-09	-1.66338	-1.07155	2.37026e-05	-1.75157	-1.14404
26429683	chr1:26429683:G:A	1.45468e-08	-0.00216199	-1.32491	3.64292e-05	-1.13412	-1.3317
26430365	chr1:26430365:T:C	2.52112e-09	-1.74803	-1.33171	1.96438e-05	-1.75334	-1.33009
26431380	chr1:26431380:T:G	2.14727e-08	-1.63868e-10	-0.93766	0.000169174	-1.63868e-10	-0.930265
26431526	chr1:26431526:C:T	3.19314e-06	4.06432	-3.3421e-10	0.0025652	1.7886	-3.3421e-10
26431553	chr1:26431553:C:T	4.19655e-09	-1.51331	-1.05687	2.81515e-05	-1.60676	-1.11683
26432111	chr1:26432111:T:C	2.98209e-09	-1.74424	-1.16758	2.41402e-05	-1.64634	-1.23097
26432122	chr1:26432122:G:A	1.45476e-08	-1.63868e-10	-1.32701	0.000114205	-1.63868e-10	-1.32319
26432257	chr1:26432257:G:A	2.87607e-09	-1.73647	-1.21155	2.11382e-05	-1.75198	-1.25813
26432282	chr1:26432282:G:A	4.31884e-09	-1.22007	-1.32138	2.70889e-05	-1.44717	-1.3149
26432716	chr1:26432716:C:T	1.45313e-08	-1.63868e-10	-1.32813	0.000116145	-1.63868e-10	-1.30635
26434183	chr1:26434183:C:T	2.45075e-07	-1.63868e-10	1.49712	0.00238422	-1.63868e-10	1.71544
26434990	chr1:26434990:G:T	1.50011e-08	-1.63868e-10	-1.29632	0.000114578	-1.63868e-10	-1.31993
26435531	chr1:26435531:G:A	1.20108e-08	-1.51864	-3.3421e-10	7.8692e-05	-1.69565	-3.3421e-10
26435558	chr1:26435558:C:T	3.26713e-09	-1.7085	-1.11203	2.64799e-05	-1.6663	-1.11851
26436105	chr1:26436105:A:G	1.61577e-08	-1.63868e-10	-1.22204	0.000119808	-1.63868e-10	-1.2753
26436217	chr1:26436217:G:A	4.48171e-09	-1.75291	-0.751531	3.26171e-05	-1.74036	-0.835992
26436250	chr1:26436250:T:G	3.54678e-08	-1.63868e-10	-0.435817	0.000399055	-1.63868e-10	-0.0720928
26437510	chr1:26437510:A:G	3.16748e-09	-1.74427	-1.10724	2.30279e-05	-1.7534	-1.17109
26437956	chr1:26437956:G:A	1.68656e-08	-1.63868e-10	-1.17916	0.000146841	-1.63868e-10	-1.07184
26438502	chr1:26438502:T:C	1.45101e-08	-1.63868e-10	-1.3296	0.000113252	-1.63868e-10	-1.33158
26438565	chr1:26438565:A:G	1.46603e-08	-1.63868e-10	-1.3193	0.000113345	-1.63868e-10	-1.33076
26438619	chr1:26438619:G:A	2.87666e-08	-1.63868e-10	-0.645228	0.00020265	-1.63868e-10	-0.749711
26438624	chr1:26438624:C:T	4.83934e-09	-1.37711	-1.05055	3.34963e-05	-1.48723	-1.06253
26439050	chr1:26439050:C:A	4.10427e-09	-1.26726	-1.32516	2.76951e-05	-1.44901	-1.29093
26439094	chr1:26439094:A:G	4.12815e-09	-1.25769	-1.32893	2.76459e-05	-1.4405	-1.30121
26439131	chr1:26439131:A:G	1.44876e-08	-1.63868e-10	-1.33115	0.000113614	-1.63868e-10	-1.32838
26440493	chr1:26440493:C:T	2.84184e-08	-1.63868e-10	-0.657405	0.000302617	-1.63868e-10	-0.348722
26440504	chr1:26440504:T:C	1.48131e-07	-1.63868e-10	0.993654	0.0014005	-1.63868e-10	1.18339
26440876	chr1:26440876:C:T	5.09725e-09	-1.36877	-1.00697	3.91676e-05	-1.54344	-0.849903
26441218	chr1:26441218:C:T	1.83866e-08	-1.63868e-10	-1.09282	0.000153286	-1.63868e-10	-1.02888
26441274	chr1:26441274:G:A	4.55053e-09	-1.176	-1.3132	2.49703e-05	-1.5118	-1.33171
26442012	chr1:26442012:G:A	1.59243e-08	-1.63868e-10	-1.2366	0.000118595	-1.63868e-10	-1.28548
26442275	chr1:26442275:C:T	1.5887e-08	-1.23894	-3.3421e-10	0.000166978	-0.94333	-3.3421e-10
26442570	chr1:26442570:A:G	1.42181e-08	-1.34993	-3.3421e-10	0.000108783	-1.37184	-3.3421e-10
26442637	chr1:26442637:C:T	1.71923e-08	-1.15998	-3.3421e-10	0.000107995	-1.3791	-3.3421e-10
26443557	chr1:26443557:C:T	1.59089e-08	-1.63868e-10	-1.23756	0.000118501	-1.63868e-10	-1.28627
26443563	chr1:26443563:CA:C	6.96688e-09	-1.70568	-0.3576	5.04145e-05	-1.66304	-0.477877
26444295	chr1:26444295:A:C	2.89e-08	-1.63868e-10	-0.640602	0.000202472	-1.63868e-10	-0.75059
26444380	chr1:26444380:G:C	1.26706e-07	-1.63868e-10	0.837426	0.00128879	-1.63868e-10	1.10026
26444499	chr1:26444499:G:A	1.52185e-08	-1.28193	-3.3421e-10	8.35027e-05	-1.63631	-3.3421e-10
26444508	chr1:26444508:G:A	2.99273e-07	0.189535	1.50738	0.000587846	-1.03696	1.35223
26444664	chr1:26444664:G:C	1.44879e-08	-1.63868e-10	-1.33113	0.000116089	-1.63868e-10	-1.30684
26445475	chr1:26445475:G:C	3.27171e-07	0.223782	1.56226	0.00063479	-1.01415	1.40626
26445807	chr1:26445807:G:A	1.41092e-07	-1.63868e-10	0.944973	0.00136115	-1.63868e-10	1.1549
26446900	chr1:26446900:G:C	1.58524e-08	-1.63868e-10	-1.24112	0.000133075	-1.63868e-10	-1.17028
26446909	chr1:26446909:C:T	5.43355e-09	-1.28339	-1.02846	3.70807e-05	-1.40793	-1.04016
26447090	chr1:26447090:C:A	2.00607e-08	-1.63868e-10	-1.00568	0.000157473	-1.63868e-10	-1.00194
26447180	chr1:26447180:T:C	2.83647e-08	-1.63868e-10	-0.659295	0.000200025	-1.63868e-10	-0.762746
26448430	chr1:26448430:C:CA	1.26917e-08	-1.46349	-3.3421e-10	9.10525e-05	-1.54975	-3.3421e-10
26448732	chr1:26448732:G:T	1.03944e-08	-0.331644	-1.33153	5.03541e-05	-0.812971	-1.32914
26450222	chr1:26450222:C:T	1.51718e-08	-1.63868e-10	-1.285	0.000116336	-1.63868e-10	-1.30471
26450231	chr1:26450231:C:T	1.88466e-08	-1.63868e-10	-1.06811	0.000158064	-1.63868e-10	-0.998192
26450287	chr1:26450287:C:T	1.57788e-08	-1.63868e-10	-1.24577	0.000117823	-1.63868e-10	-1.29201
26452250	chr1:26452250:C:T	1.81076e-08	-1.10811	-3.3421e-10	0.000112467	-1.33853	-3.3421e-10
26452510	chr1:26452510:T:C	2.03779e-08	-1.63868e-10	-0.989993	0.000172404	-1.63868e-10	-0.911348
26452779	chr1:26452779:C:T	6.35495e-09	-0.872166	-1.28304	3.02831e-05	-1.37741	-1.27319
26453536	chr1:26453536:C:T	1.62596e-08	-1.21576	-3.3421e-10	0.000105297	-1.40441	-3.3421e-10
26453952	chr1:26453952:AC:A	6.99316e-09	-1.75177	-0.307738	4.74738e-05	-1.74652	-0.454492
26454055	chr1:26454055:G:A	5.46102e-08	-0.00422234	-3.3421e-10	0.000247875	-0.548267	-3.3421e-10
26454233	chr1:26454233:G:A	8.63261e-08	0.0461258	0.407564	0.00017858	-1.13171	0.25555
26455017	chr1:26455017:G:A	1.5268e-07	-1.63868e-10	1.02391	0.00147804	-1.63868e-10	1.23728
26455064	chr1:26455064:G:A	1.17457e-08	-1.54095	-3.3421e-10	8.31886e-05	-1.64008	-3.3421e-10
26455322	chr1:26455322:T:C	1.37476e-08	-1.38358	-3.3421e-10	0.000105266	-1.4047	-3.3421e-10
26455393	chr1:26455393:C:T	1.5795e-08	-1.63868e-10	-1.24475	0.000134364	-1.63868e-10	-1.16064
26455663	chr1:26455663:C:T	6.91482e-09	-1.75317	-0.317604	4.68142e-05	-1.75265	-0.462351
26455703	chr1:26455703:G:A	1.4768e-08	-1.63868e-10	-1.31198	0.000119972	-1.63868e-10	-1.27393
26456189	chr1:26456189:A:G	3.69063e-09	-1.67855	-1.02009	2.46221e-05	-1.75335	-1.1042
26456209	chr1:26456209:A:G	9.26234e-09	-0.457696	-1.32079	3.75859e-05	-1.10693	-1.32763
26456219	chr1:26456219:T:G	1.35943e-08	-0.130325	-1.26447	3.80639e-05	-1.20896	-1.21296
26456467	chr1:26456467:A:T	3.21517e-08	-0.533978	-3.3421e-10	0.000173127	-0.907165	-3.3421e-10
26456672	chr1:26456672:C:T	1.93478e-08	-1.63868e-10	-1.04186	0.000162784	-1.63868e-10	-0.968769
26457037	chr1:26457037:T:C	5.26256e-09	-1.63024	-0.713582	3.71181e-05	-1.75237	-0.694712
26457650	chr1:26457650:C:G	1.61267e-08	-1.63868e-10	-1.22396	0.000122643	-1.63868e-10	-1.25192
26457971	chr1:26457971:T:A	1.88586e-08	-1.63868e-10	-1.06747	0.000158173	-1.63868e-10	-0.997504
26458352	chr1:26458352:A:G	2.87666e-08	-1.63868e-10	-0.645228	0.00020265	-1.63868e-10	-0.749711
26458462	chr1:26458462:G:A	1.62098e-08	-1.63868e-10	-1.21883	0.000120081	-1.63868e-10	-1.27302
26458686	chr1:26458686:C:T	1.46996e-08	-1.63868e-10	-1.31662	0.000121226	-1.63868e-10	-1.26354
26458967	chr1:26458967:GA:G	1.53097e-08	-1.27596	-3.3421e-10	8.36425e-05	-1.63464	-3.3421e-10
26459295	chr1:26459295:AGGCTATC:A	3.6484e-09	-1.4945	-1.21565	2.28135e-05	-1.71469	-1.21915
26459435	chr1:26459435:G:A	3.8606e-09	-1.67655	-0.977075	2.55947e-05	-1.75338	-1.06542
26459667	chr1:26459667:T:C	2.29291e-08	-1.63868e-10	-0.872036	0.000180148	-1.63868e-10	-0.867414
26460136	chr1:26460136:G:A	4.23973e-09	-1.25243	-1.30751	2.69779e-05	-1.4709	-1.29527
26461822	chr1:26461822:G:A	2.48804e-08	-1.63868e-10	-0.79036	0.000257085	-1.63868e-10	-0.511786
26461828	chr1:26461828:A:G	5.10569e-09	-1.66824	-0.705844	3.30245e-05	-1.75327	-0.810671
26462065	chr1:26462065:T:G	1.56151e-08	-1.63868e-10	-1.2562	0.000122458	-1.63868e-10	-1.25343
26462079	chr1:26462079:G:GAAA	1.44983e-08	-1.63868e-10	-1.33041	0.000116768	-1.63868e-10	-1.301
26463296	chr1:26463296:T:C	3.96832e-09	-1.32324	-1.30286	2.57137e-05	-1.52451	-1.28966
26463322	chr1:26463322:G:A	6.20137e-09	-0.907653	-1.27202	3.48578e-05	-1.21905	-1.29087
26463440	chr1:26463440:C:T	1.60315e-08	0.0978177	-1.32771	3.8518e-05	-1.07865	-1.33141
26464808	chr1:26464808:C:G	2.72046e-08	-1.63868e-10	-0.701055	0.00028629	-1.63868e-10	-0.404187
26464939	chr1:26464939:G:A	1.46903e-08	-1.63868e-10	-1.31726	0.000113439	-1.63868e-10	-1.32993
26465275	chr1:26465275:C:T	2.85477e-08	-1.63868e-10	-0.652867	0.00020123	-1.63868e-10	-0.756743
26465579	chr1:26465579:G:A	2.61036e-08	-1.63868e-10	-0.742368	0.000185443	-1.63868e-10	-0.838441
26465890	chr1:26465890:G:T	2.38257e-08	-1.63868e-10	-0.833676	0.000183781	-1.63868e-10	-0.847444
26466257	chr1:26466257:T:G	4.90566e-08	-1.63868e-10	-0.111468	0.000405137	-1.63868e-10	-0.0569668
26468154	chr1:26468154:A:C	2.40419e-08	-1.63868e-10	-0.824644	0.000189169	-1.63868e-10	-0.818552
26468377	chr1:26468377:G:A	3.11241e-09	-1.5434	-1.32564	2.02068e-05	-1.73161	-1.32356
26468396	chr1:26468396:T:C	9.53437e-09	-1.74954	-3.3421e-10	7.43298e-05	-1.75268	-3.3421e-10
26469754	chr1:26469754:G:A	4.41367e-08	-1.63868e-10	-0.217151	0.000474467	-1.63868e-10	0.101002
26469760	chr1:26469760:C:T	5.94744e-09	-1.17655	-1.04493	4.00644e-05	-1.3136	-1.05711
26469900	chr1:26469900:G:T	9.67135e-09	-1.73527	-3.3421e-10	7.53217e-05	-1.73942	-3.3421e-10
26471017	chr1:26471017:C:T	3.9625e-09	-1.33125	-1.29632	2.57706e-05	-1.53	-1.28196
26471176	chr1:26471176:T:A	3.53935e-07	-1.63868e-10	1.86467	0.00328555	-1.63868e-10	2.0361
26471414	chr1:26471414:G:A	1.53004e-08	0.0465812	-1.32315	3.73852e-05	-1.10833	-1.33159
26471689	chr1:26471689:G:C	1.70395e-08	-1.63868e-10	-1.16891	0.000147795	-1.63868e-10	-1.06537
26471849	chr1:26471849:T:G	3.73067e-09	-1.48301	-1.20484	2.31804e-05	-1.70977	-1.20811
26471949	chr1:26471949:G:A	2.4e-08	-1.63868e-10	-0.826388	0.00018883	-1.63868e-10	-0.820344
26472153	chr1:26472153:G:T	3.0661e-09	-1.55276	-1.33127	2.39527e-05	-1.55747	-1.32764
26472677	chr1:26472677:C:T	2.57739e-08	-1.63868e-10	-0.755082	0.000267826	-1.63868e-10	-0.470853
26473341	chr1:26473341:T:C	1.48173e-08	-1.63868e-10	-1.30865	0.000115311	-1.63868e-10	-1.31356
26473999	chr1:26473999:C:T	1.01575e-08	-1.68623	-3.3421e-10	7.46745e-05	-1.74805	-3.3421e-10
26474358	chr1:26474358:A:G	8.4919e-09	-0.542993	-1.32234	3.53517e-05	-1.16754	-1.3283
26474799	chr1:26474799:A:T	3.77322e-09	-1.46133	-1.21518	2.31492e-05	-1.70064	-1.21859
26474829	chr1:26474829:C:T	1.44818e-08	-1.63868e-10	-1.33155	0.000113253	-1.63868e-10	-1.33157
26474862	chr1:26474862:A:G	1.45172e-08	-1.63868e-10	-1.32911	0.000113317	-1.63868e-10	-1.331
26475335	chr1:26475335:T:C	1.47865e-08	-1.63868e-10	-1.31072	0.000115152	-1.63868e-10	-1.31494
26475513	chr1:26475513:G:T	1.20085e-08	-1.51883	-3.3421e-10	7.45009e-05	-1.75038	-3.3421e-10
26475711	chr1:26475711:C:T	2.35999e-08	-1.63868e-10	-0.8432	0.00018573	-1.63868e-10	-0.836898
26475902	chr1:26475902:G:A	1.88853e-08	-1.63868e-10	-1.06606	0.000141538	-1.63868e-10	-1.10863
26475974	chr1:26475974:G:A	1.60536e-08	0.103017	-1.33153	3.89897e-05	-1.07505	-1.32284
26476057	chr1:26476057:T:C	9.60205e-09	-0.529499	-1.21297	3.45525e-05	-1.24009	-1.27862
26476138	chr1:26476138:A:C	1.88298e-08	-1.63868e-10	-1.069	0.000157897	-1.63868e-10	-0.99925
26476242	chr1:26476242:C:T	1.51118e-08	-1.63868e-10	-1.28897	0.00011549	-1.63868e-10	-1.31201
26476939	chr1:26476939:T:C	5.59902e-09	-1.75139	-0.530463	3.87509e-05	-1.75223	-0.651802
26477142	chr1:26477142:G:A	2.32632e-08	-1.63868e-10	-0.857571	0.00023947	-1.63868e-10	-0.582761
26477283	chr1:26477283:G:A	1.45072e-08	-1.63868e-10	-1.3298	0.000113276	-1.63868e-10	-1.33137
26477599	chr1:26477599:G:A	4.36598e-09	-1.26011	-1.27049	2.78411e-05	-1.4779	-1.25677
26477747	chr1:26477747:T:TCC	1.09799e-08	-1.60838	-3.3421e-10	8.09166e-05	-1.66777	-3.3421e-10
26477915	chr1:26477915:G:C	1.53592e-08	0.0415032	-1.31423	3.88489e-05	-1.11154	-1.28998
26478118	chr1:26478118:T:G	1.44879e-08	-1.63868e-10	-1.33113	0.000114267	-1.63868e-10	-1.32265
26478678	chr1:26478678:C:T	1.24955e-08	-1.47907	-3.3421e-10	7.42899e-05	-1.75322	-3.3421e-10
26479039	chr1:26479039:A:G	1.67683e-08	-1.63868e-10	-1.18495	0.00012191	-1.63868e-10	-1.25791
26479049	chr1:26479049:T:C	1.4582e-08	-1.63868e-10	-1.32465	0.000113269	-1.63868e-10	-1.33142
26479100	chr1:26479100:A:G	9.19822e-09	-1.57193	-0.213499	8.60862e-05	-1.21662	-0.389224
26479243	chr1:26479243:A:G	1.60022e-08	-1.63868e-10	-1.23172	0.000119043	-1.63868e-10	-1.2817
26479487	chr1:26479487:A:G	1.89145e-08	-1.63868e-10	-1.06452	0.000158688	-1.63868e-10	-0.994249
26479502	chr1:26479502:T:C	9.07396e-09	-0.478746	-1.32029	3.70473e-05	-1.12204	-1.32695
26479508	chr1:26479508:G:A	1.44919e-08	-1.63868e-10	-1.33085	0.000114157	-1.63868e-10	-1.32361
26479545	chr1:26479545:C:T	1.45782e-08	-1.63868e-10	-1.32492	0.000113394	-1.63868e-10	-1.33032
26479666	chr1:26479666:G:A	5.18671e-08	-0.0557583	-3.3421e-10	0.000236373	-0.59578	-3.3421e-10
26479913	chr1:26479913:A:AGT	1.60767e-08	-1.63868e-10	-1.22707	0.000119399	-1.63868e-10	-1.27872
26480074	chr1:26480074:G:A	1.47066e-08	-1.63868e-10	-1.31615	0.000120739	-1.63868e-10	-1.26756
26480097	chr1:26480097:C:T	3.73982e-09	-1.4997	-1.1857	2.34565e-05	-1.71635	-1.18969
26480821	chr1:26480821:G:A	4.11732e-09	-1.58221	-1.00703	2.53554e-05	-1.73431	-1.09389
26481121	chr1:26481121:G:A	1.45964e-08	-1.32367	-3.3421e-10	0.000187548	-0.827157	-3.3421e-10
26481667	chr1:26481667:C:T	1.6061e-08	-1.63868e-10	-1.22805	0.000119358	-1.63868e-10	-1.27906
26481829	chr1:26481829:C:T	1.47675e-08	-1.63868e-10	-1.31202	0.00011352	-1.63868e-10	-1.32921
26482554	chr1:26482554:C:T	9.14813e-09	-0.471273	-1.31962	3.18832e-05	-1.26995	-1.32917
26482911	chr1:26482911:A:G	9.4408e-09	-0.433458	-1.32594	3.29013e-05	-1.24285	-1.32483
26483653	chr1:26483653:G:A	1.44795e-08	-1.63868e-10	-1.33171	0.000115191	-1.63868e-10	-1.3146
26483699	chr1:26483699:A:G	1.47304e-08	-1.63868e-10	-1.31453	0.000114769	-1.63868e-10	-1.31827
26483970	chr1:26483970:C:T	5.64851e-09	-1.38676	-0.886294	4.46015e-05	-1.55744	-0.705984
26484121	chr1:26484121:C:G	6.36705e-09	-0.902412	-1.25089	3.56221e-05	-1.21633	-1.2719
26484297	chr1:26484297:G:A	1.02609e-08	-1.6761	-3.3421e-10	7.76089e-05	-1.70951	-3.3421e-10
26484494	chr1:26484494:G:A	1.95737e-08	-1.63868e-10	-1.03025	0.000172388	-1.63868e-10	-0.91144
26484630	chr1:26484630:C:T	1.49527e-08	-1.63868e-10	-1.29955	0.000117094	-1.63868e-10	-1.29821
26485135	chr1:26485135:A:G	1.05069e-08	-0.326284	-1.32612	3.07929e-05	-1.32371	-1.3102
26485477	chr1:26485477:T:A	2.69697e-08	-1.63868e-10	-0.709728	0.000178001	-1.63868e-10	-0.879404
26485807	chr1:26485807:G:A	5.95542e-09	-1.3644	-0.855743	4.69319e-05	-1.54166	-0.670837
26486293	chr1:26486293:T:TA	1.45404e-08	-1.63868e-10	-1.32751	0.000113578	-1.63868e-10	-1.3287
26486401	chr1:26486401:C:T	5.55556e-09	-1.25155	-1.03809	3.7549e-05	-1.37941	-1.05613
26486861	chr1:26486861:G:A	2.96466e-09	-1.61555	-1.30213	2.33202e-05	-1.60439	-1.30748
26486875	chr1:26486875:T:C	1.10196e-08	-0.276307	-1.32846	5.25021e-05	-0.769186	-1.33115
26487158	chr1:26487158:C:T	1.88463e-08	-1.63868e-10	-1.06812	0.000158068	-1.63868e-10	-0.998167
26488041	chr1:26488041:A:T	3.79526e-09	-1.50222	-1.16847	2.37165e-05	-1.71793	-1.17709
26488042	chr1:26488042:AAAAAATGG:A	3.97671e-09	-1.46937	-1.15461	2.4353e-05	-1.70469	-1.16385
26488136	chr1:26488136:G:A	5.44846e-09	-1.31666	-0.992446	5.33854e-05	-1.021	-1.06265
26488320	chr1:26488320:A:G	3.64279e-09	-1.71802	-0.993672	2.53498e-05	-1.74563	-1.08279
26488367	chr1:26488367:A:C	2.2102e-08	-1.63868e-10	-0.908774	0.000209263	-1.63868e-10	-0.717598
26489716	chr1:26489716:G:A	1.74516e-06	3.46016	-3.3421e-10	0.00160273	1.31827	-3.3421e-10
26491289	chr1:26491289:CT:C	3.5587e-08	-1.63868e-10	-0.432463	0.00024441	-1.63868e-10	-0.562343
26491334	chr1:26491334:G:A	5.66414e-09	-1.37566	-0.894626	4.45713e-05	-1.54916	-0.714935
26491641	chr1:26491641:A:G	3.7084e-08	-1.63868e-10	-0.391257	0.000250404	-1.63868e-10	-0.538117
26492392	chr1:26492392:T:C	4.39187e-09	-1.2463	-1.27839	2.80699e-05	-1.4657	-1.26079
26492393	chr1:26492393:T:C	4.39189e-09	-1.24629	-1.27839	2.80648e-05	-1.46588	-1.26079
26492403	chr1:26492403:A:G	4.49977e-09	-1.22103	-1.27938	2.85762e-05	-1.44669	-1.26192
26492524	chr1:26492524:G:A	1.46213e-08	-1.63868e-10	-1.32196	0.000117069	-1.63868e-10	-1.29843
26492562	chr1:26492562:GGTT:G	3.04968e-09	-1.73917	-1.15023	2.31024e-05	-1.74771	-1.17355
26492882	chr1:26492882:C:T	5.54179e-08	-1.63868e-10	0.0104595	0.000448244	-1.63868e-10	0.0441474
26493035	chr1:26493035:A:C	2.93138e-08	-1.63868e-10	-0.626384	0.000318982	-1.63868e-10	-0.296056
26493493	chr1:26493493:A:C	1.45097e-08	-1.63868e-10	-1.32963	0.00011349	-1.63868e-10	-1.32947
26493656	chr1:26493656:T:C	2.30489e-08	-1.63868e-10	-0.866825	0.000181091	-1.63868e-10	-0.862194
26493727	chr1:26493727:G:A	5.82558e-09	-1.32946	-0.912725	4.51907e-05	-1.51369	-0.736608
26494739	chr1:26494739:A:G	4.95609e-09	-1.13981	-1.26402	3.07495e-05	-1.38558	-1.24973
26495397	chr1:26495397:G:C	5.77482e-09	-1.34904	-0.901892	4.50858e-05	-1.52881	-0.723814
26495580	chr1:26495580:T:G	2.67468e-08	-1.63868e-10	-0.718027	0.000280655	-1.63868e-10	-0.424065
26495841	chr1:26495841:G:A	3.39486e-09	-1.56371	-1.21847	2.20535e-05	-1.74173	-1.22599
26496375	chr1:26496375:C:T	1.44808e-08	-1.63868e-10	-1.33162	0.000113252	-1.63868e-10	-1.33158
26496417	chr1:26496417:C:T	3.65362e-09	-1.52692	-1.1818	2.31817e-05	-1.72735	-1.19047
26496869	chr1:26496869:C:A	3.58417e-09	-1.50872	-1.2192	2.25221e-05	-1.72013	-1.22657
26497140	chr1:26497140:C:T	4.60386e-09	-1.21096	-1.26659	2.91759e-05	-1.4402	-1.24765
26497343	chr1:26497343:CTCT:C	2.24971e-08	-1.63868e-10	-0.891054	0.000176791	-1.63868e-10	-0.886222
26497566	chr1:26497566:A:G	1.49895e-08	-1.63868e-10	-1.29709	0.000115852	-1.63868e-10	-1.30888
26497692	chr1:26497692:C:T	1.49348e-08	-1.63868e-10	-1.30075	0.000121145	-1.63868e-10	-1.2642
26498625	chr1:26498625:C:T	4.61556e-09	-1.20165	-1.27336	2.92367e-05	-1.43096	-1.25481
26498931	chr1:26498931:G:A	1.44794e-08	-1.63868e-10	-1.33171	0.000113236	-1.63868e-10	-1.33171
26499097	chr1:26499097:T:C	1.5599e-08	-1.25724	-3.3421e-10	9.94841e-05	-1.46119	-3.3421e-10
26499158	chr1:26499158:CCTAT:C	4.29088e-09	-1.27201	-1.27594	2.76312e-05	-1.48447	-1.25778
26499414	chr1:26499414:T:C	1.25325e-07	0.206532	0.619933	0.000241511	-1.03372	0.45944
26499620	chr1:26499620:G:A	8.86998e-09	-0.498247	-1.32352	2.76254e-05	-1.41108	-1.33137
26500039	chr1:26500039:A:C	4.02122e-09	-1.43477	-1.17808	2.41514e-05	-1.69005	-1.1868
26500566	chr1:26500566:C:T	1.02058e-08	-0.580562	-1.10092	3.15971e-05	-1.41064	-1.19749
26501359	chr1:26501359:GAC:G	2.35397e-08	-1.63868e-10	-0.845756	0.000239647	-1.63868e-10	-0.582025
26501609	chr1:26501609:G:T	3.3015e-08	-1.63868e-10	-0.50748	0.00022804	-1.63868e-10	-0.631672
26501691	chr1:26501691:A:G	4.56109e-09	-1.21637	-1.27051	2.88121e-05	-1.44388	-1.25652
26502567	chr1:26502567:T:A	3.78929e-09	-1.49983	-1.17243	2.36564e-05	-1.7167	-1.18085
26502580	chr1:26502580:A:G	8.51737e-09	-0.535252	-1.32708	3.59222e-05	-1.15176	-1.32808
26502620	chr1:26502620:TTTTG:T	1.4601e-08	-1.63868e-10	-1.32336	0.000113253	-1.63868e-10	-1.33157
26503091	chr1:26503091:A:G	3.68153e-09	-1.49853	-1.20258	2.08186e-05	-1.7505	-1.27484
26503137	chr1:26503137:A:G	1.451e-08	-1.63868e-10	-1.3296	0.000113379	-1.63868e-10	-1.33045
26503516	chr1:26503516:T:C	1.46895e-08	-1.63868e-10	-1.31731	0.000118041	-1.63868e-10	-1.29016
26504136	chr1:26504136:A:G	3.60393e-09	-1.48618	-1.23624	2.04073e-05	-1.74898	-1.29632
26504769	chr1:26504769:A:G	3.81363e-09	-1.38289	-1.28298	2.32626e-05	-1.62657	-1.28778
26504886	chr1:26504886:T:C	4.34266e-09	-1.35311	-1.18285	2.61327e-05	-1.60836	-1.18965
26505808	chr1:26505808:T:G	1.52924e-08	-1.63868e-10	-1.27708	0.000119948	-1.63868e-10	-1.27413
26505954	chr1:26505954:T:A	1.47491e-08	-1.63868e-10	-1.31326	0.000118832	-1.63868e-10	-1.28348
26505958	chr1:26505958:T:A	1.47259e-08	-1.63868e-10	-1.31483	0.00011585	-1.63868e-10	-1.3089
26507901	chr1:26507901:A:G	6.91661e-09	-1.75225	-0.31827	4.67511e-05	-1.7533	-0.463051
26508038	chr1:26508038:G:A	1.44945e-08	-1.63868e-10	-1.33067	0.000113361	-1.63868e-10	-1.33061
26508469	chr1:26508469:G:A	2.97289e-09	-1.75329	-1.16162	2.27547e-05	-1.75222	-1.18421
26508959	chr1:26508959:A:G	1.08299e-08	-0.306432	-1.3157	3.05571e-05	-1.31272	-1.32887
26509040	chr1:26509040:C:T	1.12457e-08	-0.282053	-1.3024	3.10477e-05	-1.30391	-1.32176
26509183	chr1:26509183:C:T	4.42682e-09	-1.62534	-0.891425	3.59429e-05	-1.62746	-0.851794
26509253	chr1:26509253:G:A	1.46954e-08	-1.63868e-10	-1.31691	0.000113965	-1.63868e-10	-1.3253
26509381	chr1:26509381:C:T	2.66936e-08	-0.720019	-3.3421e-10	0.000176464	-0.888074	-3.3421e-10
26510446	chr1:26510446:A:G	9.56472e-09	-0.734899	-1.01146	5.08359e-05	-1.1108	-1.02179
26510491	chr1:26510491:C:T	1.69795e-08	-1.63868e-10	-1.17244	0.000125204	-1.63868e-10	-1.23125
26511190	chr1:26511190:A:C	1.35775e-08	-1.39603	-3.3421e-10	0.000116295	-1.30506	-3.3421e-10
26511588	chr1:26511588:G:C	2.37191e-08	-1.63868e-10	-0.838161	0.000186418	-1.63868e-10	-0.833201
26512122	chr1:26512122:A:G	1.05842e-08	-1.64508	-3.3421e-10	7.48532e-05	-1.74566	-3.3421e-10
26512163	chr1:26512163:A:G	5.93425e-09	-0.893708	-1.32999	2.79376e-05	-1.40224	-1.32897
26513065	chr1:26513065:T:C	7.47664e-09	-0.772857	-1.2198	4.06712e-05	-1.13933	-1.21634
26513087	chr1:26513087:C:T	3.79332e-09	-1.48905	-1.18215	2.50321e-05	-1.68058	-1.16045
26513103	chr1:26513103:G:A	4.15361e-09	-1.72655	-0.85391	3.381e-05	-1.72801	-0.812419
26513177	chr1:26513177:A:G	3.48556e-09	-1.49069	-1.26512	2.28435e-05	-1.68161	-1.25092
26513463	chr1:26513463:G:A	1.29408e-08	-1.44406	-3.3421e-10	0.000155298	-1.01585	-3.3421e-10
26513578	chr1:26513578:G:A	1.34677e-08	-1.40415	-3.3421e-10	0.000129532	-1.19726	-3.3421e-10
26513608	chr1:26513608:C:T	1.42947e-07	-1.63868e-10	0.95803	0.00145153	-1.63868e-10	1.21918
26513638	chr1:26513638:C:T	1.73886e-08	-1.63868e-10	-1.14863	0.000145753	-1.63868e-10	-1.07928
26513678	chr1:26513678:T:C	9.77233e-09	-0.738672	-0.986215	5.17686e-05	-1.11566	-0.998752
26513689	chr1:26513689:T:A	1.72631e-08	-1.63868e-10	-1.15587	0.000144635	-1.63868e-10	-1.08698
26513749	chr1:26513749:C:T	9.20209e-09	-0.75098	-1.03403	4.89298e-05	-1.12604	-1.04477
26514335	chr1:26514335:G:A	3.19638e-09	-1.56163	-1.2808	2.18215e-05	-1.71528	-1.26302
26514413	chr1:26514413:C:T	3.39297e-09	-1.57735	-1.20539	2.35073e-05	-1.72216	-1.18172
26514680	chr1:26514680:G:A	1.51045e-08	-1.63868e-10	-1.28945	0.00011515	-1.63868e-10	-1.31495
26515303	chr1:26515303:C:T	3.09354e-09	-1.67957	-1.19556	2.13775e-05	-1.75324	-1.24562
26517479	chr1:26517479:A:G	5.38542e-09	-1.75206	-0.568687	3.72709e-05	-1.74663	-0.696347
26517583	chr1:26517583:G:C	9.38739e-09	-0.458054	-1.30702	3.78407e-05	-1.11043	-1.31737
26518166	chr1:26518166:T:G	1.44818e-08	-1.63868e-10	-1.33155	0.000114771	-1.63868e-10	-1.31825
26518811	chr1:26518811:G:A	1.80397e-08	-1.63868e-10	-1.11187	0.000162182	-1.63868e-10	-0.972469
26518875	chr1:26518875:A:G	3.67827e-09	-1.59751	-1.10449	2.91035e-05	-1.72633	-0.964002
26518907	chr1:26518907:G:A	1.45091e-08	-1.63868e-10	-1.32966	0.00011619	-1.63868e-10	-1.30596
26519219	chr1:26519219:G:C	3.45019e-09	-1.52253	-1.24349	2.02342e-05	-1.7527	-1.30112
26519704	chr1:26519704:C:T	3.12114e-09	-1.57173	-1.29451	2.13828e-05	-1.71964	-1.27897
26519761	chr1:26519761:C:A	1.82072e-08	-1.63868e-10	-1.10262	0.000159207	-1.63868e-10	-0.990984
26520279	chr1:26520279:C:T	1.44797e-08	-1.63868e-10	-1.3317	0.000115004	-1.63868e-10	-1.31622
26520313	chr1:26520313:T:C	7.8829e-09	-0.882728	-1.05702	4.31875e-05	-1.22751	-1.06813
26520500	chr1:26520500:C:G	1.54872e-08	-1.63868e-10	-1.26443	0.000121538	-1.63868e-10	-1.26096
26520867	chr1:26520867:C:T	1.48919e-08	-1.30362	-3.3421e-10	0.000113993	-1.32505	-3.3421e-10
26520893	chr1:26520893:G:A	1.17918e-08	-1.53703	-3.3421e-10	9.21925e-05	-1.53731	-3.3421e-10
26521149	chr1:26521149:C:T	3.13261e-09	-1.64527	-1.21731	2.27249e-05	-1.74308	-1.19465
26521515	chr1:26521515:A:G	8.49382e-09	-0.797128	-1.06798	4.57243e-05	-1.1597	-1.07886
26521895	chr1:26521895:C:T	4.23475e-09	-1.70443	-0.856685	3.8038e-05	-1.75328	-0.669323
26521910	chr1:26521910:G:A	1.19698e-08	-1.52206	-3.3421e-10	9.41097e-05	-1.51673	-3.3421e-10
26522055	chr1:26522055:A:T	1.44826e-08	-1.63868e-10	-1.3315	0.000114708	-1.63868e-10	-1.3188
26522133	chr1:26522133:T:C	7.54681e-09	-0.864847	-1.11847	4.12578e-05	-1.21284	-1.12851
26522409	chr1:26522409:T:C	1.44816e-08	-1.63868e-10	-1.33156	0.000115006	-1.63868e-10	-1.31621
26522821	chr1:26522821:G:A	3.14698e-09	-1.64654	-1.21146	2.28634e-05	-1.74347	-1.18818
26523415	chr1:26523415:T:C	3.04743e-09	-1.639	-1.25114	2.19407e-05	-1.7409	-1.23194
26523482	chr1:26523482:T:C	4.05549e-09	-1.64509	-0.959285	3.32591e-05	-1.74045	-0.81641
26524005	chr1:26524005:C:T	2.25248e-08	-1.63868e-10	-0.889827	0.000176943	-1.63868e-10	-0.885363
26524174	chr1:26524174:C:T	4.09162e-09	-1.66634	-0.929162	3.5092e-05	-1.74682	-0.756399
26524500	chr1:26524500:G:T	1.44804e-08	-1.63868e-10	-1.33165	0.000114868	-1.63868e-10	-1.3174
26524621	chr1:26524621:C:G	2.59673e-08	-1.63868e-10	-0.747605	0.000275226	-1.63868e-10	-0.443599
26524839	chr1:26524839:C:T	1.44861e-08	-1.63868e-10	-1.33125	0.000114535	-1.63868e-10	-1.32031
26524866	chr1:26524866:C:A	1.65484e-08	-1.63868e-10	-1.19815	0.000136588	-1.63868e-10	-1.14422
26525273	chr1:26525273:A:G	1.10291e-08	-0.798112	-0.805792	5.94186e-05	-1.16601	-0.810576
26525395	chr1:26525395:A:T	2.90091e-09	-1.74435	-1.19507	2.16793e-05	-1.73297	-1.25186
26525539	chr1:26525539:A:G	2.60058e-08	-1.63868e-10	-0.746123	0.000275907	-1.63868e-10	-0.441126
26525763	chr1:26525763:C:T	6.81675e-08	-1.63868e-10	0.217526	0.000786478	-1.63868e-10	0.606374
26526216	chr1:26526216:T:C	8.051e-09	-1.71519	-0.203455	5.47675e-05	-1.71393	-0.34417
26526300	chr1:26526300:A:G	2.53732e-08	-0.770749	-3.3421e-10	0.000168587	-0.933739	-3.3421e-10
26526743	chr1:26526743:C:T	1.89731e-08	-1.63868e-10	-1.06142	0.000134345	-1.63868e-10	-1.16078
26527086	chr1:26527086:A:AG	1.44926e-08	-1.63868e-10	-1.33081	0.000116276	-1.63868e-10	-1.30523
26527826	chr1:26527826:A:T	2.96871e-09	-1.60805	-1.30827	2.33652e-05	-1.6037	-1.30625
26527875	chr1:26527875:A:C	1.44985e-08	-1.63868e-10	-1.3304	0.000114202	-1.63868e-10	-1.32322
26528183	chr1:26528183:C:T	2.64267e-09	-1.70547	-1.32718	2.07649e-05	-1.74883	-1.2791
26528396	chr1:26528396:C:T	2.42452e-08	-1.63868e-10	-0.816225	0.000186874	-1.63868e-10	-0.830755
26528812	chr1:26528812:T:A	1.76631e-08	-1.63868e-10	-1.13296	0.000149917	-1.63868e-10	-1.05111
26529019	chr1:26529019:T:C	2.50088e-07	-1.63868e-10	1.51737	0.00244697	-1.63868e-10	1.74141
26529056	chr1:26529056:C:T	8.6209e-08	-1.63868e-10	0.452333	0.000769668	-1.63868e-10	0.584769
26529077	chr1:26529077:C:T	1.53903e-08	-1.63868e-10	-1.27071	0.000120538	-1.63868e-10	-1.26923
26529114	chr1:26529114:TATATATA:T	1.69348e-07	-1.63868e-10	1.12752	0.00159876	-1.63868e-10	1.31579
26529118	chr1:26529118:TATA:T	1.53682e-08	-1.63868e-10	-1.27214	0.000130108	-1.63868e-10	-1.19283
26529657	chr1:26529657:C:T	7.16079e-09	-1.60419	-0.431628	4.37625e-05	-1.75218	-0.530236
26530138	chr1:26530138:A:G	1.4509e-08	-1.63868e-10	-1.32967	0.000114098	-1.63868e-10	-1.32413
26530180	chr1:26530180:C:G	3.01679e-08	0.71409	-1.31175	0.000108855	-0.039506	-1.33166
26531072	chr1:26531072:T:C	1.5704e-08	-1.63868e-10	-1.25053	0.000119049	-1.63868e-10	-1.28166
26531365	chr1:26531365:G:T	1.50241e-08	-1.63868e-10	-1.29479	0.000114336	-1.63868e-10	-1.32205
26531463	chr1:26531463:T:A	2.42118e-08	-0.0815753	-0.736025	0.000104962	-0.669293	-0.738295
26531621	chr1:26531621:G:T	1.73739e-08	-1.63868e-10	-1.14948	0.000145849	-1.63868e-10	-1.07862
26532261	chr1:26532261:G:A	9.69708e-08	1.84183	-1.27186	0.000255113	0.801601	-1.32108
26532288	chr1:26532288:C:T	7.22151e-08	1.58862	-1.31341	0.000204109	0.588973	-1.33151
26532320	chr1:26532320:C:A	1.44797e-08	-1.63868e-10	-1.33169	0.000113494	-1.63868e-10	-1.32944
26533164	chr1:26533164:C:G	2.34012e-08	-1.63868e-10	-0.851656	0.000235254	-1.63868e-10	-0.600525
26533204	chr1:26533204:T:C	3.42829e-09	-1.44156	-1.33082	2.65466e-05	-1.4521	-1.33019
26533446	chr1:26533446:C:A	1.68137e-08	-1.63868e-10	-1.18225	0.000125668	-1.63868e-10	-1.22755
26533522	chr1:26533522:A:C	1.26187e-07	-1.63868e-10	0.833325	0.00106141	-1.63868e-10	0.906166
26533845	chr1:26533845:C:T	2.19461e-08	-0.915855	-3.3421e-10	0.000108107	-1.37807	-3.3421e-10
26534508	chr1:26534508:G:A	8.62903e-08	-0.727999	1.18127	0.00032882	-1.49684	1.23116
26534541	chr1:26534541:G:C	1.74402e-08	-1.63868e-10	-1.14566	0.000131362	-1.63868e-10	-1.18324
26534722	chr1:26534722:A:C	4.29723e-08	-1.63868e-10	-0.243887	0.000527409	-1.63868e-10	0.206786
26534790	chr1:26534790:C:T	1.4093e-08	-0.624489	-0.734276	7.21486e-05	-1.00596	-0.776498
26535444	chr1:26535444:G:A	2.3092e-08	-1.63868e-10	-0.864955	0.000251571	-1.63868e-10	-0.533466
26535654	chr1:26535654:C:G	7.23536e-09	-1.75337	-0.27209	9.2714e-05	-1.72538	0.193712
26535729	chr1:26535729:A:T	1.48542e-08	-1.63868e-10	-1.30616	0.000114516	-1.63868e-10	-1.32047
26535736	chr1:26535736:G:C	3.73981e-07	0.183611	1.73615	0.000860423	-1.05096	1.74719
26535926	chr1:26535926:G:A	9.87802e-08	-1.63868e-10	0.588455	0.00113047	-1.63868e-10	0.969197
26536068	chr1:26536068:C:T	1.46822e-08	-1.63868e-10	-1.31781	0.000118148	-1.63868e-10	-1.28926
26536073	chr1:26536073:G:A	1.05049e-07	-1.63868e-10	0.649983	0.00118655	-1.63868e-10	1.01762
26536208	chr1:26536208:A:G	1.53287e-08	-1.63868e-10	-1.27472	0.000115994	-1.63868e-10	-1.30765
26536448	chr1:26536448:T:C	4.83209e-09	-1.19009	-1.23907	3.17403e-05	-1.33162	-1.27199
26537244	chr1:26537244:A:G	1.08135e-08	-0.432764	-1.19088	5.42478e-05	-0.811554	-1.25608
26537297	chr1:26537297:C:T	1.15173e-07	-1.63868e-10	0.741993	0.00129486	-1.63868e-10	1.10497
26537812	chr1:26537812:T:C	1.80611e-08	-1.63868e-10	-1.11068	0.000181952	-1.63868e-10	-0.857449
26537926	chr1:26537926:C:T	1.807e-08	-1.63868e-10	-1.11019	0.000154794	-1.63868e-10	-1.0191
26538163	chr1:26538163:G:A	1.45244e-08	-1.63868e-10	-1.32861	0.000113236	-1.63868e-10	-1.33171
26538356	chr1:26538356:A:G	2.55179e-08	-1.63868e-10	-0.76506	0.000268532	-1.63868e-10	-0.468222
26538666	chr1:26538666:A:G	1.49185e-08	-1.63868e-10	-1.30184	0.000114604	-1.63868e-10	-1.31971
26538994	chr1:26538994:C:G	1.80995e-08	-1.63868e-10	-1.10856	0.000155047	-1.63868e-10	-1.01746
26539014	chr1:26539014:C:T	3.53438e-09	-1.68282	-1.05908	2.34913e-05	-1.75026	-1.1543
26539018	chr1:26539018:C:T	1.49232e-08	-1.63868e-10	-1.30153	0.000114627	-1.63868e-10	-1.31951
26539197	chr1:26539197:G:A	2.49377e-08	-1.63868e-10	-0.788061	0.000278671	-1.63868e-10	-0.431158
26539431	chr1:26539431:G:A	9.0813e-09	-1.73282	-0.0654104	0.000116198	-1.75187	0.445973
26539480	chr1:26539480:T:C	6.43653e-09	-1.60042	-0.542029	4.42483e-05	-1.62063	-0.650741
26539879	chr1:26539879:C:T	1.97147e-08	-1.63868e-10	-1.02308	0.000155745	-1.63868e-10	-1.01297
26540140	chr1:26540140:C:T	1.49232e-08	-1.63868e-10	-1.30153	0.000114627	-1.63868e-10	-1.31951
26540232	chr1:26540232:G:A	2.29672e-08	-1.63868e-10	-0.870376	0.000191495	-1.63868e-10	-0.80633
26540962	chr1:26540962:A:G	4.94047e-09	-1.0775	-1.32948	3.32255e-05	-1.23893	-1.31894
26542148	chr1:26542148:A:G	5.66031e-09	-1.04293	-1.22803	3.6292e-05	-1.20787	-1.26172
26542808	chr1:26542808:GC:G	2.4743e-08	-1.63868e-10	-0.7959	0.000261702	-1.63868e-10	-0.493986
26543631	chr1:26543631:G:A	1.18236e-08	-1.53434	-3.3421e-10	0.000131097	-1.18525	-3.3421e-10
26544165	chr1:26544165:C:T	1.56631e-08	-1.63868e-10	-1.25314	0.000119133	-1.63868e-10	-1.28095
26544239	chr1:26544239:C:G	2.05075e-08	-1.72253	0.738882	0.00022421	-1.75204	1.10343
26544312	chr1:26544312:A:T	2.18405e-08	-1.63868e-10	-0.920677	0.000224168	-1.63868e-10	-0.648797
26545220	chr1:26545220:A:G	2.11079e-08	-1.63868e-10	-0.954794	0.000151351	-1.63868e-10	-1.04159
26545322	chr1:26545322:C:A	1.91317e-08	-1.63868e-10	-1.0531	0.000157578	-1.63868e-10	-1.00127
26545367	chr1:26545367:AG:A	1.72199e-08	-1.63868e-10	-1.15838	0.000148658	-1.63868e-10	-1.05954
26545486	chr1:26545486:C:T	6.11315e-08	-1.63868e-10	0.108585	0.000697858	-1.63868e-10	0.486825
26545855	chr1:26545855:C:T	3.73012e-09	-1.39718	-1.29082	2.95955e-05	-1.42462	-1.24895
26545856	chr1:26545856:G:A	2.565e-08	-1.63868e-10	-0.7599	0.000200283	-1.63868e-10	-0.761459
26546063	chr1:26546063:A:G	2.41605e-08	-1.75073	0.931005	0.000271408	-1.72934	1.27177
26546149	chr1:26546149:G:A	9.77601e-09	-1.72451	-3.3421e-10	9.89768e-05	-1.46631	-3.3421e-10
26546341	chr1:26546341:G:A	3.17009e-07	-1.73882	3.49331	0.00638111	-1.74784	4.44775
26546642	chr1:26546642:C:T	2.64954e-09	-1.69884	-1.33122	1.9901e-05	-1.74634	-1.32408
26546754	chr1:26546754:A:G	1.30979e-08	-0.81182	-0.620171	7.98364e-05	-1.01186	-0.669353
26547522	chr1:26547522:C:T	2.38147e-08	-1.63868e-10	-0.834138	0.000188975	-1.63868e-10	-0.819579
26547584	chr1:26547584:C:T	1.44843e-08	-1.63868e-10	-1.33138	0.000113394	-1.63868e-10	-1.33032
26547768	chr1:26547768:C:A	1.92497e-08	-1.63868e-10	-1.04695	0.000140576	-1.63868e-10	-1.11544
26548942	chr1:26548942:A:G	5.3529e-09	-1.05086	-1.27594	3.56927e-05	-1.19451	-1.29173
26550036	chr1:26550036:C:T	2.38302e-08	-1.63868e-10	-0.833488	0.000189397	-1.63868e-10	-0.817347
26550156	chr1:26550156:G:A	2.35368e-08	-1.63868e-10	-0.845876	0.000186851	-1.63868e-10	-0.830879
26550367	chr1:26550367:A:G	7.07667e-08	-1.63868e-10	0.254947	0.000828327	-1.63868e-10	0.658218
26550384	chr1:26550384:A:G	2.74952e-09	-1.7021	-1.29091	1.99143e-05	-1.74512	-1.32463
26551217	chr1:26551217:G:A	1.03022e-08	-1.74789	0.0758106	0.000153849	-1.69352	0.6683
26551899	chr1:26551899:G:A	2.86809e-09	-1.71092	-1.23988	2.05902e-05	-1.74108	-1.29529
26552259	chr1:26552259:G:A	4.07094e-08	-1.63868e-10	-0.297983	0.000450842	-1.63868e-10	0.0499261
26552934	chr1:26552934:T:C	2.11183e-08	-1.63868e-10	-0.9543	0.000214272	-1.63868e-10	-0.693945
26553301	chr1:26553301:T:C	7.95522e-09	-0.822912	-1.1077	5.59008e-05	-0.99477	-1.04284
26553535	chr1:26553535:G:A	1.5241e-08	-1.63868e-10	-1.28045	0.000115109	-1.63868e-10	-1.31531
26553797	chr1:26553797:C:T	2.88682e-07	-1.72128	3.38216	0.00965017	-1.62282	4.73636
26554498	chr1:26554498:T:C	2.59653e-07	-1.74784	3.30275	0.00826026	-1.68773	4.64575
26554838	chr1:26554838:G:A	1.62729e-08	-1.63868e-10	-1.21494	0.000133603	-1.63868e-10	-1.16632
26555074	chr1:26555074:AG:A	1.93568e-07	-0.308495	1.56968	0.000615887	-1.32814	1.69001
26555315	chr1:26555315:C:A	2.40066e-08	-1.75037	0.924254	0.000291812	-1.71748	1.3324
26555367	chr1:26555367:C:T	5.6363e-09	-1.71791	-0.557304	3.50259e-05	-1.73986	-0.765243
26556219	chr1:26556219:C:T	5.60261e-09	-1.64638	-0.634828	3.23688e-05	-1.75286	-0.831136
26556243	chr1:26556243:G:A	2.21839e-07	-1.63868e-10	1.39751	0.00288432	-1.63868e-10	1.90585
26556374	chr1:26556374:G:A	2.23476e-07	-1.63868e-10	1.40486	0.00290664	-1.63868e-10	1.91356
26556886	chr1:26556886:G:A	2.12169e-06	3.65553	-3.3421e-10	0.00182781	1.44968	-3.3421e-10
26556919	chr1:26556919:C:T	2.18018e-08	-1.63868e-10	-0.922448	0.000172707	-1.63868e-10	-0.909593
26556959	chr1:26556959:G:C	1.12557e-08	-1.58356	-3.3421e-10	7.92827e-05	-1.68817	-3.3421e-10
26557020	chr1:26557020:A:C	4.08511e-09	-1.62437	-0.972722	3.15618e-05	-1.59731	-1.01193
26557381	chr1:26557381:G:T	1.60041e-08	-1.63868e-10	-1.2316	0.000118514	-1.63868e-10	-1.28616
26557925	chr1:26557925:T:C	3.2366e-07	-1.74535	3.5206	0.0109138	-1.65843	4.89503
26558070	chr1:26558070:C:G	2.39093e-08	-1.63868e-10	-0.830173	0.000189591	-1.63868e-10	-0.816323
26558168	chr1:26558168:C:T	2.10805e-08	-0.956093	-3.3421e-10	0.000112574	-1.33758	-3.3421e-10
26558185	chr1:26558185:G:A	1.14142e-08	-1.72939	0.159803	0.000152796	-1.74873	0.716647
26558336	chr1:26558336:C:T	3.6875e-08	-1.63868e-10	-0.396909	0.000399905	-1.63868e-10	-0.0699637
26558373	chr1:26558373:G:A	1.28063e-07	-1.75212	2.6002	0.00246711	-1.71454	3.46415
26559187	chr1:26559187:G:C	2.32984e-08	-1.63868e-10	-0.85606	0.000184582	-1.63868e-10	-0.843095
26559569	chr1:26559569:G:A	2.2677e-08	-1.63868e-10	-0.883093	0.000179473	-1.63868e-10	-0.871165
26560072	chr1:26560072:A:T	3.27793e-09	-1.48702	-1.33021	2.52578e-05	-1.50292	-1.32914
26560659	chr1:26560659:A:G	2.61501e-08	-1.75164	1.01105	0.00033355	-1.67177	1.42037
26561101	chr1:26561101:T:C	2.62726e-08	-1.75336	1.01744	0.000327447	-1.69748	1.42762
26562385	chr1:26562385:G:T	2.06621e-08	-1.63868e-10	-0.976143	0.000162947	-1.63868e-10	-0.967767
26562517	chr1:26562517:A:G	1.48982e-08	-1.63868e-10	-1.30321	0.000113761	-1.63868e-10	-1.32709
26562766	chr1:26562766:G:A	2.23621e-08	-1.63868e-10	-0.897073	0.000168654	-1.63868e-10	-0.933339
26562786	chr1:26562786:A:G	2.91965e-08	-1.63868e-10	-0.630395	0.00030797	-1.63868e-10	-0.331187
26563322	chr1:26563322:C:T	1.46994e-08	-1.63868e-10	-1.31663	0.000116914	-1.63868e-10	-1.29975
26564345	chr1:26564345:G:A	3.3271e-08	-1.7505	1.25075	0.00051729	-1.72364	1.91105
26564359	chr1:26564359:C:T	1.28995e-08	-1.74092	0.293667	0.000201548	-1.66046	0.905301
26564413	chr1:26564413:C:T	1.70097e-07	-1.75302	2.88494	0.00346049	-1.69724	3.78522
26564580	chr1:26564580:G:A	1.52968e-08	-1.63868e-10	-1.2768	0.000115241	-1.63868e-10	-1.31417
26564780	chr1:26564780:TTTAA:T	3.4626e-07	-1.73043	3.57318	0.0118792	-1.62737	4.94872
26564869	chr1:26564869:T:G	2.56666e-08	-1.75118	0.991929	0.000312326	-1.72125	1.4041
26564950	chr1:26564950:G:A	1.5489e-08	-1.63868e-10	-1.26431	0.000128652	-1.63868e-10	-1.20408
26565239	chr1:26565239:G:A	2.09406e-08	-1.63868e-10	-0.962753	0.000148203	-1.63868e-10	-1.0626
26565518	chr1:26565518:T:C	1.98272e-07	-1.75338	3.03858	0.00406367	-1.7084	3.95705
26565599	chr1:26565599:C:T	2.07167e-07	-1.75326	3.08234	0.00429814	-1.70091	4.00565
26565613	chr1:26565613:T:A	2.17107e-07	-1.75333	3.12928	0.00449091	-1.70968	4.0583
26566576	chr1:26566576:T:C	3.28223e-07	-1.7494	3.53865	0.00741316	-1.67472	4.52454
26566578	chr1:26566578:T:C	5.19504e-08	-1.75267	1.69852	0.000699377	-1.68846	2.17746
26566583	chr1:26566583:G:A	2.11118e-08	-1.63868e-10	-0.954608	0.000163805	-1.63868e-10	-0.962511
26566738	chr1:26566738:C:T	3.83795e-07	-1.74725	3.69292	0.0088442	-1.6661	4.69243
26566767	chr1:26566767:G:T	2.42416e-07	0.0747541	1.41146	0.000630016	-1.14426	1.52881
26566815	chr1:26566815:A:G	5.62024e-08	-1.74888	1.77339	0.000770875	-1.6661	2.25243
26566920	chr1:26566920:C:T	1.03984e-08	-1.66279	-3.3421e-10	7.59017e-05	-1.73175	-3.3421e-10
26567020	chr1:26567020:A:ACT	3.98663e-07	-1.74728	3.73096	0.0093648	-1.64546	4.72898
26567345	chr1:26567345:G:A	1.6005e-08	-1.73738	0.505838	0.000257134	-1.65032	1.13872
26567466	chr1:26567466:C:T	3.07428e-07	-1.63868e-10	1.7238	0.0041343	-1.63868e-10	2.26588
26567476	chr1:26567476:G:A	2.05551e-06	3.62384	-3.3421e-10	0.00189235	1.48439	-3.3421e-10
26567659	chr1:26567659:A:G	1.53151e-08	-1.63868e-10	-1.2756	0.000120047	-1.63868e-10	-1.27331
26568005	chr1:26568005:A:G	2.98377e-07	-1.63868e-10	1.69391	0.00399359	-1.63868e-10	2.23126
26568471	chr1:26568471:G:A	2.02317e-08	-1.63868e-10	-0.997191	0.000157121	-1.63868e-10	-1.00418
26568840	chr1:26568840:A:G	3.96241e-08	-1.63868e-10	-0.325006	0.00044003	-1.63868e-10	0.0256524
26568938	chr1:26568938:G:A	1.44911e-08	-1.63868e-10	-1.33091	0.000114911	-1.63868e-10	-1.31704
26569311	chr1:26569311:A:G	3.02461e-07	-1.75158	3.45909	0.00666329	-1.68466	4.42784
26571019	chr1:26571019:A:AG	2.66317e-07	-1.75264	3.33289	0.0057463	-1.69147	4.28659
26572634	chr1:26572634:C:T	4.09494e-08	-1.73508	1.44298	0.000541469	-1.72914	1.96224
26573180	chr1:26573180:C:G	4.6214e-09	-1.14414	-1.3296	4.93764e-05	-0.833902	-1.32782
26573196	chr1:26573196:C:A	4.29139e-09	-1.71127	-0.836562	3.40657e-05	-1.74551	-0.787391
26573247	chr1:26573247:C:T	2.25658e-08	-1.63868e-10	-0.888006	0.000208244	-1.63868e-10	-0.722482
26574021	chr1:26574021:A:G	1.66171e-08	-1.19401	-3.3421e-10	0.000149318	-1.05511	-3.3421e-10
26574217	chr1:26574217:G:A	3.20619e-09	-1.71811	-1.12125	2.27057e-05	-1.74023	-1.19834
26574244	chr1:26574244:C:G	1.03942e-08	-1.46947	-0.193719	0.000116742	-1.41018	0.108954
26574314	chr1:26574314:G:A	3.68962e-09	-1.70866	-0.990258	2.50616e-05	-1.74625	-1.0936
26574429	chr1:26574429:A:T	5.66852e-09	-1.58557	-0.683948	3.53708e-05	-1.72233	-0.77297
26574516	chr1:26574516:G:A	1.11396e-08	-1.59393	-3.3421e-10	8.21692e-05	-1.65241	-3.3421e-10
26574526	chr1:26574526:G:A	2.21409e-08	-1.63868e-10	-0.907017	0.000167753	-1.63868e-10	-0.938698
26574532	chr1:26574532:C:T	1.60465e-08	-1.63868e-10	-1.22895	0.00012776	-1.63868e-10	-1.21104
26574599	chr1:26574599:C:T	3.98716e-09	-1.33615	-1.28521	2.78145e-05	-1.49618	-1.23946
26574610	chr1:26574610:C:T	1.2692e-08	-1.46347	-3.3421e-10	0.000127661	-1.21181	-3.3421e-10
26574828	chr1:26574828:G:A	5.49775e-09	-1.62496	-0.675143	4.24602e-05	-1.75273	-0.55989
26575185	chr1:26575185:C:T	2.34434e-08	-1.63868e-10	-0.849852	0.000173773	-1.63868e-10	-0.903442
26575897	chr1:26575897:T:G	4.3618e-09	-1.75307	-0.778482	3.24388e-05	-1.70888	-0.872953
26576137	chr1:26576137:C:T	6.72504e-08	-0.39874	0.602721	0.000259116	-1.36415	0.860234
26576203	chr1:26576203:A:T	4.04006e-09	-1.73941	-0.868771	2.89292e-05	-1.73941	-0.956928
26576583	chr1:26576583:G:A	2.64816e-08	-1.63868e-10	-0.727993	0.000205389	-1.63868e-10	-0.736287
26576684	chr1:26576684:G:A	2.67262e-09	-1.69503	-1.32636	2.06447e-05	-1.70342	-1.33031
26576686	chr1:26576686:C:T	9.54996e-09	-1.74791	-3.3421e-10	7.93922e-05	-1.68679	-3.3421e-10
26576921	chr1:26576921:C:T	7.38535e-09	-1.54171	-0.463233	4.9107e-05	-1.73819	-0.429
26576947	chr1:26576947:G:A	2.04231e-08	-1.63868e-10	-0.987776	0.00019336	-1.63868e-10	-0.796635
26577079	chr1:26577079:T:C	3.63612e-09	-1.4591	-1.25442	2.02971e-05	-1.75157	-1.29914
26578116	chr1:26578116:C:T	1.55272e-08	-1.63868e-10	-1.26185	0.000120084	-1.63868e-10	-1.273
26578169	chr1:26578169:G:A	1.04211e-08	-1.62057	-0.040032	6.19625e-05	-1.73324	-0.201425
26578495	chr1:26578495:T:C	1.86648e-08	-1.63868e-10	-1.0778	0.00015041	-1.63868e-10	-1.04783
26578547	chr1:26578547:T:C	3.44787e-09	-1.53085	-1.23584	2.32702e-05	-1.69087	-1.22315
26578745	chr1:26578745:A:G	4.36575e-09	-1.71352	-0.817138	4.30177e-05	-1.54047	-0.759112
26578825	chr1:26578825:G:A	1.54736e-08	-1.2653	-3.3421e-10	0.000119557	-1.2774	-3.3421e-10
26578862	chr1:26578862:G:A	5.62418e-09	-1.52963	-0.74774	3.25568e-05	-1.75278	-0.825426
26579076	chr1:26579076:A:G	1.61618e-08	-1.74539	0.5236	0.000160062	-1.63684	0.651208
26579257	chr1:26579257:C:T	1.4496e-08	-1.63868e-10	-1.33057	0.000118483	-1.63868e-10	-1.28642
26579304	chr1:26579304:CA:C	4.64013e-09	-1.714	-0.755699	4.11156e-05	-1.7522	-0.5926
26579595	chr1:26579595:G:A	1.46126e-08	-1.63868e-10	-1.32256	0.000114499	-1.63868e-10	-1.32062
26579737	chr1:26579737:C:T	1.78654e-08	-1.63868e-10	-1.12157	0.000134367	-1.63868e-10	-1.16061
26579777	chr1:26579777:G:T	1.58635e-08	-1.63868e-10	-1.24042	0.000140554	-1.63868e-10	-1.1156
26580062	chr1:26580062:A:G	1.92733e-08	-1.63868e-10	-1.04572	0.000144125	-1.63868e-10	-1.09051
26580095	chr1:26580095:A:G	5.54451e-09	-1.56659	-0.725048	4.40126e-05	-1.7192	-0.55752
26580453	chr1:26580453:T:A	1.63303e-08	-1.63868e-10	-1.21142	0.000133129	-1.63868e-10	-1.16987
26580869	chr1:26580869:C:T	1.44918e-08	-1.63868e-10	-1.33086	0.00011825	-1.63868e-10	-1.28839
26581593	chr1:26581593:A:G	3.16039e-09	-1.63213	-1.22162	2.56712e-05	-1.75325	-1.06257
26581866	chr1:26581866:A:G	1.6334e-08	-1.63868e-10	-1.21119	0.000129306	-1.63868e-10	-1.19901
26581959	chr1:26581959:G:A	2.16897e-08	-0.927604	-3.3421e-10	0.00013008	-1.19304	-3.3421e-10
26582028	chr1:26582028:T:C	1.33497e-08	-1.66757	0.254623	0.000110591	-1.75327	0.397914
26582566	chr1:26582566:A:G	6.18677e-09	-1.71329	-0.468742	6.24696e-05	-1.54958	-0.376927
26582656	chr1:26582656:C:G	2.91483e-09	-1.70215	-1.23248	3.3386e-05	-1.50346	-1.04959
26582720	chr1:26582720:A:G	4.1766e-08	-1.63868e-10	-0.272361	0.000349129	-1.63868e-10	-0.20575
26583175	chr1:26583175:G:A	2.93564e-09	-1.73903	-1.18849	2.81645e-05	-1.62781	-1.09532
26583274	chr1:26583274:C:T	2.53266e-09	-1.75214	-1.32303	2.03483e-05	-1.74164	-1.30655
26583302	chr1:26583302:G:A	6.94073e-09	-0.742963	-1.32407	2.69892e-05	-1.43447	-1.33128
26583324	chr1:26583324:C:T	9.5608e-09	-1.74677	-3.3421e-10	8.09462e-05	-1.66741	-3.3421e-10
26583699	chr1:26583699:T:C	3.26767e-08	-1.63868e-10	-0.51778	0.00028351	-1.63868e-10	-0.413945
26584193	chr1:26584193:C:T	1.723e-08	-1.63868e-10	-1.15779	0.000134448	-1.63868e-10	-1.16002
26584622	chr1:26584622:C:T	1.49592e-08	-1.63868e-10	-1.29911	0.000114892	-1.63868e-10	-1.3172
26585076	chr1:26585076:C:A	1.45314e-08	-1.63868e-10	-1.32813	0.000113491	-1.63868e-10	-1.32947
26585657	chr1:26585657:T:C	1.68928e-08	-1.63868e-10	-1.17755	0.000130525	-1.63868e-10	-1.18962
26585794	chr1:26585794:C:T	1.45711e-08	-1.63868e-10	-1.3254	0.000114485	-1.63868e-10	-1.32074
26585991	chr1:26585991:C:T	1.47366e-08	-1.63868e-10	-1.31411	0.000118636	-1.63868e-10	-1.28513
26586766	chr1:26586766:C:T	1.66567e-08	-1.63868e-10	-1.19163	0.000140692	-1.63868e-10	-1.11462
26586814	chr1:26586814:A:C	1.57486e-08	-1.63868e-10	-1.24769	0.000127414	-1.63868e-10	-1.21375
26587166	chr1:26587166:A:G	3.65461e-09	-1.40562	-1.30283	2.66831e-05	-1.51417	-1.26299
26587460	chr1:26587460:A:G	9.89698e-09	-1.71221	-3.3421e-10	9.4355e-05	-1.51413	-3.3421e-10
26587664	chr1:26587664:T:TG	1.47292e-08	-1.63868e-10	-1.31461	0.000119112	-1.63868e-10	-1.28113
26587868	chr1:26587868:C:A	2.71998e-09	-1.70089	-1.30292	2.13113e-05	-1.69807	-1.30388
26587959	chr1:26587959:C:T	1.5089e-08	-1.29047	-3.3421e-10	0.000117132	-1.29789	-3.3421e-10
26588172	chr1:26588172:T:A	1.07173e-08	-1.63259	-3.3421e-10	0.000132372	-1.17558	-3.3421e-10
26588306	chr1:26588306:C:T	2.01114e-08	-1.63868e-10	-1.00315	0.000161139	-1.63868e-10	-0.978923
26589790	chr1:26589790:G:A	1.49741e-08	-1.63868e-10	-1.29812	0.000114937	-1.63868e-10	-1.31681
26590164	chr1:26590164:A:G	3.05901e-09	-1.55468	-1.33167	2.31e-05	-1.59063	-1.33072
26590316	chr1:26590316:C:T	2.1454e-08	-1.63868e-10	-0.938532	0.00017179	-1.63868e-10	-0.914921
26590523	chr1:26590523:A:G	3.04018e-09	-1.56419	-1.32834	2.30936e-05	-1.59915	-1.32248
26590755	chr1:26590755:C:T	2.9737e-09	-1.5845	-1.33013	2.25966e-05	-1.61766	-1.32573
26591346	chr1:26591346:AC:A	2.96394e-09	-1.596	-1.32193	2.2652e-05	-1.62768	-1.31326
26591501	chr1:26591501:C:T	3.83869e-08	-1.63868e-10	-0.356725	0.000240693	-1.63868e-10	-0.57767
26591628	chr1:26591628:G:A	1.1339e-08	-1.5762	-3.3421e-10	9.6519e-05	-1.49145	-3.3421e-10
26592414	chr1:26592414:T:C	1.88098e-08	-1.63868e-10	-1.07006	0.000157768	-1.63868e-10	-1.00006
26592506	chr1:26592506:T:C	1.79816e-08	-1.63868e-10	-1.1151	0.000138294	-1.63868e-10	-1.13181
26592923	chr1:26592923:C:T	2.91706e-09	-1.60446	-1.32941	2.07008e-05	-1.7137	-1.31732
26593021	chr1:26593021:G:T	1.00434e-08	-1.69753	-3.3421e-10	7.44994e-05	-1.7504	-3.3421e-10
26593251	chr1:26593251:G:A	6.62857e-08	-1.63868e-10	0.189532	0.000483231	-1.63868e-10	0.119304
26593745	chr1:26593745:G:C	1.61122e-08	-1.63868e-10	-1.22486	0.0001306	-1.63868e-10	-1.18905
26594951	chr1:26594951:T:C	1.49785e-08	-1.63868e-10	-1.29783	0.000116465	-1.63868e-10	-1.3036
26594972	chr1:26594972:A:T	3.24413e-09	-1.5328	-1.2948	2.48478e-05	-1.57224	-1.27618
26597050	chr1:26597050:C:T	1.58655e-08	-1.63868e-10	-1.2403	0.000128301	-1.63868e-10	-1.20681
26598045	chr1:26598045:T:C	1.64338e-08	-1.63868e-10	-1.2051	0.000133181	-1.63868e-10	-1.16948
26598390	chr1:26598390:T:C	1.64654e-08	-1.63868e-10	-1.20318	0.000128786	-1.63868e-10	-1.20304
26599283	chr1:26599283:TA:T	1.44795e-08	-1.63868e-10	-1.33171	0.000113254	-1.63868e-10	-1.33155
26599702	chr1:26599702:TA:T	2.71274e-08	-1.63868e-10	-0.703899	0.000244358	-1.63868e-10	-0.562557
26600053	chr1:26600053:T:A	4.95678e-09	-1.20283	-1.20086	3.29081e-05	-1.32743	-1.24004
26600362	chr1:26600362:C:T	1.82848e-08	-1.63868e-10	-1.09837	0.000145783	-1.63868e-10	-1.07907
26600502	chr1:26600502:T:C	1.16331e-08	-0.277192	-1.2734	5.97345e-05	-0.696264	-1.27502
26600859	chr1:26600859:A:G	1.44862e-08	-1.33125	-3.3421e-10	9.98313e-05	-1.45771	-3.3421e-10
26601359	chr1:26601359:C:A	1.89956e-08	-1.63868e-10	-1.06023	0.000152022	-1.63868e-10	-1.03716
26601507	chr1:26601507:G:A	1.86506e-08	-1.63868e-10	-1.07856	0.000148805	-1.63868e-10	-1.05855
26601752	chr1:26601752:C:T	8.19352e-09	-0.606183	-1.29492	4.41615e-05	-0.975885	-1.29745
26601962	chr1:26601962:G:A	9.93477e-09	-1.7084	-3.3421e-10	7.92799e-05	-1.68821	-3.3421e-10
26602033	chr1:26602033:C:T	1.62719e-08	-1.63868e-10	-1.215	0.000135981	-1.63868e-10	-1.14867
26602056	chr1:26602056:T:C	2.18418e-08	-1.63868e-10	-0.920618	0.000177765	-1.63868e-10	-0.880728
26602176	chr1:26602176:G:A	3.21627e-08	-0.533635	-3.3421e-10	0.000116775	-1.30095	-3.3421e-10
26602453	chr1:26602453:A:G	1.07157e-08	-1.63274	-3.3421e-10	8.00284e-05	-1.67881	-3.3421e-10
26602853	chr1:26602853:A:G	4.77838e-09	-1.23644	-1.2039	3.18556e-05	-1.35738	-1.2426
26603086	chr1:26603086:T:C	1.17961e-08	-0.254175	-1.2825	6.79955e-05	-0.564491	-1.27726
26603625	chr1:26603625:C:G	1.63091e-08	-1.63868e-10	-1.21272	0.000136293	-1.63868e-10	-1.14638
26603840	chr1:26603840:A:G	2.62514e-08	-1.63868e-10	-0.736723	0.000229893	-1.63868e-10	-0.623579
26605619	chr1:26605619:T:A	1.03966e-08	-0.388213	-1.27475	5.44138e-05	-0.789958	-1.27462
26605859	chr1:26605859:C:T	1.7973e-08	-1.63868e-10	-1.11557	0.000143024	-1.63868e-10	-1.09818
26606265	chr1:26606265:A:C	8.55431e-09	-1.65588	-0.202126	8.19293e-05	-1.4238	-0.231537
26606427	chr1:26606427:C:T	1.57956e-08	-1.63868e-10	-1.24471	0.000123504	-1.63868e-10	-1.24492
26606438	chr1:26606438:G:C	1.41864e-08	-1.35216	-3.3421e-10	0.000112078	-1.34199	-3.3421e-10
26606686	chr1:26606686:T:C	1.7655e-08	-1.63868e-10	-1.13342	0.000140445	-1.63868e-10	-1.11637
26606745	chr1:26606745:C:T	1.30097e-07	0.863839	-3.3421e-10	0.000598915	0.333928	-3.3421e-10
26607081	chr1:26607081:G:C	1.41574e-08	-1.35421	-3.3421e-10	0.000111824	-1.34426	-3.3421e-10
26607100	chr1:26607100:AC:A	1.18134e-08	-1.53521	-3.3421e-10	9.63523e-05	-1.49318	-3.3421e-10
26607165	chr1:26607165:C:G	1.10317e-08	-0.326295	-1.27738	6.42157e-05	-0.62716	-1.27178
26608351	chr1:26608351:T:G	1.12321e-08	-1.58566	-3.3421e-10	8.03362e-05	-1.67497	-3.3421e-10
26608967	chr1:26608967:G:A	1.86581e-08	-1.63868e-10	-1.07816	0.000149661	-1.63868e-10	-1.05282
26609057	chr1:26609057:C:A	1.49301e-08	-1.63868e-10	-1.30106	0.000114453	-1.63868e-10	-1.32102
26609222	chr1:26609222:A:G	1.97707e-08	-1.63868e-10	-1.02024	0.0001649	-1.63868e-10	-0.955849
26609588	chr1:26609588:C:T	2.66615e-08	-1.63868e-10	-0.721223	0.000233569	-1.63868e-10	-0.607712
26609604	chr1:26609604:G:A	1.42618e-08	-0.0182935	-1.32857	6.05194e-05	-0.658867	-1.29936
26610070	chr1:26610070:G:A	1.8156e-08	-1.63868e-10	-1.10544	0.000145478	-1.63868e-10	-1.08117
26610085	chr1:26610085:C:T	1.14182e-08	-0.277918	-1.29131	6.60125e-05	-0.58529	-1.28606
26610283	chr1:26610283:A:T	1.28672e-08	-0.126561	-1.3232	7.19681e-05	-0.460261	-1.32471
26612343	chr1:26612343:G:A	3.06096e-08	-1.63868e-10	-0.583129	0.000232397	-1.63868e-10	-0.612746
26612623	chr1:26612623:G:A	1.44283e-08	-0.0475519	-1.2877	7.13231e-05	-0.504892	-1.28908
26613175	chr1:26613175:A:AT	3.45051e-08	-1.63868e-10	-0.463334	0.000312702	-1.63868e-10	-0.315939
26613552	chr1:26613552:T:A	9.76561e-09	-1.72558	-3.3421e-10	8.57148e-05	-1.61017	-3.3421e-10
26613817	chr1:26613817:G:T	1.47427e-08	-1.63868e-10	-1.31369	0.00011943	-1.63868e-10	-1.27846
26614190	chr1:26614190:A:G	6.23466e-09	-1.54978	-0.624539	4.97649e-05	-1.59188	-0.562003
26614660	chr1:26614660:G:A	9.79909e-09	-1.72215	-3.3421e-10	9.82879e-05	-1.47329	-3.3421e-10
26614747	chr1:26614747:A:G	1.55958e-08	-1.63868e-10	-1.25744	0.000116834	-1.63868e-10	-1.30044
26614945	chr1:26614945:C:T	4.88598e-09	-1.25598	-1.16209	3.23636e-05	-1.37489	-1.20927
26615395	chr1:26615395:T:TTA	1.57564e-08	0.0310896	-1.27829	7.46828e-05	-0.465633	-1.28231
26615506	chr1:26615506:C:T	2.65652e-08	-1.63868e-10	-0.724841	0.000238757	-1.63868e-10	-0.585744
26615744	chr1:26615744:G:A	2.97481e-08	-1.63868e-10	-0.611678	0.000262751	-1.63868e-10	-0.489984
26615772	chr1:26615772:G:A	1.83758e-08	-1.63868e-10	-1.09341	0.000134612	-1.63868e-10	-1.1588
26618074	chr1:26618074:C:T	1.48662e-08	-1.63868e-10	-1.30535	0.000115836	-1.63868e-10	-1.30902
26618438	chr1:26618438:C:T	1.5646e-08	-1.63868e-10	-1.25423	0.000122298	-1.63868e-10	-1.25473
26618796	chr1:26618796:G:GTGAA	1.72122e-08	-1.63868e-10	-1.15882	0.000134271	-1.63868e-10	-1.16133
26618837	chr1:26618837:G:A	2.55881e-08	-1.63868e-10	-0.762317	0.000189928	-1.63868e-10	-0.814544
26619221	chr1:26619221:T:C	1.47149e-08	-1.63868e-10	-1.31558	0.000116034	-1.63868e-10	-1.30731
26619675	chr1:26619675:A:G	5.12725e-09	-1.69008	-0.679793	4.17627e-05	-1.62165	-0.70754
26620121	chr1:26620121:A:AT	1.45241e-08	-1.63868e-10	-1.32863	0.000113816	-1.63868e-10	-1.32661
26621348	chr1:26621348:G:C	5.49726e-09	-1.08819	-1.212	3.64971e-05	-1.21254	-1.25142
26621596	chr1:26621596:C:T	5.85915e-09	-1.08721	-1.14922	3.85998e-05	-1.20853	-1.19942
26622088	chr1:26622088:A:AC	1.54262e-08	-1.63868e-10	-1.26838	0.00012188	-1.63868e-10	-1.25815
26622265	chr1:26622265:T:C	1.46582e-08	-1.63868e-10	-1.31944	0.000115408	-1.63868e-10	-1.31271
26623321	chr1:26623321:A:G	1.55395e-08	-1.63868e-10	-1.26106	0.000123975	-1.63868e-10	-1.24111
26624638	chr1:26624638:T:C	2.32841e-08	-1.63868e-10	-0.856673	0.000197305	-1.63868e-10	-0.776438
26624741	chr1:26624741:C:T	1.45833e-08	-1.63868e-10	-1.32457	0.000116993	-1.63868e-10	-1.29907
26625273	chr1:26625273:T:C	1.75688e-08	-1.63868e-10	-1.13832	0.000137473	-1.63868e-10	-1.13777
26625342	chr1:26625342:T:C	1.49799e-08	-1.63868e-10	-1.29774	0.000118778	-1.63868e-10	-1.28393
26625499	chr1:26625499:G:A	2.53413e-08	-1.63868e-10	-0.772008	0.00022596	-1.63868e-10	-0.640834
26627141	chr1:26627141:G:T	1.89071e-08	-1.63868e-10	-1.06491	0.000152798	-1.63868e-10	-1.03208
26627805	chr1:26627805:T:G	5.15656e-09	-1.42218	-0.941997	4.00008e-05	-1.41377	-0.958524
26628048	chr1:26628048:G:C	1.91552e-08	-1.63868e-10	-1.05187	0.000158174	-1.63868e-10	-0.997496
26628423	chr1:26628423:AG:A	2.37188e-08	-1.63868e-10	-0.838176	0.000176769	-1.63868e-10	-0.886346
26629683	chr1:26629683:C:T	1.88718e-08	-1.63868e-10	-1.06677	0.000152495	-1.63868e-10	-1.03406
26630414	chr1:26630414:A:C	1.44963e-08	-1.63868e-10	-1.33055	0.000113596	-1.63868e-10	-1.32854
26631293	chr1:26631293:A:G	1.54721e-08	-1.63868e-10	-1.26541	0.000123212	-1.63868e-10	-1.24728
26631370	chr1:26631370:G:A	9.52797e-09	-1.75021	-3.3421e-10	7.4637e-05	-1.74855	-3.3421e-10
26631840	chr1:26631840:C:G	1.45305e-08	-1.63868e-10	-1.32819	0.00011335	-1.63868e-10	-1.33071
26631991	chr1:26631991:G:A	2.00649e-08	-1.63868e-10	-1.00547	0.00016652	-1.63868e-10	-0.946073
26633079	chr1:26633079:G:A	1.89344e-08	-1.63868e-10	-1.06346	0.000153052	-1.63868e-10	-1.03041
26633212	chr1:26633212:T:C	1.44952e-08	-1.63868e-10	-1.33063	0.000113671	-1.63868e-10	-1.32789
26633920	chr1:26633920:G:C	4.95477e-09	-1.29012	-1.11397	3.31417e-05	-1.39017	-1.17023
26634179	chr1:26634179:T:A	1.23411e-08	-1.49151	-3.3421e-10	0.000110894	-1.35261	-3.3421e-10
26634802	chr1:26634802:G:A	1.45145e-08	-1.63868e-10	-1.32929	0.000113723	-1.63868e-10	-1.32742
26634865	chr1:26634865:A:G	1.48154e-08	-1.63868e-10	-1.30878	0.000117336	-1.63868e-10	-1.29615
26635007	chr1:26635007:G:A	1.5072e-08	-1.63868e-10	-1.29161	0.000116615	-1.63868e-10	-1.30231
26635927	chr1:26635927:G:A	1.17876e-07	-1.63868e-10	0.765193	0.000736426	-1.63868e-10	0.540618
26637689	chr1:26637689:A:G	1.44966e-08	-1.63868e-10	-1.33052	0.00011369	-1.63868e-10	-1.32771
26638393	chr1:26638393:G:A	9.49772e-09	-1.75339	-3.3421e-10	7.44558e-05	-1.75098	-3.3421e-10
26638443	chr1:26638443:G:A	9.49822e-09	-1.75334	-3.3421e-10	7.70189e-05	-1.71714	-3.3421e-10
26639185	chr1:26639185:C:T	1.30964e-08	-1.43211	-3.3421e-10	9.46376e-05	-1.51114	-3.3421e-10
26639804	chr1:26639804:C:T	1.84386e-08	-1.63868e-10	-1.09	0.000151539	-1.63868e-10	-1.04035
26639935	chr1:26639935:G:A	1.45711e-08	-1.63868e-10	-1.3254	0.000114556	-1.63868e-10	-1.32013
26640009	chr1:26640009:G:C	1.71874e-08	-1.63868e-10	-1.16026	0.000139413	-1.63868e-10	-1.12375
26640176	chr1:26640176:C:T	3.12236e-08	-1.63868e-10	-0.563267	0.00024391	-1.63868e-10	-0.564391
26640259	chr1:26640259:C:T	2.01238e-08	-1.63868e-10	-1.00254	0.00016866	-1.63868e-10	-0.933303
26640260	chr1:26640260:A:G	1.973e-08	-1.63868e-10	-1.0223	0.00016512	-1.63868e-10	-0.954516
26642064	chr1:26642064:G:A	1.04394e-08	-1.65885	-3.3421e-10	9.64965e-05	-1.49168	-3.3421e-10
26642627	chr1:26642627:C:T	9.45591e-09	-1.56431	-0.19349	9.69908e-05	-1.3034	-0.183175
26642691	chr1:26642691:G:A	1.44859e-08	-1.63868e-10	-1.33126	0.000113496	-1.63868e-10	-1.32942
26643075	chr1:26643075:T:TAATC	1.99634e-08	-1.63868e-10	-1.01054	0.000161819	-1.63868e-10	-0.974712
26643129	chr1:26643129:G:A	1.45173e-08	-1.63868e-10	-1.3291	0.000113247	-1.63868e-10	-1.33162
26643596	chr1:26643596:G:A	7.83877e-09	-1.61109	-0.334268	6.39379e-05	-1.64489	-0.258393
26643851	chr1:26643851:T:C	1.51767e-08	-1.63868e-10	-1.28468	0.0001181	-1.63868e-10	-1.28966
26644077	chr1:26644077:C:T	2.61775e-08	-1.63868e-10	-0.739542	0.000244178	-1.63868e-10	-0.563292
26644117	chr1:26644117:T:G	5.11197e-08	-1.63868e-10	-0.070273	0.000402541	-1.63868e-10	-0.0633931
26644933	chr1:26644933:C:T	1.45192e-08	-1.63868e-10	-1.32897	0.000113985	-1.63868e-10	-1.32513
26646014	chr1:26646014:T:C	1.44886e-08	-1.63868e-10	-1.33108	0.000113565	-1.63868e-10	-1.32881
26646533	chr1:26646533:G:A	1.45277e-08	-1.63868e-10	-1.32838	0.000114081	-1.63868e-10	-1.32428
26647745	chr1:26647745:CAA:C	6.7891e-09	-1.53989	-0.549237	5.42311e-05	-1.58383	-0.484105
26647848	chr1:26647848:C:A	1.67621e-08	-1.63868e-10	-1.18532	0.000134031	-1.63868e-10	-1.16312
26647862	chr1:26647862:C:T	1.51058e-08	-1.63868e-10	-1.28936	0.000119973	-1.63868e-10	-1.27392
26649126	chr1:26649126:T:A	1.55852e-08	-1.63868e-10	-1.25812	0.000124238	-1.63868e-10	-1.23899
26649933	chr1:26649933:G:A	3.27983e-09	-1.70171	-1.11494	2.45382e-05	-1.70856	-1.1524
26651616	chr1:26651616:A:G	1.52182e-08	-1.63868e-10	-1.28195	0.000121016	-1.63868e-10	-1.26527
26654537	chr1:26654537:A:G	6.13617e-08	0.112344	-3.3421e-10	0.000401173	-0.0667981	-3.3421e-10
26654560	chr1:26654560:G:T	1.22299e-08	-1.50056	-3.3421e-10	0.000118583	-1.28558	-3.3421e-10
26654988	chr1:26654988:T:C	2.56521e-08	0.22528	-0.985096	0.00011452	-0.390791	-0.929655
26656131	chr1:26656131:C:T	1.45615e-08	-1.63868e-10	-1.32606	0.000114112	-1.63868e-10	-1.32401
26656578	chr1:26656578:G:A	1.05327e-08	-1.64996	-3.3421e-10	8.51829e-05	-1.61639	-3.3421e-10
26656804	chr1:26656804:T:C	1.78063e-08	-1.63868e-10	-1.12489	0.000143117	-1.63868e-10	-1.09753
26656997	chr1:26656997:G:A	2.89677e-08	-1.63868e-10	-0.638262	0.000202777	-1.63868e-10	-0.749085
26657021	chr1:26657021:C:T	9.60285e-09	-1.74238	-3.3421e-10	7.53239e-05	-1.73939	-3.3421e-10
26657634	chr1:26657634:A:G	1.57509e-08	-1.63868e-10	-1.24754	0.000126937	-1.63868e-10	-1.2175
26657946	chr1:26657946:G:A	1.77366e-08	-1.63868e-10	-1.12881	0.000142498	-1.63868e-10	-1.10186
26658004	chr1:26658004:G:A	1.01452e-08	-1.68744	-3.3421e-10	8.62053e-05	-1.60446	-3.3421e-10
26659405	chr1:26659405:G:A	1.06817e-08	-1.63591	-3.3421e-10	7.76429e-05	-1.70907	-3.3421e-10
26660252	chr1:26660252:T:C	1.74336e-08	-1.63868e-10	-1.14604	0.000138501	-1.63868e-10	-1.13032
26660342	chr1:26660342:G:C	1.84411e-08	-1.63868e-10	-1.08986	0.000148779	-1.63868e-10	-1.05873
26661155	chr1:26661155:A:G	2.86122e-08	-0.650608	-3.3421e-10	0.000226894	-0.636707	-3.3421e-10
26661372	chr1:26661372:A:G	4.21274e-08	-1.63868e-10	-0.263745	0.000331538	-1.63868e-10	-0.257449
26661700	chr1:26661700:T:C	5.56815e-08	0.0152062	-3.3421e-10	0.00146959	1.23155	-3.3421e-10
26661704	chr1:26661704:C:T	1.34469e-08	-1.40569	-3.3421e-10	0.00011219	-1.341	-3.3421e-10
26661871	chr1:26661871:T:C	1.52837e-08	-1.63868e-10	-1.27765	0.000122942	-1.63868e-10	-1.24948
26661875	chr1:26661875:C:T	1.30068e-08	-1.43897	-3.3421e-10	8.99845e-05	-1.56155	-3.3421e-10
26661983	chr1:26661983:T:G	1.12287e-08	-1.58597	-3.3421e-10	8.83324e-05	-1.58008	-3.3421e-10
26663616	chr1:26663616:G:A	2.25537e-07	-0.935322	2.34936	0.00244279	-0.552183	2.29189
26665257	chr1:26665257:A:C	1.55883e-08	-1.63868e-10	-1.25792	0.000121185	-1.63868e-10	-1.26388
26666204	chr1:26666204:C:T	3.14868e-09	-1.72018	-1.13728	2.54324e-05	-1.70652	-1.11865
26667754	chr1:26667754:A:T	9.92245e-09	-0.815765	-0.893878	0.00033347	0.472469	-0.724106
26667978	chr1:26667978:G:T	1.60726e-08	-1.63868e-10	-1.22733	0.000116338	-1.63868e-10	-1.3047
26668271	chr1:26668271:A:G	6.60778e-09	-0.861558	-1.25464	0.000183499	0.349459	-1.19844
26669569	chr1:26669569:G:A	1.47295e-08	-1.63868e-10	-1.31459	0.000118099	-1.63868e-10	-1.28966
26669688	chr1:26669688:G:A	5.96702e-09	-0.890841	-1.32735	4.48972e-05	-0.934988	-1.32183
26669908	chr1:26669908:T:C	1.65027e-08	-1.63868e-10	-1.20092	0.0001281	-1.63868e-10	-1.20838
26670393	chr1:26670393:A:T	2.01556e-08	-1.63868e-10	-1.00096	0.000152966	-1.63868e-10	-1.03098
26671431	chr1:26671431:T:G	9.69563e-09	-0.928233	-0.804533	4.29801e-05	-1.34652	-0.953932
26671765	chr1:26671765:G:A	1.39545e-08	-1.36864	-3.3421e-10	9.19153e-05	-1.54032	-3.3421e-10
26672324	chr1:26672324:C:T	1.69374e-08	-0.346898	-0.828022	0.000255066	0.202762	-0.72243
26672975	chr1:26672975:C:T	1.43572e-08	-0.36833	-0.97186	0.00021176	0.175897	-0.881634
26673473	chr1:26673473:A:G	2.15904e-08	-1.63868e-10	-0.932196	0.000154554	-1.63868e-10	-1.02065
26673744	chr1:26673744:A:G	8.45696e-09	-0.762563	-1.10689	0.000281316	0.564582	-0.986296
26673871	chr1:26673871:G:A	9.60288e-09	-1.74238	-3.3421e-10	7.4376e-05	-1.75206	-3.3421e-10
26674088	chr1:26674088:G:A	4.76373e-08	0.957472	-1.0983	0.00394206	3.1829	-0.964633
26674658	chr1:26674658:G:A	1.46175e-08	-1.63868e-10	-1.32222	0.000116498	-1.63868e-10	-1.30332
26675220	chr1:26675220:A:G	3.64997e-08	0.727251	-1.13439	0.00271789	2.86054	-1.01411
26676156	chr1:26676156:T:C	2.73969e-08	0.637689	-1.3317	0.00173765	2.71592	-1.31682
26677769	chr1:26677769:G:A	1.39065e-08	-1.37209	-3.3421e-10	0.000149718	-1.05244	-3.3421e-10
26678099	chr1:26678099:T:C	9.56118e-09	-1.74673	-3.3421e-10	7.6523e-05	-1.7236	-3.3421e-10
26680694	chr1:26680694:G:A	2.00592e-08	-1.63868e-10	-1.00575	0.000161164	-1.63868e-10	-0.978767
26681776	chr1:26681776:T:C	3.23123e-08	0.607015	-1.13601	0.0022417	2.69182	-1.03803
26681820	chr1:26681820:G:A	2.06679e-08	-1.63868e-10	-0.975862	0.000157274	-1.63868e-10	-1.0032
26682541	chr1:26682541:A:C	1.46408e-08	-1.63868e-10	-1.32063	0.000116031	-1.63868e-10	-1.30733
26683055	chr1:26683055:T:C	1.92575e-08	-1.63868e-10	-1.04654	0.00013127	-1.63868e-10	-1.18393
26683260	chr1:26683260:T:C	2.64759e-08	-0.728208	-3.3421e-10	0.000636453	0.394719	-3.3421e-10
26683437	chr1:26683437:T:G	1.47696e-08	-1.63868e-10	-1.31187	0.000119351	-1.63868e-10	-1.27912
26683734	chr1:26683734:G:C	2.07119e-08	-1.63868e-10	-0.973732	0.000166913	-1.63868e-10	-0.943716
26684958	chr1:26684958:A:G	3.16761e-08	0.640309	-1.18919	0.00222819	2.73299	-1.08524
26685042	chr1:26685042:T:C	4.2079e-09	-1.37005	-1.19743	4.53644e-05	-1.09172	-1.15474
26685182	chr1:26685182:A:G	1.57522e-08	-1.63868e-10	-1.24746	0.000127188	-1.63868e-10	-1.21552
26685666	chr1:26685666:G:A	2.57866e-08	-1.63868e-10	-0.754586	0.000211957	-1.63868e-10	-0.704806
26686671	chr1:26686671:A:T	2.76077e-08	-0.686349	-3.3421e-10	0.000129318	-1.19892	-3.3421e-10
26687105	chr1:26687105:C:G	2.7483e-08	-0.690873	-3.3421e-10	0.000211978	-0.704707	-3.3421e-10
26687425	chr1:26687425:G:A	2.31301e-08	-0.863306	-3.3421e-10	9.29089e-05	-1.52957	-3.3421e-10
26687499	chr1:26687499:A:G	1.51846e-08	-1.63868e-10	-1.28416	0.000118201	-1.63868e-10	-1.2888
26687599	chr1:26687599:G:A	7.26494e-09	-0.823631	-1.19775	3.20344e-05	-1.3889	-1.20548
26688847	chr1:26688847:A:T	3.72303e-09	-1.468	-1.22191	3.85555e-05	-1.2262	-1.18289
26689864	chr1:26689864:G:A	1.62018e-08	-1.63868e-10	-1.21932	0.000125783	-1.63868e-10	-1.22663
26691266	chr1:26691266:TTTG:T	9.50044e-09	-1.7531	-3.3421e-10	7.45018e-05	-1.75037	-3.3421e-10
26691718	chr1:26691718:A:T	3.65559e-08	0.855892	-1.26149	0.00275943	3.0632	-1.20162
26692009	chr1:26692009:C:T	1.19535e-08	-1.52342	-3.3421e-10	9.446e-05	-1.51301	-3.3421e-10
26693253	chr1:26693253:T:C	3.17176e-08	0.694043	-1.24162	0.0020786	2.85532	-1.27706
26693521	chr1:26693521:C:T	4.58972e-09	-1.34112	-1.1395	6.39356e-05	-0.713438	-1.18988
26693642	chr1:26693642:C:T	4.75299e-08	1.06598	-1.20906	0.00406466	3.35643	-1.10754
26694100	chr1:26694100:T:C	4.45742e-08	1.06353	-1.27081	0.00370601	3.35264	-1.19612
26694183	chr1:26694183:G:A	1.60406e-08	-1.63868e-10	-1.22932	0.000124493	-1.63868e-10	-1.23694
26694476	chr1:26694476:G:C	6.37206e-08	-1.63868e-10	0.150066	0.00045224	-1.63868e-10	0.0530226
26695193	chr1:26695193:G:A	4.81954e-09	-1.34281	-1.08896	3.78431e-05	-1.31458	-1.11316
26695894	chr1:26695894:T:C	1.69767e-08	-1.63868e-10	-1.1726	0.000129504	-1.63868e-10	-1.19748
26696761	chr1:26696761:C:T	5.38056e-07	-1.63868e-10	2.28352	0.00334028	-1.63868e-10	2.05262
26698503	chr1:26698503:A:G	2.71049e-08	-1.63868e-10	-0.704727	0.000204188	-1.63868e-10	-0.742151
26699127	chr1:26699127:A:C	4.20353e-09	-1.52345	-1.04507	4.51097e-05	-1.29198	-0.960115
26699449	chr1:26699449:C:G	6.76468e-08	1.1485	-0.938644	0.00625376	3.46428	-0.784531
26699624	chr1:26699624:T:C	1.46897e-08	-1.63868e-10	-1.3173	0.00011643	-1.63868e-10	-1.3039
26700833	chr1:26700833:C:T	3.68207e-09	-1.48855	-1.21242	3.83289e-05	-1.24578	-1.16921
26701730	chr1:26701730:A:G	4.21543e-08	1.02819	-1.29129	0.0030334	3.19713	-1.24088
26701808	chr1:26701808:A:G	4.47641e-08	0.999469	-1.20251	0.00375702	3.2646	-1.09441
26701941	chr1:26701941:C:G	1.72438e-08	-1.63868e-10	-1.15699	0.000121646	-1.63868e-10	-1.26008
26702773	chr1:26702773:T:C	1.61705e-08	-1.22126	-3.3421e-10	0.000104304	-1.41388	-3.3421e-10
26703159	chr1:26703159:T:C	6.17435e-07	-1.63868e-10	2.42113	0.00382285	-1.63868e-10	2.18756
26703371	chr1:26703371:A:G	1.47657e-08	-1.63868e-10	-1.31213	0.000116142	-1.63868e-10	-1.30638
26703571	chr1:26703571:T:TA	1.45706e-08	-1.32544	-3.3421e-10	9.60749e-05	-1.49606	-3.3421e-10
26704397	chr1:26704397:CAA:C	1.47321e-08	-1.63868e-10	-1.31441	0.000115841	-1.63868e-10	-1.30897
26704477	chr1:26704477:G:T	1.84169e-08	-1.09117	-3.3421e-10	9.24366e-05	-1.53467	-3.3421e-10
26704541	chr1:26704541:A:G	6.08825e-09	-0.868315	-1.32977	4.58303e-05	-0.91054	-1.32571
26706614	chr1:26706614:A:G	2.58774e-08	-1.63868e-10	-0.751074	0.000232011	-1.63868e-10	-0.614405
26707705	chr1:26707705:A:G	2.52982e-08	-1.63868e-10	-0.773711	0.000226432	-1.63868e-10	-0.638748
26707898	chr1:26707898:A:C	4.84109e-08	1.11441	-1.23912	0.00415478	3.41957	-1.14875
26708612	chr1:26708612:G:A	3.96953e-09	-1.41541	-1.21039	4.24989e-05	-1.14455	-1.16717
26708818	chr1:26708818:C:G	4.64132e-08	1.07314	-1.23999	0.00392465	3.36379	-1.14994
26708941	chr1:26708941:C:T	1.42995e-08	-1.34422	-3.3421e-10	9.37441e-05	-1.52062	-3.3421e-10
26709671	chr1:26709671:G:A	3.33893e-08	0.756972	-1.25318	0.00217197	2.91111	-1.28891
26709981	chr1:26709981:G:A	4.96965e-08	1.13404	-1.23255	0.00431887	3.4472	-1.13765
26710207	chr1:26710207:G:A	3.86301e-08	0.835546	-1.18596	0.00307289	3.04491	-1.07573
26710663	chr1:26710663:T:G	4.20879e-08	0.962216	-1.2269	0.00344767	3.21413	-1.12986
26710750	chr1:26710750:G:A	1.45231e-08	-1.63868e-10	-1.3287	0.000115032	-1.63868e-10	-1.31598
26711084	chr1:26711084:A:G	4.08614e-08	0.950405	-1.24466	0.00330926	3.19817	-1.15488
26711236	chr1:26711236:A:G	3.19504e-08	-1.63868e-10	-0.540256	0.000237327	-1.63868e-10	-0.591752
26711498	chr1:26711498:A:G	4.86612e-08	1.11747	-1.23703	0.00418765	3.42442	-1.14572
26711506	chr1:26711506:A:G	1.87597e-08	-1.63868e-10	-1.07273	0.000159974	-1.63868e-10	-0.986178
26711725	chr1:26711725:T:C	4.50906e-08	1.04402	-1.23979	0.00377549	3.32477	-1.14967
26711940	chr1:26711940:G:C	3.90238e-08	-0.34027	-3.3421e-10	0.000152486	-1.03412	-3.3421e-10
26713248	chr1:26713248:A:G	1.45231e-08	-1.63868e-10	-1.3287	0.000115032	-1.63868e-10	-1.31598
26713904	chr1:26713904:T:C	1.45244e-08	-1.63868e-10	-1.32861	0.000115055	-1.63868e-10	-1.31578
26714018	chr1:26714018:T:C	4.7468e-08	1.08288	-1.22727	0.00404599	3.37493	-1.13063
26715165	chr1:26715165:TTTTATC:T	1.73752e-08	-1.63868e-10	-1.1494	0.000134626	-1.63868e-10	-1.15869
26715223	chr1:26715223:T:C	5.97001e-09	-1.22305	-0.994642	8.78061e-05	-0.525149	-1.06091
26715275	chr1:26715275:A:G	1.45074e-08	-1.63868e-10	-1.32978	0.000113261	-1.63868e-10	-1.3315
26715526	chr1:26715526:C:T	1.45822e-08	-1.63868e-10	-1.32464	0.000116493	-1.63868e-10	-1.30336
26716281	chr1:26716281:CACTT:C	2.15561e-08	-1.63868e-10	-0.933783	0.00016312	-1.63868e-10	-0.966706
26716977	chr1:26716977:T:C	4.18891e-09	-1.51763	-1.05437	4.47962e-05	-1.28552	-0.97355
26717170	chr1:26717170:G:A	1.45619e-08	-1.63868e-10	-1.32603	0.000113471	-1.63868e-10	-1.32964
26718775	chr1:26718775:T:A	1.16893e-08	-1.54577	-3.3421e-10	9.84891e-05	-1.47124	-3.3421e-10
26719678	chr1:26719678:C:T	1.2959e-08	-1.44265	-3.3421e-10	0.000136898	-1.14195	-3.3421e-10
26720491	chr1:26720491:G:A	2.8301e-08	0.662634	-1.32418	0.00160901	2.65329	-1.33111
26720808	chr1:26720808:G:A	1.72477e-08	-1.63868e-10	-1.15676	0.000142794	-1.63868e-10	-1.09979
26720810	chr1:26720810:A:G	9.55914e-09	-1.74694	-3.3421e-10	7.45517e-05	-1.7497	-3.3421e-10
26721033	chr1:26721033:G:A	5.24607e-08	1.1326	-1.17698	0.00464479	3.44414	-1.06183
26721319	chr1:26721319:C:G	1.44803e-08	-1.63868e-10	-1.33165	0.000113589	-1.63868e-10	-1.3286
26721402	chr1:26721402:A:G	5.10339e-08	1.14671	-1.21866	0.00445876	3.45691	-1.11548
26721463	chr1:26721463:A:G	5.05216e-08	1.0948	-1.17685	0.00441666	3.39361	-1.06166
26723204	chr1:26723204:G:A	1.47117e-08	-1.63868e-10	-1.3158	0.000117741	-1.63868e-10	-1.29271
26723962	chr1:26723962:G:A	6.05575e-08	0.0991518	-3.3421e-10	0.000672292	0.449501	-3.3421e-10
26724581	chr1:26724581:T:C	1.57221e-08	-1.63868e-10	-1.24937	0.000122161	-1.63868e-10	-1.25585
26724732	chr1:26724732:A:G	5.87135e-08	1.03365	-0.965424	0.00527709	3.30018	-0.790243
26724828	chr1:26724828:G:A	4.45884e-08	1.01268	-1.21965	0.00371689	3.27672	-1.11727
26725589	chr1:26725589:G:A	1.56658e-08	-1.63868e-10	-1.25296	0.000126733	-1.63868e-10	-1.21911
26725756	chr1:26725756:G:A	5.22835e-08	1.12867	-1.17643	0.00462123	3.43823	-1.061
26725856	chr1:26725856:T:G	1.93036e-08	-1.63868e-10	-1.04415	0.000148813	-1.63868e-10	-1.0585
26726121	chr1:26726121:T:C	4.82039e-08	1.07923	-1.20824	0.00412572	3.36508	-1.10127
26726219	chr1:26726219:A:C	3.77034e-08	0.948002	-1.32269	0.00252334	3.06562	-1.29347
26727525	chr1:26727525:A:G	4.5528e-08	0.992209	-1.17832	0.00383624	3.25465	-1.06359
26727633	chr1:26727633:G:A	4.15917e-09	-1.46364	-1.11548	4.52647e-05	-1.20876	-1.03991
26728289	chr1:26728289:G:C	4.31123e-08	0.961963	-1.2026	0.00352123	3.2242	-1.11883
26728338	chr1:26728338:A:G	1.79317e-08	-1.63868e-10	-1.11787	0.000124748	-1.63868e-10	-1.23489
26730152	chr1:26730152:G:A	5.57197e-08	1.22286	-1.20697	0.00494658	3.54925	-1.10399
26730715	chr1:26730715:A:G	2.35231e-08	-1.63868e-10	-0.846459	0.000179969	-1.63868e-10	-0.868405
26731130	chr1:26731130:A:C	4.6738e-08	1.08463	-1.24451	0.0039301	3.38844	-1.17321
26733269	chr1:26733269:A:T	3.75988e-08	0.871927	-1.2494	0.00262862	3.09949	-1.28647
26734515	chr1:26734515:G:A	1.97854e-08	-1.63868e-10	-1.0195	0.00014302	-1.63868e-10	-1.09821
26735112	chr1:26735112:C:T	2.0931e-08	-1.63868e-10	-0.96321	0.000156619	-1.63868e-10	-1.00738
26736052	chr1:26736052:T:C	4.0063e-08	0.90255	-1.21654	0.00281382	3.14206	-1.26095
26736928	chr1:26736928:C:T	4.68394e-08	1.05662	-1.21434	0.00398388	3.34178	-1.11296
26737588	chr1:26737588:G:A	1.85154e-08	-1.63868e-10	-1.08584	0.000127605	-1.63868e-10	-1.21225
26737891	chr1:26737891:G:T	4.43281e-09	-1.52759	-0.987821	4.72432e-05	-1.30717	-0.898708
26738708	chr1:26738708:G:A	5.48716e-08	1.19909	-1.19854	0.00493058	3.53453	-1.09251
26740926	chr1:26740926:G:A	1.75476e-08	-1.63868e-10	-1.13953	0.000142587	-1.63868e-10	-1.10124
26741049	chr1:26741049:C:T	1.81381e-08	-1.63868e-10	-1.10643	0.000125804	-1.63868e-10	-1.22647
26741306	chr1:26741306:T:C	1.53033e-08	-1.63868e-10	-1.27638	0.000118625	-1.63868e-10	-1.28523
26741711	chr1:26741711:C:T	5.25544e-07	2.20472	0.055266	0.00111258	0.982958	-0.0297125
26741747	chr1:26741747:C:T	4.76254e-08	1.07648	-1.21756	0.00405544	3.36057	-1.11395
26742480	chr1:26742480:A:G	5.3876e-08	1.16057	-1.17832	0.00481931	3.48279	-1.06359
26742568	chr1:26742568:C:G	1.87094e-08	-1.63868e-10	-1.07542	0.00013744	-1.63868e-10	-1.13801
26742678	chr1:26742678:T:C	5.05192e-08	1.08709	-1.16917	0.00442071	3.38428	-1.05142
26744038	chr1:26744038:T:C	4.94401e-08	1.07472	-1.1784	0.00429526	3.36779	-1.06372
26744132	chr1:26744132:T:C	2.80303e-09	-1.74548	-1.22826	2.17818e-05	-1.75227	-1.22784
26744377	chr1:26744377:T:C	1.79711e-08	-1.11568	-3.3421e-10	0.000115818	-1.30917	-3.3421e-10
26746558	chr1:26746558:C:CA	1.52989e-08	-1.63868e-10	-1.27666	0.000118594	-1.63868e-10	-1.28549
26747713	chr1:26747713:G:T	2.27569e-08	-1.63868e-10	-0.879573	0.000168836	-1.63868e-10	-0.932262
26747851	chr1:26747851:AAAAC:A	3.4272e-08	0.609076	-1.07919	0.00233492	2.70776	-1.01322
26748923	chr1:26748923:G:C	4.66601e-09	-1.74648	-0.717662	4.43508e-05	-1.6751	-0.593959
26749193	chr1:26749193:G:A	5.54334e-08	1.18249	-1.17175	0.00500548	3.51256	-1.05546
26750092	chr1:26750092:G:A	1.77791e-08	-1.63868e-10	-1.12642	0.000137603	-1.63868e-10	-1.13682
26751907	chr1:26751907:A:G	1.46691e-08	-1.63868e-10	-1.3187	0.000116306	-1.63868e-10	-1.30497
26752685	chr1:26752685:C:T	4.88114e-08	1.11039	-1.22687	0.00421308	3.41594	-1.13118
26752775	chr1:26752775:T:A	1.46013e-08	-1.63868e-10	-1.32333	0.00011483	-1.63868e-10	-1.31774
26753403	chr1:26753403:A:G	4.7643e-08	1.03108	-1.17178	0.00407845	3.30772	-1.05544
26753440	chr1:26753440:T:C	5.0588e-08	1.09711	-1.17784	0.00441886	3.39541	-1.06296
26755888	chr1:26755888:C:T	1.85576e-08	-1.63868e-10	-1.08356	0.000157426	-1.63868e-10	-1.00224
26756305	chr1:26756305:C:T	1.48071e-08	-1.63868e-10	-1.30933	0.000120111	-1.63868e-10	-1.27277
26756331	chr1:26756331:G:A	9.61301e-09	-1.74132	-3.3421e-10	8.13774e-05	-1.66209	-3.3421e-10
26756595	chr1:26756595:A:C	2.565e-08	-1.63868e-10	-0.7599	0.000206766	-1.63868e-10	-0.729605
26756726	chr1:26756726:G:A	1.70901e-08	-1.63868e-10	-1.16595	0.000134724	-1.63868e-10	-1.15796
26756802	chr1:26756802:A:G	9.71573e-09	-1.7307	-3.3421e-10	7.71862e-05	-1.71497	-3.3421e-10
26756915	chr1:26756915:T:G	2.82617e-09	-1.66426	-1.30126	2.20955e-05	-1.67295	-1.29287
26756991	chr1:26756991:T:C	2.85795e-09	-1.63073	-1.3236	3.06851e-05	-1.30716	-1.33026
26757510	chr1:26757510:G:A	1.5243e-08	-1.63868e-10	-1.28032	0.000118189	-1.63868e-10	-1.28891
26758084	chr1:26758084:A:G	4.40939e-09	-1.74371	-0.776999	4.20774e-05	-1.66487	-0.656812
26759057	chr1:26759057:TA:T	1.57611e-08	-1.2469	-3.3421e-10	0.000102223	-1.43403	-3.3421e-10
26759071	chr1:26759071:T:C	4.16682e-08	0.943799	-1.2185	0.00341631	3.19775	-1.12263
26759736	chr1:26759736:G:C	4.24104e-08	1.05815	-1.3152	0.00304296	3.24407	-1.28467
26760698	chr1:26760698:T:A	7.99163e-09	-0.63435	-1.2917	0.000306818	0.909738	-1.24467
26761777	chr1:26761777:G:A	4.97365e-08	1.1844	-1.28211	0.00429965	3.5145	-1.2094
26761870	chr1:26761870:A:G	3.99114e-09	-1.43321	-1.18715	4.25619e-05	-1.16984	-1.14039
26762616	chr1:26762616:TA:T	1.47188e-08	-1.63868e-10	-1.31532	0.000117586	-1.63868e-10	-1.29402
26762955	chr1:26762955:G:C	4.87031e-08	1.13514	-1.25384	0.00419427	3.4495	-1.16921
26763094	chr1:26763094:C:A	1.58402e-08	-1.63868e-10	-1.24189	0.000127558	-1.63868e-10	-1.21262
26763642	chr1:26763642:C:T	1.44823e-08	-1.63868e-10	-1.33152	0.000114529	-1.63868e-10	-1.32036
26764281	chr1:26764281:A:T	4.0486e-08	1.01738	-1.32086	0.00286213	3.1926	-1.29447
26765006	chr1:26765006:GC:G	7.37446e-09	-0.67568	-1.33074	5.55833e-05	-0.715651	-1.32766
26765381	chr1:26765381:G:A	7.15925e-07	-1.63868e-10	2.56913	0.00439085	-1.63868e-10	2.32609
26765412	chr1:26765412:C:T	2.8231e-08	-0.664021	-3.3421e-10	0.000122687	-1.25155	-3.3421e-10
26765491	chr1:26765491:A:C	3.59259e-08	0.839434	-1.26242	0.00251116	3.06303	-1.29572
26765821	chr1:26765821:A:G	3.53906e-08	0.87618	-1.31418	0.000173345	0.417271	-1.32318
26765831	chr1:26765831:T:C	5.87826e-08	1.05365	-0.984252	0.00531555	3.33984	-0.822637
26765983	chr1:26765983:A:G	9.53264e-09	-1.74972	-3.3421e-10	7.50083e-05	-1.74359	-3.3421e-10
26767166	chr1:26767166:A:G	2.28677e-08	-1.08119	0.206469	0.000165408	-1.11918	0.166402
26767665	chr1:26767665:A:G	3.41605e-08	0.844622	-1.31799	0.00208615	2.90925	-1.32736
26768641	chr1:26768641:A:G	4.93939e-08	1.10337	-1.20798	0.00430574	3.41496	-1.10844
26770902	chr1:26770902:C:CT	9.69655e-09	-1.73267	-3.3421e-10	7.99737e-05	-1.67949	-3.3421e-10
26771024	chr1:26771024:A:G	3.83007e-09	-1.49226	-1.1693	4.00494e-05	-1.25023	-1.12084
26771045	chr1:26771045:G:C	2.37924e-08	-1.63868e-10	-0.835076	0.000170664	-1.63868e-10	-0.921496
26771828	chr1:26771828:G:A	3.98728e-08	0.944889	-1.26364	0.00290273	3.2088	-1.29659
26773197	chr1:26773197:C:A	1.60962e-08	-1.63868e-10	-1.22586	0.000124897	-1.63868e-10	-1.2337
26773752	chr1:26773752:C:T	3.36346e-08	-0.488886	-3.3421e-10	0.000905553	0.747355	-3.3421e-10
26775584	chr1:26775584:G:A	1.69748e-08	-1.63868e-10	-1.17271	0.000133663	-1.63868e-10	-1.16587
26775697	chr1:26775697:A:G	1.6443e-08	-1.63868e-10	-1.20454	0.000125728	-1.63868e-10	-1.22707
26776046	chr1:26776046:C:T	1.23679e-08	-0.396444	-1.09289	6.14734e-05	-0.772353	-1.17023
26776337	chr1:26776337:T:C	4.55504e-08	1.02508	-1.21071	0.00388851	3.31645	-1.11186
26778119	chr1:26778119:G:A	4.71832e-09	-1.139	-1.31398	3.69214e-05	-1.1703	-1.2821
26778121	chr1:26778121:T:C	4.06243e-08	1.00841	-1.30849	0.00262455	3.13298	-1.32151
26778568	chr1:26778568:C:T	5.18443e-08	1.13839	-1.19459	0.0046145	3.46629	-1.09053
26781648	chr1:26781648:A:T	5.15543e-08	1.15872	-1.22053	0.00455964	3.48997	-1.12616
26781754	chr1:26781754:T:C	3.92428e-08	0.982578	-1.31725	0.00308709	3.24603	-1.27223
26782609	chr1:26782609:G:A	1.51713e-08	-1.63868e-10	-1.28504	0.000117621	-1.63868e-10	-1.29373
26782951	chr1:26782951:C:T	9.76632e-09	-1.7255	-3.3421e-10	7.50545e-05	-1.74298	-3.3421e-10
26783086	chr1:26783086:C:T	1.62353e-08	-1.63868e-10	-1.21726	0.000125842	-1.63868e-10	-1.22616
26783593	chr1:26783593:C:CACTA	1.62158e-08	-1.63868e-10	-1.21846	0.000125752	-1.63868e-10	-1.22688
26784307	chr1:26784307:C:T	1.92958e-08	-1.63868e-10	-1.04456	0.000145139	-1.63868e-10	-1.0835
26784550	chr1:26784550:T:A	1.97644e-08	-1.63868e-10	-1.02056	0.000152312	-1.63868e-10	-1.03526
26784941	chr1:26784941:A:C	1.68669e-08	-1.17909	-3.3421e-10	0.000109527	-1.36502	-3.3421e-10
26785136	chr1:26785136:A:G	1.89561e-08	-1.63868e-10	-1.06232	0.00015179	-1.63868e-10	-1.03869
26785681	chr1:26785681:A:G	1.63947e-08	-1.63868e-10	-1.20749	0.000127023	-1.63868e-10	-1.21682
26786021	chr1:26786021:T:C	1.61764e-08	-1.63868e-10	-1.22089	0.00013544	-1.63868e-10	-1.15267
26787242	chr1:26787242:A:G	4.35924e-08	-0.22956	-3.3421e-10	0.000165508	-0.952169	-3.3421e-10
26787521	chr1:26787521:T:C	4.81963e-08	1.20238	-1.33154	0.00391827	3.53143	-1.31922
26787956	chr1:26787956:G:A	5.05759e-08	1.18444	-1.26541	0.00442186	3.52392	-1.1908
26788471	chr1:26788471:G:A	5.11077e-08	-0.0705075	-3.3421e-10	0.000186357	-0.833529	-3.3421e-10
26789959	chr1:26789959:G:A	1.49812e-08	-1.63868e-10	-1.29765	0.000119079	-1.63868e-10	-1.2814
26789972	chr1:26789972:C:T	3.34057e-09	-1.72831	-1.06999	3.03361e-05	-1.63624	-1.01261
26791347	chr1:26791347:A:G	2.70803e-08	-1.63868e-10	-0.705636	0.00024544	-1.63868e-10	-0.558139
26791680	chr1:26791680:T:C	4.39164e-08	1.08502	-1.30717	0.0031126	3.25404	-1.27202
26791807	chr1:26791807:C:A	1.76999e-08	-1.63868e-10	-1.13088	0.000141361	-1.63868e-10	-1.10988
26792283	chr1:26792283:G:A	1.75929e-08	-1.13695	-3.3421e-10	0.000110754	-1.35388	-3.3421e-10
26793706	chr1:26793706:A:G	1.50604e-08	-1.63868e-10	-1.29237	0.000117307	-1.63868e-10	-1.29639
26794135	chr1:26794135:C:T	1.6587e-08	-1.63868e-10	-1.19583	0.000136337	-1.63868e-10	-1.14606
26794649	chr1:26794649:C:T	1.53223e-08	-1.63868e-10	-1.27513	0.000119215	-1.63868e-10	-1.28026
26795439	chr1:26795439:G:A	2.52381e-08	-0.776086	-3.3421e-10	0.000575377	0.293834	-3.3421e-10
26795907	chr1:26795907:G:A	1.8746e-08	-1.63868e-10	-1.07346	0.000141943	-1.63868e-10	-1.10577
26796649	chr1:26796649:G:T	1.7792e-08	-0.912822	-0.21287	0.000130922	-0.952195	-0.234394
26797373	chr1:26797373:G:A	3.74093e-09	-1.55107	-1.13403	3.91133e-05	-1.33366	-1.06107
26798054	chr1:26798054:A:G	3.73219e-08	0.901942	-1.2868	0.00285019	3.11441	-1.22046
26799286	chr1:26799286:T:C	4.12199e-08	-1.63868e-10	-0.285521	0.00034743	-1.63868e-10	-0.210629
26799804	chr1:26799804:A:G	1.56088e-08	-1.63868e-10	-1.25661	0.000122878	-1.63868e-10	-1.25
26800194	chr1:26800194:T:G	1.45641e-08	-1.63868e-10	-1.32588	0.000113806	-1.63868e-10	-1.32669
26800452	chr1:26800452:T:C	1.10384e-08	-1.60306	-3.3421e-10	0.000104793	-1.40921	-3.3421e-10
26800862	chr1:26800862:C:T	1.13698e-08	-1.57348	-3.3421e-10	0.000110504	-1.35614	-3.3421e-10
26801083	chr1:26801083:G:A	9.99833e-09	-1.70202	-3.3421e-10	7.49058e-05	-1.74496	-3.3421e-10
26804737	chr1:26804737:C:T	4.13786e-08	0.940483	-1.22216	0.00329257	3.16602	-1.12779
26805095	chr1:26805095:C:T	1.47222e-08	-1.63868e-10	-1.31509	0.000116465	-1.63868e-10	-1.3036
26806718	chr1:26806718:T:C	1.77743e-08	-1.63868e-10	-1.12669	0.000137306	-1.63868e-10	-1.13898
26807135	chr1:26807135:C:T	1.44813e-08	-1.63868e-10	-1.33159	0.000113249	-1.63868e-10	-1.3316
26807601	chr1:26807601:G:A	2.15111e-08	-1.63868e-10	-0.935871	0.00016283	-1.63868e-10	-0.968485
26807718	chr1:26807718:T:C	1.14468e-08	-1.56673	-3.3421e-10	9.48372e-05	-1.50903	-3.3421e-10
26807930	chr1:26807930:T:C	4.74748e-08	1.07396	-1.21821	0.00396998	3.34813	-1.1228
26808240	chr1:26808240:A:G	1.21745e-08	-1.5051	-3.3421e-10	0.000103674	-1.41994	-3.3421e-10
26808526	chr1:26808526:G:GT	1.14041e-08	-1.57047	-3.3421e-10	0.000123424	-1.24557	-3.3421e-10
26808530	chr1:26808530:TG:T	1.4535e-08	-1.63868e-10	-1.32788	0.000114623	-1.63868e-10	-1.31954
26809109	chr1:26809109:T:C	1.49772e-08	-1.63868e-10	-1.29792	0.000119076	-1.63868e-10	-1.28143
26809215	chr1:26809215:G:GT	1.7194e-08	-1.63868e-10	-1.15988	0.000126882	-1.63868e-10	-1.21794
26809221	chr1:26809221:A:T	4.47658e-09	-1.47561	-1.02997	3.78581e-05	-1.47136	-0.95599
26809222	chr1:26809222:A:T	1.57823e-08	-1.63868e-10	-1.24555	0.000121097	-1.63868e-10	-1.2646
26809345	chr1:26809345:C:T	4.28485e-09	-1.59652	-0.952837	4.46313e-05	-1.40644	-0.856314
26809388	chr1:26809388:ATCT:A	3.6848e-09	-1.59706	-1.10317	3.67962e-05	-1.40872	-1.04707
26811902	chr1:26811902:C:T	4.51728e-08	1.09344	-1.28739	0.00365766	3.36309	-1.2197
26811964	chr1:26811964:G:A	1.04875e-08	-1.65426	-3.3421e-10	8.18865e-05	-1.65586	-3.3421e-10
26812178	chr1:26812178:G:A	1.51606e-08	-1.63868e-10	-1.28575	0.000115674	-1.63868e-10	-1.31041
26812738	chr1:26812738:A:G	2.97829e-08	0.718339	-1.32885	0.0018381	2.77201	-1.31672
26813370	chr1:26813370:G:A	4.74017e-08	1.07465	-1.22043	0.00388825	3.32987	-1.12534
26813490	chr1:26813490:G:A	1.57821e-08	-1.63868e-10	-1.24557	0.000126813	-1.63868e-10	-1.21848
26813569	chr1:26813569:C:T	2.70893e-08	-0.705304	-3.3421e-10	0.000649559	0.415102	-3.3421e-10
26813658	chr1:26813658:G:A	3.24873e-08	0.807941	-1.33154	0.00203747	2.88127	-1.32299
26813948	chr1:26813948:T:A	1.47599e-08	-1.63868e-10	-1.31253	0.00011449	-1.63868e-10	-1.32071
26814792	chr1:26814792:CAT:C	1.07803e-08	-1.62672	-3.3421e-10	9.70225e-05	-1.48625	-3.3421e-10
26815377	chr1:26815377:A:G	3.6641e-08	0.817155	-1.22043	0.00279663	3.00032	-1.12534
26816063	chr1:26816063:T:C	2.77653e-08	0.588118	-1.26877	0.00149759	2.54283	-1.29241
26816425	chr1:26816425:T:C	2.77405e-08	-1.63868e-10	-0.68155	0.000206014	-1.63868e-10	-0.733247
26816585	chr1:26816585:G:A	3.32959e-09	-1.57317	-1.22842	3.28145e-05	-1.36745	-1.20287
26817023	chr1:26817023:T:A	9.64583e-09	-1.73792	-3.3421e-10	7.49511e-05	-1.74436	-3.3421e-10
26817084	chr1:26817084:T:C	4.41286e-08	1.07956	-1.2969	0.00355289	3.35063	-1.23631
26817600	chr1:26817600:C:A	1.44978e-08	-1.63868e-10	-1.33044	0.000116986	-1.63868e-10	-1.29914
26819266	chr1:26819266:T:G	1.32772e-08	-1.41839	-3.3421e-10	7.81092e-05	-1.70308	-3.3421e-10
26819884	chr1:26819884:G:A	1.38828e-08	-1.37379	-3.3421e-10	0.000148784	-1.0587	-3.3421e-10
26819891	chr1:26819891:T:C	1.52733e-08	-1.63868e-10	-1.27833	0.000122109	-1.63868e-10	-1.25628
26820453	chr1:26820453:G:T	2.81875e-08	0.60704	-1.2726	0.00153284	2.56842	-1.29473
26820808	chr1:26820808:G:A	1.7237e-08	-1.63868e-10	-1.15739	0.000134501	-1.63868e-10	-1.15962
26820822	chr1:26820822:G:A	1.24896e-08	-1.47955	-3.3421e-10	7.65756e-05	-1.72291	-3.3421e-10
```
