## Supplementary material for "Characterization of shared and ancestry-specific signals driving complex traits using multi-ancestry fine-mapping": susiex_nc2.cs80.summary

```
# chr1:25760501-26821458
CS_ID	CS_LENGTH	CS_PURITY	MAX_PIP_SNP	BP	REF_ALLELE	ALT_ALLELE	REF_FRQ	BETA	SE	-LOG10P	MAX_PIP	POST-HOC_PROB_POP1	POST-HOC_PROB_POP2
1	9	0.997178	chr1:26300476:C:A	26300476	A,A	C,C	1,1	inf,inf	inf,inf	7.33965,2.06645	0.118097	0.999716	0.782756
2	1242	0	chr1:26338987:G:A	26338987	A,A	G,G	1,1	-inf,-inf	inf,inf	0.20117,3.05626	0.0156601	0.489188	0.417313
```
