## Supplementary material for "Characterization of shared and ancestry-specific signals driving complex traits using multi-ancestry fine-mapping": susiex_nc3.cs80.cs

```
CS_ID	SNP	BP	REF_ALLELE	ALT_ALLELE	REF_FRQ	BETA	SE	-LOG10P	CS_PIP	OVRL_PIP
1	chr1:26300476:C:A	26300476	A,A	C,C	1,1	inf,inf	inf,inf	7.33965,2.06645	0.118428	0.11848
1	chr1:26300634:A:ACT	26300634	ACT,ACT	A,A	1,1	inf,inf	inf,inf	7.34389,2.03101	0.11156	0.111612
1	chr1:26300987:T:C	26300987	C,C	T,T	1,1	inf,inf	inf,inf	7.3099,2.01681	0.100899	0.100951
1	chr1:26303391:G:A	26303391	A,A	G,G	1,1	inf,inf	inf,inf	7.32248,1.98286	0.0970349	0.0970868
1	chr1:26300121:C:T	26300121	T,T	C,C	1,1	inf,inf	inf,inf	7.27833,1.99927	0.091117	0.0911693
1	chr1:26306340:C:A	26306340	A,A	C,C	1,1	inf,inf	inf,inf	7.22332,2.05141	0.0894675	0.0895203
1	chr1:26305436:T:C	26305436	C,C	T,T	1,1	inf,inf	inf,inf	7.23238,2.03531	0.0884986	0.0885512
1	chr1:26306290:C:T	26306290	T,T	C,C	1,1	inf,inf	inf,inf	7.15578,2.07519	0.0810641	0.0811174
1	chr1:26296398:G:A	26296398	A,A	G,G	1,1	inf,inf	inf,inf	7.11102,1.93984	0.0570363	0.0570895
2	chr1:26338987:G:A	26338987	A,A	G,G	1,1	-inf,-inf	inf,inf	0.20117,3.05626	0.0132456	0.0295003
2	chr1:26564780:TTTAA:T	26564780	T,T	TTTAA,TTTAA	1,1	inf,-inf	inf,inf	0.131755,3.50119	0.00607084	0.0147126
2	chr1:26363316:A:G	26363316	NA,G	NA,A	NA,1	NA,-inf	NA,inf	NA,2.90704	0.00568469	0.0121694
2	chr1:26557925:T:C	26557925	C,C	T,T	1,1	inf,-inf	inf,inf	0.092773,3.47104	0.00562116	0.0136386
2	chr1:26188728:G:A	26188728	NA,A	NA,G	NA,1	NA,inf	NA,inf	NA,2.54204	0.0054465	0.0117249
2	chr1:26553797:C:T	26553797	T,T	C,C	1,1	inf,-inf	inf,inf	0.14812,3.39338	0.00502117	0.0121443
2	chr1:26567020:A:ACT	26567020	ACT,ACT	A,A	1,1	inf,-inf	inf,inf	0.0849283,3.58558	0.00487534	0.0118619
2	chr1:26765381:G:A	26765381	NA,A	NA,G	NA,1	NA,-inf	NA,inf	NA,2.48715	0.00481598	0.0102992
2	chr1:26546341:G:A	26546341	A,A	G,G	1,1	-inf,-inf	inf,inf	0.0297131,3.23488	0.00475222	0.0109715
2	chr1:26566738:C:T	26566738	T,T	C,C	1,1	inf,-inf	inf,inf	0.0867838,3.56558	0.00462257	0.0112438
2	chr1:26699449:C:G	26699449	G,G	C,C	1,1	-inf,inf	inf,inf	3.00767,0.546271	0.00447608	0.00594261
2	chr1:26554498:T:C	26554498	C,C	T,T	1,1	inf,-inf	inf,inf	0.0834755,3.34879	0.00436309	0.010565
2	chr1:26471176:T:A	26471176	NA,A	NA,T	NA,1	NA,inf	NA,inf	NA,2.02587	0.00434273	0.00916899
2	chr1:26703159:T:C	26703159	NA,C	NA,T	NA,1	NA,-inf	NA,inf	NA,2.41003	0.00420643	0.0089975
2	chr1:26566576:T:C	26566576	C,C	T,T	1,1	inf,-inf	inf,inf	0.077884,3.48027	0.00392927	0.00954342
2	chr1:26765831:T:C	26765831	C,C	T,T	1,1	-inf,inf	inf,inf	2.94473,0.498215	0.00385142	0.0051465
2	chr1:26724732:A:G	26724732	G,G	A,A	1,1	-inf,inf	inf,inf	2.93222,0.519086	0.00383402	0.0051175
2	chr1:26696761:C:T	26696761	NA,T	NA,C	NA,1	NA,-inf	NA,inf	NA,2.33801	0.00368692	0.00788747
2	chr1:26749193:G:A	26749193	A,A	G,G	1,1	-inf,inf	inf,inf	3.03045,0.336864	0.00362787	0.00482701
2	chr1:26730152:G:A	26730152	A,A	G,G	1,1	-inf,inf	inf,inf	3.05328,0.297942	0.00359386	0.0047844
2	chr1:26738708:G:A	26738708	A,A	G,G	1,1	-inf,inf	inf,inf	3.04111,0.307519	0.00357691	0.00476009
2	chr1:26097320:G:A	26097320	NA,A	NA,G	NA,1	NA,-inf	NA,inf	NA,2.56731	0.00356616	0.00766893
2	chr1:26569311:A:G	26569311	G,G	A,A	1,1	inf,-inf	inf,inf	0.0659988,3.43562	0.00356553	0.00865379
2	chr1:26742480:A:G	26742480	G,G	A,A	1,1	-inf,inf	inf,inf	3.01618,0.329892	0.00350013	0.00466241
2	chr1:26567466:C:T	26567466	NA,T	NA,C	NA,1	NA,-inf	NA,inf	NA,2.26377	0.00346104	0.00780138
2	chr1:26721033:G:A	26721033	A,A	G,G	1,1	-inf,inf	inf,inf	2.99788,0.331322	0.00338022	0.0045083
2	chr1:26725756:G:A	26725756	A,A	G,G	1,1	-inf,inf	inf,inf	2.99528,0.331904	0.00336414	0.00448764
2	chr1:26778568:C:T	26778568	T,T	C,C	1,1	-inf,inf	inf,inf	3.00083,0.31011	0.00335246	0.00447632
2	chr1:26568005:A:G	26568005	NA,G	NA,A	NA,1	NA,-inf	NA,inf	NA,2.24712	0.00334919	0.00754839
2	chr1:26781648:A:T	26781648	T,T	A,A	1,1	-inf,inf	inf,inf	3.01387,0.280371	0.00331645	0.00442829
2	chr1:26721402:A:G	26721402	G,G	A,A	1,1	-inf,inf	inf,inf	3.00684,0.284647	0.00325271	0.00434203
2	chr1:26787956:G:A	26787956	A,A	G,G	1,1	-inf,inf	inf,inf	3.02912,0.221968	0.00322756	0.0043129
2	chr1:26742678:T:C	26742678	C,C	T,T	1,1	-inf,inf	inf,inf	2.968,0.339545	0.00322588	0.00431021
2	chr1:26753440:T:C	26753440	C,C	T,T	1,1	-inf,inf	inf,inf	2.97401,0.330408	0.00322552	0.00430956
2	chr1:26721463:A:G	26721463	G,G	A,A	1,1	-inf,inf	inf,inf	2.97321,0.331485	0.00322295	0.00430572
2	chr1:26709981:G:A	26709981	A,A	G,G	1,1	-inf,inf	inf,inf	2.99887,0.26749	0.00315666	0.00421737
2	chr1:26761777:G:A	26761777	A,A	G,G	1,1	-inf,inf	inf,inf	3.03035,0.196111	0.00314376	0.00420358
2	chr1:26768641:A:G	26768641	G,G	A,A	1,1	-inf,inf	inf,inf	2.97807,0.295075	0.00314037	0.00420172
2	chr1:26744038:T:C	26744038	C,C	T,T	1,1	-inf,inf	inf,inf	2.96018,0.329811	0.00313898	0.00419724
2	chr1:26571019:A:AG	26571019	AG,AG	A,A	1,1	inf,-inf	inf,inf	0.0576035,3.36403	0.00312001	0.00755804
2	chr1:26431526:C:T	26431526	T,NA	C,NA	1,NA	-inf,NA	inf,NA	3.25733,NA	0.00311071	0.00685342
2	chr1:26752685:C:T	26752685	T,T	C,C	1,1	-inf,inf	inf,inf	2.98342,0.274536	0.00308328	0.00412283
2	chr1:26762955:G:C	26762955	C,C	G,G	1,1	-inf,inf	inf,inf	2.99849,0.238064	0.00306693	0.0041049
2	chr1:26711498:A:G	26711498	G,G	A,A	1,1	-inf,inf	inf,inf	2.98815,0.261947	0.00306593	0.00409994
2	chr1:26707898:A:C	26707898	C,C	A,A	1,1	-inf,inf	inf,inf	2.98616,0.259297	0.00304324	0.00407057
2	chr1:26726121:T:C	26726121	C,C	T,T	1,1	-inf,inf	inf,inf	2.96287,0.296768	0.00302207	0.00404509
2	chr1:26753403:A:G	26753403	G,G	A,A	1,1	-inf,inf	inf,inf	2.93069,0.336691	0.00299029	0.00400647
2	chr1:26693642:C:T	26693642	T,T	C,C	1,1	-inf,inf	inf,inf	2.95226,0.295308	0.00298298	0.00399611
2	chr1:26741747:C:T	26741747	T,T	C,C	1,1	-inf,inf	inf,inf	2.96098,0.285935	0.00297356	0.00398203
2	chr1:26714018:T:C	26714018	C,C	T,T	1,1	-inf,inf	inf,inf	2.96537,0.273955	0.00296758	0.00397371
2	chr1:25863161:C:T	25863161	NA,T	NA,C	NA,1	NA,-inf	NA,inf	NA,1.8069	0.0029662	0.00645138
2	chr1:26674088:G:A	26674088	A,A	G,G	1,1	-inf,inf	inf,inf	2.85726,0.407998	0.00292479	0.00394844
2	chr1:26736928:C:T	26736928	T,T	C,C	1,1	-inf,inf	inf,inf	2.94809,0.289501	0.00292382	0.0039178
2	chr1:25893627:G:A	25893627	NA,A	NA,G	NA,1	NA,-inf	NA,inf	NA,1.80391	0.00292185	0.00635107
2	chr1:26807930:T:C	26807930	C,C	T,T	1,1	-inf,inf	inf,inf	2.95425,0.283078	0.00291485	0.00391335
2	chr1:26787521:T:C	26787521	C,C	T,T	1,1	-inf,inf	inf,inf	3.04059,0.0445755	0.00290541	0.00390164
2	chr1:26731130:A:C	26731130	C,C	A,A	1,1	-inf,inf	inf,inf	2.9652,0.246541	0.00288624	0.00387346
2	chr1:26708818:C:G	26708818	G,G	C,C	1,1	-inf,inf	inf,inf	2.95919,0.258189	0.0028836	0.00386435
2	chr1:26813370:G:A	26813370	A,A	G,G	1,1	-inf,inf	inf,inf	2.95215,0.280381	0.00286049	0.00384507
2	chr1:26663616:G:A	26663616	A,A	G,G	1,1	-inf,-inf	inf,inf	0.692307,2.33684	0.00285631	0.00615333
2	chr1:26776337:T:C	26776337	C,C	T,T	1,1	-inf,inf	inf,inf	2.92697,0.292032	0.00285146	0.003828
2	chr1:26727525:A:G	26727525	G,G	A,A	1,1	-inf,inf	inf,inf	2.90599,0.329892	0.002821	0.00378652
2	chr1:26711725:T:C	26711725	C,C	T,T	1,1	-inf,inf	inf,inf	2.94014,0.258444	0.0027799	0.00373022
2	chr1:26701808:A:G	26701808	G,G	A,A	1,1	-inf,inf	inf,inf	2.91076,0.303293	0.00276605	0.00371419
2	chr1:26724828:G:A	26724828	A,A	G,G	1,1	-inf,inf	inf,inf	2.91905,0.283386	0.00273891	0.00367851
2	chr1:26694100:T:C	26694100	C,C	T,T	1,1	-inf,inf	inf,inf	2.95061,0.215479	0.00273654	0.00367515
2	chr1:26811902:C:T	26811902	T,T	C,C	1,1	-inf,inf	inf,inf	2.96636,0.187792	0.00270368	0.00363783
2	chr1:26817084:T:C	26817084	C,C	T,T	1,1	-inf,inf	inf,inf	2.9575,0.170045	0.0026329	0.00354577
2	chr1:26728289:G:C	26728289	C,C	G,G	1,1	-inf,inf	inf,inf	2.88482,0.296831	0.00259921	0.00350362
2	chr1:25823711:A:G	25823711	NA,G	NA,A	NA,1	NA,-inf	NA,inf	NA,1.78529	0.00255821	0.00549379
2	chr1:26710663:T:G	26710663	G,G	T,T	1,1	-inf,inf	inf,inf	2.8863,0.274392	0.002551	0.00343437
2	chr1:26386354:A:G	26386354	NA,G	NA,A	NA,1	NA,-inf	NA,inf	NA,1.63654	0.00254634	0.00541946
2	chr1:26565613:T:A	26565613	A,A	T,T	1,1	inf,-inf	inf,inf	0.0380069,3.24005	0.00253203	0.00610825
2	chr1:26759071:T:C	26759071	C,C	T,T	1,1	-inf,inf	inf,inf	2.87269,0.282874	0.00252449	0.00340413
2	chr1:26556374:G:A	26556374	NA,A	NA,G	NA,1	NA,-inf	NA,inf	NA,2.08387	0.00248756	0.00559321
2	chr1:26556243:G:A	26556243	NA,A	NA,G	NA,1	NA,-inf	NA,inf	NA,2.0797	0.00246973	0.00555278
2	chr1:26711084:A:G	26711084	G,G	A,A	1,1	-inf,inf	inf,inf	2.87847,0.252115	0.00245468	0.00330868
2	chr1:26804737:C:T	26804737	T,T	C,C	1,1	-inf,inf	inf,inf	2.86664,0.278154	0.00244291	0.00330057
2	chr1:26565599:C:T	26565599	T,T	C,C	1,1	inf,-inf	inf,inf	0.0487549,3.21391	0.00243028	0.00585628
2	chr1:26567476:G:A	26567476	A,NA	G,NA	1,NA	-inf,NA	inf,NA	3.02429,NA	0.00241397	0.00525472
2	chr1:26367627:G:T	26367627	NA,T	NA,G	NA,1	NA,-inf	NA,inf	NA,2.43715	0.00239281	0.00511627
2	chr1:26529019:T:C	26529019	NA,C	NA,T	NA,1	NA,-inf	NA,inf	NA,2.05501	0.00238006	0.00525172
2	chr1:26791680:T:C	26791680	C,C	T,T	1,1	-inf,inf	inf,inf	2.94631,0.112336	0.00236762	0.00321499
2	chr1:26434183:C:T	26434183	NA,T	NA,C	NA,1	NA,-inf	NA,inf	NA,2.03997	0.00233471	0.00514709
2	chr1:26778121:T:C	26778121	C,C	T,T	1,1	-inf,-inf	inf,inf	2.5114,0.0592606	0.00231817	0.0035101
2	chr1:26565518:T:C	26565518	C,C	T,T	1,1	inf,-inf	inf,inf	0.0403001,3.18627	0.00231765	0.00558068
2	chr1:26759736:G:C	26759736	C,C	G,G	1,1	-inf,inf	inf,inf	2.93311,0.0958752	0.00231115	0.00313792
2	chr1:26781754:T:C	26781754	C,C	T,T	1,1	-inf,inf	inf,inf	2.89833,0.12515	0.00230617	0.00311812
2	chr1:26701730:A:G	26701730	G,G	A,A	1,1	-inf,inf	inf,inf	2.91498,0.149551	0.00230422	0.00312646
2	chr1:26710207:G:A	26710207	A,A	G,G	1,1	-inf,inf	inf,inf	2.80211,0.321396	0.00228762	0.00309434
2	chr1:25874533:G:A	25874533	NA,A	NA,G	NA,1	NA,-inf	NA,inf	NA,1.70721	0.00224635	0.0048222
2	chr1:26771828:G:A	26771828	A,A	G,G	1,1	-inf,-inf	inf,inf	2.87212,0.0996922	0.00222571	0.00303696
2	chr1:26556886:G:A	26556886	A,NA	G,NA	1,NA	-inf,NA	inf,NA	3.06082,NA	0.00222454	0.00489511
2	chr1:26764281:A:T	26764281	T,T	A,A	1,1	-inf,inf	inf,inf	2.9072,0.0811326	0.00217951	0.0029651
2	chr1:26736052:T:C	26736052	C,C	T,T	1,1	-inf,-inf	inf,inf	2.84098,0.150452	0.00217695	0.00298319
2	chr1:25884901:C:G	25884901	NA,G	NA,C	NA,1	NA,-inf	NA,inf	NA,1.6854	0.00217168	0.0046616
2	chr1:26798054:A:G	26798054	G,G	A,A	1,1	-inf,inf	inf,inf	2.8412,0.188834	0.00213541	0.00289759
2	chr1:26815377:A:G	26815377	G,G	A,A	1,1	-inf,inf	inf,inf	2.78484,0.280381	0.00209375	0.00284533
2	chr1:26691718:A:T	26691718	T,T	A,A	1,1	-inf,inf	inf,inf	2.79852,0.22279	0.00208127	0.00283588
2	chr1:26675220:A:G	26675220	G,G	A,A	1,1	-inf,inf	inf,inf	2.69249,0.372587	0.00206868	0.00283464
2	chr1:26733269:A:T	26733269	T,T	A,A	1,1	-inf,-inf	inf,inf	2.82419,0.116134	0.00203013	0.00278195
2	chr1:26564413:C:T	26564413	T,T	C,C	1,1	inf,-inf	inf,inf	0.0529793,3.10334	0.00199077	0.00478312
2	chr1:25834391:G:A	25834391	NA,A	NA,G	NA,1	NA,-inf	NA,inf	NA,1.59949	0.00195216	0.00424151
2	chr1:26489716:G:A	26489716	A,NA	G,NA	1,NA	-inf,NA	inf,NA	2.96705,NA	0.00195179	0.00429211
2	chr1:26765491:A:C	26765491	C,C	A,A	1,1	-inf,-inf	inf,inf	2.80304,0.101117	0.0019409	0.00266198
2	chr1:26726219:A:C	26726219	C,C	A,A	1,1	-inf,inf	inf,inf	2.86267,0.0823049	0.00193262	0.00263926
2	chr1:26388413:C:G	26388413	NA,G	NA,C	NA,1	NA,-inf	NA,inf	NA,1.50052	0.00193197	0.00411241
2	chr1:26661700:T:C	26661700	C,NA	T,NA	1,NA	inf,NA	inf,NA	1.28508,NA	0.00188349	0.00390619
2	chr1:26767665:A:G	26767665	G,G	A,A	1,1	-inf,-inf	inf,inf	2.41187,0.0393743	0.00185772	0.00283065
2	chr1:25902251:T:G	25902251	NA,G	NA,T	NA,1	NA,-inf	NA,inf	NA,1.56492	0.0018324	0.00397849
2	chr1:26199726:C:T	26199726	T,T	C,C	1,1	inf,inf	inf,inf	0.0130374,2.56744	0.00179573	0.00389925
2	chr1:26747851:AAAAC:A	26747851	A,A	AAAAC,AAAAC	1,1	-inf,inf	inf,inf	2.63979,0.405566	0.00177553	0.00244342
2	chr1:25926775:A:G	25926775	NA,G	NA,A	NA,1	NA,-inf	NA,inf	NA,1.55751	0.00176855	0.00379302
2	chr1:25865046:C:T	25865046	NA,T	NA,C	NA,1	NA,-inf	NA,inf	NA,1.54537	0.00172693	0.00374985
2	chr1:26684958:A:G	26684958	G,G	A,A	1,1	-inf,inf	inf,inf	2.63408,0.315637	0.00171455	0.00236465
2	chr1:26681776:T:C	26681776	C,C	T,T	1,1	-inf,inf	inf,inf	2.62456,0.366172	0.00171025	0.00235835
2	chr1:26156065:T:C	26156065	C,C	T,T	1,1	-inf,-inf	inf,inf	3.55113,0.118431	0.00169512	0.00385752
2	chr1:26709671:G:A	26709671	A,A	G,G	1,1	-inf,-inf	inf,inf	2.7489,0.11139	0.00169368	0.00233648
2	chr1:26398701:T:C	26398701	NA,C	NA,T	NA,1	NA,-inf	NA,inf	NA,1.6174	0.00165079	0.00363081
2	chr1:26529114:TATATATA:T	26529114	NA,T	NA,TATATATA	NA,1	NA,-inf	NA,inf	NA,1.81075	0.00164502	0.00360446
2	chr1:26693253:T:C	26693253	C,C	T,T	1,1	-inf,-inf	inf,inf	2.69026,0.125852	0.00163859	0.00227369
2	chr1:26812738:A:G	26812738	G,G	A,A	1,1	-inf,inf	inf,inf	2.33568,0.0681298	0.00163487	0.00249402
2	chr1:25875398:C:A	25875398	NA,A	NA,C	NA,1	NA,-inf	NA,inf	NA,1.52195	0.0016076	0.00349013
2	chr1:26813658:G:A	26813658	A,A	G,G	1,1	-inf,inf	inf,inf	2.76266,0.0265074	0.00158505	0.00218662
2	chr1:26356869:C:T	26356869	NA,T	NA,C	NA,1	NA,inf	NA,inf	NA,1.6681	0.00155863	0.00335599
2	chr1:26270586:T:C	26270586	NA,C	NA,T	NA,1	NA,inf	NA,inf	NA,1.01594	0.001515	0.00324334
2	chr1:26400993:C:T	26400993	NA,T	NA,C	NA,1	NA,-inf	NA,inf	NA,1.56435	0.00149736	0.00329142
2	chr1:26455017:G:A	26455017	NA,A	NA,G	NA,1	NA,-inf	NA,inf	NA,1.77795	0.00147622	0.00324805
2	chr1:26353477:A:G	26353477	G,G	A,A	1,1	-inf,inf	inf,inf	0.421279,2.27719	0.00146742	0.00320498
2	chr1:26558373:G:A	26558373	A,A	G,G	1,1	inf,-inf	inf,inf	0.0227441,2.94113	0.00146492	0.0035061
2	chr1:26513608:C:T	26513608	NA,T	NA,C	NA,1	NA,-inf	NA,inf	NA,1.7422	0.00146315	0.00321725
2	chr1:25874111:A:G	25874111	G,G	A,A	1,1	-inf,inf	inf,inf	1.15302,1.74495	0.00145438	0.00321143
2	chr1:26440504:T:C	26440504	NA,C	NA,T	NA,1	NA,-inf	NA,inf	NA,1.73451	0.00145214	0.00317956
2	chr1:26101420:AG:A	26101420	NA,A	NA,AG	NA,1	NA,-inf	NA,inf	NA,1.94965	0.00145041	0.00310991
2	chr1:26720491:G:A	26720491	A,A	G,G	1,1	-inf,-inf	inf,inf	2.30088,0.017425	0.00144649	0.00222052
2	chr1:26399184:G:A	26399184	A,A	G,G	1,1	-inf,inf	inf,inf	2.35628,0.537869	0.00144012	0.00315882
2	chr1:26293899:C:T	26293899	NA,T	NA,C	NA,1	NA,inf	NA,inf	NA,0.981373	0.00140493	0.00300826
2	chr1:26333201:C:T	26333201	T,T	C,C	1,1	-inf,-inf	inf,inf	0.0890014,2.00922	0.00138985	0.0030982
2	chr1:26820453:G:T	26820453	T,T	G,G	1,1	-inf,-inf	inf,inf	2.26246,0.119202	0.00138583	0.00214052
2	chr1:26445807:G:A	26445807	NA,A	NA,G	NA,1	NA,-inf	NA,inf	NA,1.73322	0.0013653	0.00300252
2	chr1:26676156:T:C	26676156	C,C	T,T	1,1	-inf,inf	inf,inf	2.63313,0.0539506	0.00136424	0.00189935
2	chr1:26816063:T:C	26816063	C,C	T,T	1,1	-inf,-inf	inf,inf	2.24996,0.123756	0.00135589	0.00209686
2	chr1:25917632:G:A	25917632	NA,A	NA,G	NA,1	NA,-inf	NA,inf	NA,1.40094	0.00132887	0.00286195
2	chr1:26444380:G:C	26444380	NA,C	NA,G	NA,1	NA,-inf	NA,inf	NA,1.67241	0.0013092	0.00287599
2	chr1:25867385:C:T	25867385	NA,T	NA,C	NA,1	NA,-inf	NA,inf	NA,1.26201	0.00130648	0.00282511
2	chr1:26360295:C:T	26360295	NA,T	NA,C	NA,1	NA,inf	NA,inf	NA,1.55777	0.0012761	0.00274753
2	chr1:26364183:G:A	26364183	NA,A	NA,G	NA,1	NA,inf	NA,inf	NA,1.55487	0.00127427	0.0027427
2	chr1:26107888:T:A	26107888	A,NA	T,NA	1,NA	inf,NA	inf,NA	3.51371,NA	0.00126141	0.00270824
2	chr1:26073002:T:C	26073002	NA,C	NA,T	NA,1	NA,-inf	NA,inf	NA,1.81282	0.001258	0.00271061
2	chr1:26741711:C:T	26741711	T,T	C,C	1,1	-inf,-inf	inf,inf	2.59778,1.08788	0.00125542	0.00247301
2	chr1:25915584:A:G	25915584	NA,G	NA,A	NA,1	NA,-inf	NA,inf	NA,1.36171	0.00125414	0.00270216
2	chr1:26533522:A:C	26533522	NA,C	NA,A	NA,1	NA,inf	NA,inf	NA,1.56029	0.00125305	0.00269873
2	chr1:25857741:T:G	25857741	NA,G	NA,T	NA,1	NA,-inf	NA,inf	NA,1.23444	0.00124314	0.00268734
2	chr1:26537297:C:T	26537297	NA,T	NA,C	NA,1	NA,-inf	NA,inf	NA,1.66202	0.00123785	0.00274256
2	chr1:25783830:C:G	25783830	NA,G	NA,C	NA,1	NA,inf	NA,inf	NA,1.51452	0.00122806	0.00262792
2	chr1:26059560:C:A	26059560	NA,A	NA,C	NA,1	NA,-inf	NA,inf	NA,1.67689	0.00119171	0.00256141
2	chr1:26535926:G:A	26535926	NA,A	NA,G	NA,1	NA,-inf	NA,inf	NA,1.51148	0.00118571	0.00259954
2	chr1:26342158:G:A	26342158	NA,A	NA,G	NA,1	NA,inf	NA,inf	NA,1.18058	0.0011513	0.00247296
2	chr1:25904872:GA:G	25904872	NA,G	NA,GA	NA,1	NA,-inf	NA,inf	NA,1.19788	0.00114935	0.00248266
2	chr1:26328775:G:C	26328775	NA,C	NA,G	NA,1	NA,inf	NA,inf	NA,1.18381	0.00114819	0.00246724
2	chr1:26363623:C:T	26363623	NA,T	NA,C	NA,1	NA,-inf	NA,inf	NA,1.94232	0.00113525	0.00242749
2	chr1:26536073:G:A	26536073	NA,A	NA,G	NA,1	NA,-inf	NA,inf	NA,1.61371	0.00113261	0.00251045
2	chr1:26325719:G:A	26325719	NA,A	NA,G	NA,1	NA,inf	NA,inf	NA,1.17551	0.00112926	0.00242656
2	chr1:26326919:TG:T	26326919	NA,T	NA,TG	NA,1	NA,inf	NA,inf	NA,1.17559	0.00112926	0.00242664
2	chr1:26044790:A:G	26044790	G,G	A,A	1,1	inf,-inf	inf,inf	1.43408,2.08523	0.00110271	0.00236561
2	chr1:25921140:T:C	25921140	NA,C	NA,T	NA,1	NA,-inf	NA,inf	NA,1.29869	0.00109408	0.00235555
2	chr1:26319788:A:G	26319788	NA,G	NA,A	NA,1	NA,inf	NA,inf	NA,1.1488	0.00108116	0.00232327
2	chr1:26285669:C:G	26285669	NA,G	NA,C	NA,1	NA,inf	NA,inf	NA,1.0624	0.00107994	0.00232652
2	chr1:26404302:C:T	26404302	T,T	C,C	1,1	-inf,inf	inf,inf	2.3114,0.356365	0.0010552	0.00230938
2	chr1:26114201:T:A	26114201	NA,A	NA,T	NA,1	NA,-inf	NA,inf	NA,1.76441	0.00103614	0.0022226
2	chr1:26169964:C:T	26169964	T,T	C,C	1,1	-inf,inf	inf,inf	0.297433,1.66221	0.00102583	0.00223633
2	chr1:26354145:G:A	26354145	NA,A	NA,G	NA,1	NA,inf	NA,inf	NA,1.42827	0.00100502	0.00216296
2	chr1:26329123:A:G	26329123	G,G	A,A	1,1	-inf,-inf	inf,inf	0.126067,1.87423	0.000987155	0.00219542
2	chr1:26392390:C:T	26392390	T,T	C,C	1,1	-inf,inf	inf,inf	1.81389,0.910447	0.000970423	0.00212882
2	chr1:25839982:A:G	25839982	NA,G	NA,A	NA,1	NA,-inf	NA,inf	NA,1.1003	0.000935857	0.00202174
2	chr1:26344349:G:A	26344349	NA,A	NA,G	NA,1	NA,inf	NA,inf	NA,1.07647	0.000928573	0.0019938
2	chr1:26773752:C:T	26773752	T,NA	C,NA	1,NA	-inf,NA	inf,NA	1.49013,NA	0.00092012	0.00154581
2	chr1:26550367:A:G	26550367	NA,G	NA,A	NA,1	NA,inf	NA,inf	NA,1.28035	0.00091509	0.00199671
2	chr1:26369340:C:T	26369340	NA,T	NA,C	NA,1	NA,inf	NA,inf	NA,1.37306	0.000913251	0.001965
2	chr1:26320531:C:G	26320531	NA,G	NA,C	NA,1	NA,inf	NA,inf	NA,0.73506	0.000904406	0.00193304
2	chr1:26286435:G:T	26286435	T,T	G,G	1,1	-inf,-inf	inf,inf	1.74563,2.88326	0.000894254	0.00195519
2	chr1:26723962:G:A	26723962	A,NA	G,NA	1,NA	-inf,NA	inf,NA	1.26646,NA	0.000874944	0.00189376
2	chr1:26535736:G:C	26535736	C,C	G,G	1,1	inf,inf	inf,inf	1.26621,2.16223	0.000870746	0.00196542
2	chr1:26635927:G:A	26635927	NA,A	NA,G	NA,1	NA,-inf	NA,inf	NA,1.51119	0.000861841	0.00184072
2	chr1:26525763:C:T	26525763	NA,T	NA,C	NA,1	NA,-inf	NA,inf	NA,1.27304	0.000859952	0.00187355
2	chr1:26389273:G:A	26389273	NA,A	NA,G	NA,1	NA,inf	NA,inf	NA,1.05487	0.000825064	0.00177277
2	chr1:26396506:T:C	26396506	NA,C	NA,T	NA,1	NA,-inf	NA,inf	NA,1.48555	0.000818734	0.00175527
2	chr1:26046967:C:T	26046967	NA,T	NA,C	NA,1	NA,-inf	NA,inf	NA,1.43583	0.000809501	0.00173917
2	chr1:26529056:C:T	26529056	NA,T	NA,C	NA,1	NA,-inf	NA,inf	NA,1.43638	0.000809032	0.00176864
2	chr1:25877242:C:T	25877242	NA,T	NA,C	NA,1	NA,-inf	NA,inf	NA,1.03524	0.000803417	0.00173326
2	chr1:26394911:T:A	26394911	NA,A	NA,T	NA,1	NA,-inf	NA,inf	NA,1.35645	0.000796785	0.00173635
2	chr1:26164357:T:C	26164357	C,C	T,T	1,1	-inf,inf	inf,inf	2.76585,0.178243	0.000795318	0.00179122
2	chr1:26064010:G:A	26064010	A,A	G,G	1,1	-inf,-inf	inf,inf	0.825676,1.75036	0.000794477	0.00171429
2	chr1:26545486:C:T	26545486	NA,T	NA,C	NA,1	NA,inf	NA,inf	NA,1.19179	0.000778045	0.0016965
2	chr1:26324059:C:A	26324059	A,A	C,C	1,1	inf,-inf	inf,inf	0.236655,1.56559	0.000777721	0.00174098
2	chr1:25929171:G:A	25929171	NA,A	NA,G	NA,1	NA,-inf	NA,inf	NA,1.17652	0.000775616	0.00165158
2	chr1:26606745:C:T	26606745	T,NA	C,NA	1,NA	inf,NA	inf,NA	1.73674,NA	0.00076031	0.00159013
2	chr1:26397561:T:C	26397561	C,C	T,T	1,1	-inf,inf	inf,inf	1.51949,1.15998	0.000752753	0.00165565
2	chr1:26027715:A:T	26027715	T,T	A,A	1,1	-inf,-inf	inf,inf	2.44017,0.1558	0.000740379	0.00159927
2	chr1:26025363:TAA:T	26025363	T,NA	TAA,NA	1,NA	inf,NA	inf,NA	0.762158,NA	0.00072486	0.00151192
2	chr1:25872422:C:T	25872422	T,NA	C,NA	1,NA	inf,NA	inf,NA	1.82802,NA	0.00071706	0.00152682
2	chr1:26388782:T:C	26388782	NA,C	NA,T	NA,1	NA,-inf	NA,inf	NA,1.14736	0.000712411	0.00152453
2	chr1:26445475:G:C	26445475	C,C	G,G	1,1	inf,inf	inf,inf	1.28122,2.01517	0.000708957	0.00157356
2	chr1:26325286:G:A	26325286	A,A	G,G	1,1	inf,-inf	inf,inf	0.207129,1.53944	0.000704608	0.00157476
2	chr1:26179949:A:G	26179949	NA,G	NA,A	NA,1	NA,inf	NA,inf	NA,0.643802	0.000701757	0.00150232
2	chr1:26078383:G:A	26078383	NA,A	NA,G	NA,1	NA,-inf	NA,inf	NA,1.16727	0.000699062	0.00149458
2	chr1:26355566:A:T	26355566	NA,T	NA,A	NA,1	NA,-inf	NA,inf	NA,1.65914	0.000686408	0.00147
2	chr1:26377316:C:G	26377316	NA,G	NA,C	NA,1	NA,-inf	NA,inf	NA,1.12048	0.000681735	0.00145885
2	chr1:26013749:T:C	26013749	NA,C	NA,T	NA,1	NA,inf	NA,inf	NA,0.96093	0.000680885	0.00146056
2	chr1:25865198:C:G	25865198	NA,G	NA,C	NA,1	NA,inf	NA,inf	NA,1.04741	0.000679577	0.00145638
2	chr1:26155170:G:A	26155170	A,NA	G,NA	1,NA	inf,NA	inf,NA	1.79803,NA	0.000674042	0.001444
2	chr1:26813569:C:T	26813569	T,NA	C,NA	1,NA	-inf,NA	inf,NA	1.33368,NA	0.000672336	0.00114917
2	chr1:26059904:G:A	26059904	NA,A	NA,G	NA,1	NA,-inf	NA,inf	NA,1.13825	0.000670373	0.00143245
2	chr1:26063142:T:C	26063142	C,C	T,T	1,1	inf,-inf	inf,inf	2.39364,1.61008	0.000666075	0.00142012
2	chr1:26176164:G:A	26176164	NA,A	NA,G	NA,1	NA,inf	NA,inf	NA,0.621027	0.000664018	0.00142156
2	chr1:26326269:A:G	26326269	NA,G	NA,A	NA,1	NA,-inf	NA,inf	NA,1.10354	0.000663486	0.00141421
2	chr1:25859106:G:A	25859106	A,A	G,G	1,1	-inf,inf	inf,inf	1.25629,1.23452	0.000662718	0.0014398
2	chr1:26683260:T:C	26683260	C,NA	T,NA	1,NA	-inf,NA	inf,NA	1.31978,NA	0.000658646	0.00112609
2	chr1:26444508:G:A	26444508	A,A	G,G	1,1	inf,inf	inf,inf	1.26347,1.98536	0.00065743	0.00145854
2	chr1:25860841:A:G	25860841	G,G	A,A	1,1	-inf,inf	inf,inf	1.43573,1.00341	0.000646499	0.00140717
2	chr1:26107239:G:A	26107239	A,A	G,G	1,1	inf,-inf	inf,inf	4.00423,0.029914	0.000644358	0.00138158
2	chr1:26383146:C:G	26383146	NA,G	NA,C	NA,1	NA,-inf	NA,inf	NA,1.09306	0.000643641	0.00137711
2	chr1:25861484:T:C	25861484	C,C	T,T	1,1	-inf,inf	inf,inf	1.41397,1.01835	0.000642176	0.00139768
2	chr1:26010054:A:G	26010054	NA,G	NA,A	NA,1	NA,-inf	NA,inf	NA,1.26227	0.000638067	0.00136643
2	chr1:25986780:C:T	25986780	NA,T	NA,C	NA,1	NA,-inf	NA,inf	NA,1.04178	0.000630351	0.00135034
2	chr1:26072287:A:G	26072287	NA,G	NA,A	NA,1	NA,inf	NA,inf	NA,1.29733	0.000628676	0.00134869
2	chr1:26024056:T:C	26024056	NA,C	NA,T	NA,1	NA,inf	NA,inf	NA,0.804943	0.00062401	0.00133692
2	chr1:26405477:A:C	26405477	C,C	A,A	1,1	-inf,inf	inf,inf	1.49714,1.0788	0.000623493	0.00137039
2	chr1:26377463:A:G	26377463	NA,G	NA,A	NA,1	NA,inf	NA,inf	NA,1.04658	0.00062238	0.00132438
2	chr1:26405479:T:C	26405479	C,C	T,T	1,1	-inf,inf	inf,inf	1.49444,1.0788	0.00062045	0.00136368
2	chr1:26102865:A:C	26102865	C,C	A,A	1,1	inf,-inf	inf,inf	3.70912,0.373124	0.000618892	0.00132455
2	chr1:26566767:G:T	26566767	T,T	G,G	1,1	inf,inf	inf,inf	1.21213,2.01817	0.000616823	0.00139762
2	chr1:26041557:G:C	26041557	NA,C	NA,G	NA,1	NA,-inf	NA,inf	NA,1.25981	0.000607116	0.00130347
2	chr1:26593251:G:A	26593251	NA,A	NA,G	NA,1	NA,inf	NA,inf	NA,1.17267	0.000602246	0.00129322
2	chr1:26534722:A:C	26534722	NA,C	NA,A	NA,1	NA,inf	NA,inf	NA,0.972068	0.000601196	0.00130755
2	chr1:26795439:G:A	26795439	A,NA	G,NA	1,NA	-inf,NA	inf,NA	1.28013,NA	0.000599779	0.00103235
2	chr1:25800589:G:A	25800589	NA,A	NA,G	NA,1	NA,-inf	NA,inf	NA,1.01056	0.000599213	0.00127747
2	chr1:26404757:G:T	26404757	NA,T	NA,G	NA,1	NA,-inf	NA,inf	NA,1.06568	0.000599157	0.00127229
2	chr1:26394123:C:T	26394123	T,T	C,C	1,1	-inf,inf	inf,inf	1.5232,1.02164	0.000599088	0.0013152
2	chr1:26555074:AG:A	26555074	A,A	AG,AG	1,1	inf,inf	inf,inf	1.00944,2.10692	0.000596281	0.00134853
2	chr1:26403576:T:C	26403576	C,C	T,T	1,1	-inf,inf	inf,inf	1.53944,0.994565	0.000589871	0.00129571
2	chr1:26492882:C:T	26492882	NA,T	NA,C	NA,1	NA,-inf	NA,inf	NA,1.04431	0.00057894	0.00123091
2	chr1:26102965:AC:A	26102965	NA,A	NA,AC	NA,1	NA,inf	NA,inf	NA,1.16111	0.000578938	0.00124005
2	chr1:26419714:T:C	26419714	NA,C	NA,T	NA,1	NA,inf	NA,inf	NA,1.10411	0.000578169	0.00124227
2	chr1:26694476:G:C	26694476	NA,C	NA,G	NA,1	NA,inf	NA,inf	NA,1.13464	0.000576951	0.00123325
2	chr1:25975971:C:G	25975971	NA,G	NA,C	NA,1	NA,-inf	NA,inf	NA,0.989291	0.000573695	0.00122881
2	chr1:25993422:C:A	25993422	NA,A	NA,C	NA,1	NA,-inf	NA,inf	NA,1.20544	0.000571017	0.00122164
2	chr1:26330500:G:A	26330500	A,A	G,G	1,1	inf,-inf	inf,inf	0.263527,1.51002	0.000566645	0.00125714
2	chr1:26055040:A:T	26055040	NA,T	NA,A	NA,1	NA,-inf	NA,inf	NA,1.05015	0.000561786	0.00120122
2	chr1:26291056:G:A	26291056	NA,A	NA,G	NA,1	NA,inf	NA,inf	NA,0.528486	0.000561348	0.00119936
2	chr1:26336871:C:T	26336871	T,T	C,C	1,1	inf,-inf	inf,inf	0.239258,1.73304	0.000560485	0.00124022
2	chr1:26140323:A:C	26140323	NA,C	NA,A	NA,1	NA,-inf	NA,inf	NA,1.38147	0.000556518	0.00119277
2	chr1:26411441:C:G	26411441	NA,G	NA,C	NA,1	NA,inf	NA,inf	NA,1.25647	0.000551817	0.00119125
2	chr1:26035510:C:T	26035510	T,T	C,C	1,1	inf,-inf	inf,inf	1.08966,1.74652	0.000550573	0.00118627
2	chr1:26394843:G:A	26394843	A,A	G,G	1,1	-inf,inf	inf,inf	1.50246,0.980831	0.000549594	0.00120541
2	chr1:26566815:A:G	26566815	G,G	A,A	1,1	inf,-inf	inf,inf	0.0802592,2.41554	0.000548222	0.00127075
2	chr1:25886851:G:C	25886851	NA,C	NA,G	NA,1	NA,-inf	NA,inf	NA,1.16234	0.000547575	0.00117647
2	chr1:26089806:G:A	26089806	NA,A	NA,G	NA,1	NA,inf	NA,inf	NA,1.22562	0.000547119	0.00117343
2	chr1:26181096:A:G	26181096	NA,G	NA,A	NA,1	NA,-inf	NA,inf	NA,0.939883	0.00054689	0.0011649
2	chr1:26031364:A:G	26031364	NA,G	NA,A	NA,1	NA,-inf	NA,inf	NA,1.11407	0.000541846	0.00115834
2	chr1:25970036:T:C	25970036	C,NA	T,NA	1,NA	inf,NA	inf,NA	1.67693,NA	0.00053814	0.00114407
2	chr1:26469754:G:A	26469754	NA,A	NA,G	NA,1	NA,-inf	NA,inf	NA,1.00521	0.00053486	0.00116074
2	chr1:26234878:G:A	26234878	A,NA	G,NA	1,NA	-inf,NA	inf,NA	0.874377,NA	0.00053024	0.00113549
2	chr1:26223887:C:T	26223887	T,NA	C,NA	1,NA	-inf,NA	inf,NA	0.86955,NA	0.000524477	0.00112326
2	chr1:26190855:C:T	26190855	NA,T	NA,C	NA,1	NA,inf	NA,inf	NA,0.549804	0.000522554	0.00111955
2	chr1:26466257:T:G	26466257	NA,G	NA,T	NA,1	NA,-inf	NA,inf	NA,0.975643	0.000521415	0.0011092
2	chr1:26380003:T:C	26380003	NA,C	NA,T	NA,1	NA,-inf	NA,inf	NA,1.50845	0.000519198	0.00111094
2	chr1:26552259:G:A	26552259	NA,A	NA,G	NA,1	NA,inf	NA,inf	NA,0.942716	0.000513362	0.00111615
2	chr1:26644117:T:G	26644117	NA,G	NA,T	NA,1	NA,-inf	NA,inf	NA,1.0135	0.000513054	0.00109423
2	chr1:26654537:A:G	26654537	G,NA	A,NA	1,NA	inf,NA	inf,NA	1.32424,NA	0.000512428	0.00108156
2	chr1:26000535:G:A	26000535	NA,A	NA,G	NA,1	NA,inf	NA,inf	NA,1.05687	0.000511196	0.00109594
2	chr1:26057522:A:G	26057522	G,G	A,A	1,1	inf,-inf	inf,inf	1.19912,1.78202	0.000511126	0.00109538
2	chr1:26163142:T:G	26163142	G,G	T,T	1,1	-inf,inf	inf,inf	0.33143,1.26204	0.000507123	0.0011029
2	chr1:25803859:T:C	25803859	NA,C	NA,T	NA,1	NA,-inf	NA,inf	NA,0.917588	0.000506884	0.00108065
2	chr1:26225396:GGGGGACTGCGGTGCT:G	26225396	NA,G	NA,GGGGGACTGCGGTGCT	NA,1	NA,inf	NA,inf	NA,0.791027	0.000506343	0.00108602
2	chr1:26017604:T:C	26017604	C,NA	T,NA	1,NA	inf,NA	inf,NA	1.60602,NA	0.00050269	0.00106746
2	chr1:26341166:G:A	26341166	NA,A	NA,G	NA,1	NA,-inf	NA,inf	NA,0.969588	0.000502219	0.00107073
2	chr1:26566578:T:C	26566578	C,C	T,T	1,1	inf,-inf	inf,inf	0.0571568,2.3727	0.000501767	0.00116297
2	chr1:26568840:A:G	26568840	NA,G	NA,A	NA,1	NA,inf	NA,inf	NA,0.927484	0.000501033	0.0010889
2	chr1:25933413:A:G	25933413	NA,G	NA,A	NA,1	NA,inf	NA,inf	NA,0.951831	0.00049921	0.00106276
2	chr1:25886795:A:C	25886795	C,C	A,A	1,1	-inf,inf	inf,inf	1.16348,1.25453	0.000496555	0.00109298
2	chr1:26023134:G:A	26023134	A,A	G,G	1,1	-inf,-inf	inf,inf	2.21764,0.0445728	0.000489682	0.00105671
2	chr1:26038815:G:A	26038815	NA,A	NA,G	NA,1	NA,-inf	NA,inf	NA,0.956813	0.000485837	0.00103597
2	chr1:25958135:T:C	25958135	NA,C	NA,T	NA,1	NA,inf	NA,inf	NA,0.78327	0.000481598	0.0010321
2	chr1:26276059:T:C	26276059	C,NA	T,NA	1,NA	inf,NA	inf,NA	1.34703,NA	0.000477288	0.000995588
2	chr1:25890122:T:TATTC	25890122	NA,TATTC	NA,T	NA,1	NA,inf	NA,inf	NA,0.86061	0.000472543	0.00101331
2	chr1:26060222:T:TA	26060222	NA,TA	NA,T	NA,1	NA,-inf	NA,inf	NA,0.78782	0.000470031	0.00100293
2	chr1:25779539:C:G	25779539	NA,G	NA,C	NA,1	NA,-inf	NA,inf	NA,0.877871	0.00046768	0.000998246
2	chr1:25860997:G:A	25860997	NA,A	NA,G	NA,1	NA,-inf	NA,inf	NA,0.854689	0.000465639	0.000992093
2	chr1:26087373:G:T	26087373	NA,T	NA,G	NA,1	NA,inf	NA,inf	NA,0.685338	0.000464893	0.000998834
2	chr1:26408609:A:G	26408609	NA,G	NA,A	NA,1	NA,-inf	NA,inf	NA,0.95533	0.0004621	0.000989286
2	chr1:26436250:T:G	26436250	NA,G	NA,T	NA,1	NA,inf	NA,inf	NA,0.848244	0.000461033	0.000998794
2	chr1:26558336:C:T	26558336	NA,T	NA,C	NA,1	NA,inf	NA,inf	NA,0.879278	0.000458513	0.000995792
2	chr1:26339500:C:G	26339500	G,G	C,C	1,1	inf,-inf	inf,inf	0.69476,1.23993	0.000456335	0.0010205
2	chr1:26061750:C:G	26061750	G,G	C,C	1,1	inf,-inf	inf,inf	2.23829,1.47644	0.000455877	0.000971722
2	chr1:25860021:G:GT	25860021	GT,GT	G,G	1,1	-inf,inf	inf,inf	1.35959,0.886965	0.000450736	0.000979667
2	chr1:26072739:G:A	26072739	A,A	G,G	1,1	-inf,inf	inf,inf	3.23508,0.232421	0.000449707	0.00095778
2	chr1:26061670:T:C	26061670	NA,C	NA,T	NA,1	NA,-inf	NA,inf	NA,1.01703	0.000445195	0.000951086
2	chr1:25954517:G:C	25954517	NA,C	NA,G	NA,1	NA,-inf	NA,inf	NA,1.08777	0.000444709	0.000951702
2	chr1:26372773:C:T	26372773	NA,T	NA,C	NA,1	NA,-inf	NA,inf	NA,1.22743	0.000443988	0.000946858
2	chr1:26157414:A:T	26157414	T,T	A,A	1,1	-inf,inf	inf,inf	0.534929,0.793265	0.000442207	0.000962509
2	chr1:26582720:A:G	26582720	NA,G	NA,A	NA,1	NA,inf	NA,inf	NA,0.897731	0.000440438	0.000942634
2	chr1:26188271:C:T	26188271	NA,T	NA,C	NA,1	NA,-inf	NA,inf	NA,1.29737	0.000440376	0.000943247
2	chr1:26564345:G:A	26564345	A,A	G,G	1,1	inf,-inf	inf,inf	0.00533524,2.00487	0.000440161	0.000997844
2	chr1:25893357:A:G	25893357	G,G	A,A	1,1	-inf,inf	inf,inf	1.11266,1.24084	0.00043861	0.000964149
2	chr1:26308087:A:T	26308087	NA,T	NA,A	NA,1	NA,-inf	NA,inf	NA,1.38638	0.000438443	0.000940713
2	chr1:25799884:A:G	25799884	G,G	A,A	1,1	-inf,inf	inf,inf	1.43132,1.03447	0.000436471	0.000949738
2	chr1:26230741:T:C	26230741	NA,C	NA,T	NA,1	NA,inf	NA,inf	NA,0.711655	0.000436393	0.000935669
2	chr1:26661372:A:G	26661372	NA,G	NA,A	NA,1	NA,inf	NA,inf	NA,0.888036	0.000433426	0.000915445
2	chr1:26799286:T:C	26799286	NA,C	NA,T	NA,1	NA,inf	NA,inf	NA,0.896938	0.000433204	0.000929051
2	chr1:25763581:A:G	25763581	G,G	A,A	1,1	-inf,inf	inf,inf	0.959351,1.00442	0.00042688	0.000926706
2	chr1:26387465:C:T	26387465	NA,T	NA,C	NA,1	NA,-inf	NA,inf	NA,1.34113	0.000426168	0.000910609
2	chr1:26025097:G:A	26025097	NA,A	NA,G	NA,1	NA,-inf	NA,inf	NA,1.05124	0.000425688	0.000908512
2	chr1:25793876:G:A	25793876	A,A	G,G	1,1	-inf,inf	inf,inf	1.97362,0.357567	0.00042546	0.000929585
2	chr1:26021424:A:T	26021424	NA,T	NA,A	NA,1	NA,-inf	NA,inf	NA,1.05101	0.000425022	0.000907097
2	chr1:26387427:G:C	26387427	NA,C	NA,G	NA,1	NA,-inf	NA,inf	NA,1.33886	0.000424877	0.000907845
2	chr1:26129464:G:C	26129464	C,C	G,G	1,1	inf,inf	inf,inf	3.70607,0.0653589	0.000422834	0.000905987
2	chr1:26128477:T:C	26128477	C,C	T,T	1,1	inf,inf	inf,inf	3.70097,0.0549887	0.000419639	0.000899113
2	chr1:26094521:A:G	26094521	G,G	A,A	1,1	inf,-inf	inf,inf	3.6833,0.0541129	0.00041891	0.000899632
2	chr1:26405270:C:T	26405270	NA,T	NA,C	NA,1	NA,-inf	NA,inf	NA,0.849495	0.000417811	0.000906073
2	chr1:25811273:T:C	25811273	NA,C	NA,T	NA,1	NA,-inf	NA,inf	NA,1.03586	0.000416928	0.000893777
2	chr1:26158230:G:T	26158230	T,T	G,G	1,1	-inf,inf	inf,inf	0.514061,0.795814	0.0004165	0.000906096
2	chr1:26069126:T:G	26069126	G,G	T,T	1,1	inf,-inf	inf,inf	2.46814,1.09017	0.000415267	0.000885216
2	chr1:26143235:G:A	26143235	NA,A	NA,G	NA,1	NA,-inf	NA,inf	NA,1.2017	0.000413326	0.000885429
2	chr1:26339543:T:C	26339543	NA,C	NA,T	NA,1	NA,-inf	NA,inf	NA,0.855953	0.000412672	0.000879956
2	chr1:26146829:C:T	26146829	NA,T	NA,C	NA,1	NA,-inf	NA,inf	NA,0.857735	0.000412549	0.000884541
2	chr1:26572634:C:T	26572634	T,T	C,C	1,1	-inf,-inf	inf,inf	0.0276579,2.18195	0.000410574	0.000939641
2	chr1:25923556:A:C	25923556	NA,C	NA,A	NA,1	NA,-inf	NA,inf	NA,0.715876	0.000410023	0.000872713
2	chr1:26343300:C:T	26343300	NA,T	NA,C	NA,1	NA,-inf	NA,inf	NA,0.846603	0.000407975	0.000869771
2	chr1:25872008:G:A	25872008	A,NA	G,NA	1,NA	inf,NA	inf,NA	0.403927,NA	0.000406877	0.000889923
2	chr1:25770867:T:A	25770867	NA,A	NA,T	NA,1	NA,inf	NA,inf	NA,0.805247	0.000404751	0.000864301
2	chr1:25795707:G:C	25795707	C,C	G,G	1,1	-inf,inf	inf,inf	1.8279,0.570322	0.000403764	0.000881781
2	chr1:26079234:GC:G	26079234	G,G	GC,GC	1,1	inf,-inf	inf,inf	3.56706,0.118098	0.000403084	0.000865225
2	chr1:26383926:T:C	26383926	NA,C	NA,T	NA,1	NA,-inf	NA,inf	NA,1.24687	0.000402984	0.000860554
2	chr1:25847329:T:C	25847329	NA,C	NA,T	NA,1	NA,inf	NA,inf	NA,0.856305	0.000401337	0.000860332
2	chr1:25933863:A:G	25933863	NA,G	NA,A	NA,1	NA,inf	NA,inf	NA,0.763375	0.000399449	0.000852048
2	chr1:25849609:A:G	25849609	NA,G	NA,A	NA,1	NA,inf	NA,inf	NA,0.852922	0.000399321	0.000856013
2	chr1:25871302:A:G	25871302	NA,G	NA,A	NA,1	NA,inf	NA,inf	NA,0.854083	0.000397052	0.0008501
2	chr1:26024035:CAAAG:C	26024035	NA,C	NA,CAAAG	NA,1	NA,-inf	NA,inf	NA,1.00632	0.000396969	0.000847206
2	chr1:26068506:A:C	26068506	C,C	A,A	1,1	inf,-inf	inf,inf	2.5143,0.95521	0.000396957	0.000849946
2	chr1:26056087:C:T	26056087	NA,T	NA,C	NA,1	NA,-inf	NA,inf	NA,0.879899	0.000394457	0.000842428
2	chr1:26267169:G:C	26267169	NA,C	NA,G	NA,1	NA,-inf	NA,inf	NA,1.1736	0.000392907	0.000840217
2	chr1:26130218:A:G	26130218	G,G	A,A	1,1	inf,inf	inf,inf	3.64997,0.0408799	0.00039285	0.00084168
2	chr1:26122358:T:C	26122358	C,C	T,T	1,1	inf,inf	inf,inf	3.64842,0.044605	0.000392445	0.000840819
2	chr1:26063837:A:G	26063837	G,G	A,A	1,1	inf,-inf	inf,inf	2.80977,0.617307	0.000391934	0.000837475
2	chr1:26613175:A:AT	26613175	NA,AT	NA,A	NA,1	NA,inf	NA,inf	NA,0.79117	0.000391644	0.000836947
2	chr1:25966403:G:C	25966403	NA,C	NA,G	NA,1	NA,inf	NA,inf	NA,0.773212	0.000389223	0.000833144
2	chr1:26309058:A:G	26309058	G,G	A,A	1,1	inf,inf	inf,inf	7.28159,0.338031	0.000388977	0.00727067
2	chr1:25882166:A:G	25882166	G,G	A,A	1,1	-inf,inf	inf,inf	1.219,1.09062	0.000388332	0.000854043
2	chr1:26065946:G:A	26065946	A,A	G,G	1,1	inf,-inf	inf,inf	3.29438,0.286756	0.000388141	0.000833139
2	chr1:26062505:T:C	26062505	NA,C	NA,T	NA,1	NA,-inf	NA,inf	NA,0.951576	0.000387774	0.00082724
2	chr1:26350650:T:G	26350650	NA,G	NA,T	NA,1	NA,-inf	NA,inf	NA,1.46736	0.000387704	0.000830485
2	chr1:25985024:T:A	25985024	NA,A	NA,T	NA,1	NA,-inf	NA,inf	NA,0.917621	0.000387681	0.000829433
2	chr1:26113095:C:T	26113095	T,T	C,C	1,1	inf,inf	inf,inf	3.63896,0.040455	0.00038745	0.000830109
2	chr1:26121379:A:T	26121379	T,T	A,A	1,1	inf,inf	inf,inf	3.64041,0.0557527	0.000387449	0.000830116
2	chr1:26112007:G:C	26112007	C,C	G,G	1,1	inf,inf	inf,inf	3.6339,0.044948	0.000386175	0.000827338
2	chr1:26151863:A:C	26151863	C,C	A,A	1,1	inf,-inf	inf,inf	3.61337,0.0703412	0.00038524	0.000825146
2	chr1:26106228:C:T	26106228	T,T	C,C	1,1	inf,inf	inf,inf	3.6336,0.062963	0.000383617	0.000822107
2	chr1:26109428:C:T	26109428	T,T	C,C	1,1	inf,inf	inf,inf	3.62594,0.0353472	0.000383159	0.000821005
2	chr1:26381692:A:C	26381692	NA,C	NA,A	NA,1	NA,-inf	NA,inf	NA,1.25876	0.000383053	0.000818283
2	chr1:26139762:G:A	26139762	A,A	G,G	1,1	inf,-inf	inf,inf	3.19569,0.592084	0.000381866	0.000816899
2	chr1:26046783:G:A	26046783	NA,A	NA,G	NA,1	NA,-inf	NA,inf	NA,0.823415	0.000381602	0.000814467
2	chr1:26110565:G:A	26110565	NA,A	NA,G	NA,1	NA,inf	NA,inf	NA,0.704884	0.000381571	0.000816521
2	chr1:25883673:C:T	25883673	T,T	C,C	1,1	-inf,inf	inf,inf	1.18088,1.11829	0.000381469	0.000838709
2	chr1:25794162:G:T	25794162	NA,T	NA,G	NA,1	NA,-inf	NA,inf	NA,0.803738	0.000381193	0.000810456
2	chr1:25854864:T:C	25854864	NA,C	NA,T	NA,1	NA,inf	NA,inf	NA,0.82276	0.000380564	0.000815717
2	chr1:26583699:T:C	26583699	NA,C	NA,T	NA,1	NA,inf	NA,inf	NA,0.703971	0.000379823	0.000803313
2	chr1:26110771:A:C	26110771	C,C	A,A	1,1	inf,inf	inf,inf	3.61948,0.0377553	0.000379733	0.000813621
2	chr1:26071135:G:A	26071135	NA,A	NA,G	NA,1	NA,-inf	NA,inf	NA,1.05558	0.00037893	0.000810623
2	chr1:26089958:A:G	26089958	G,G	A,A	1,1	inf,-inf	inf,inf	3.38599,0.232096	0.000378872	0.000808351
2	chr1:26110197:G:C	26110197	C,C	G,G	1,1	inf,inf	inf,inf	3.61819,0.0429992	0.000378738	0.000811514
2	chr1:26093469:A:G	26093469	G,G	A,A	1,1	inf,-inf	inf,inf	2.02371,1.74686	0.000378553	0.000808785
2	chr1:25860172:T:A	25860172	A,A	T,T	1,1	-inf,inf	inf,inf	1.11728,0.983698	0.000375938	0.00081623
2	chr1:26381732:T:C	26381732	NA,C	NA,T	NA,1	NA,-inf	NA,inf	NA,1.24158	0.000374894	0.000800816
2	chr1:26123610:A:G	26123610	G,G	A,A	1,1	inf,inf	inf,inf	3.61553,0.0473808	0.000374774	0.000802914
2	chr1:26131171:A:C	26131171	C,C	A,A	1,1	inf,inf	inf,inf	3.61471,0.0481708	0.000374751	0.000802883
2	chr1:26493035:A:C	26493035	NA,C	NA,A	NA,1	NA,inf	NA,inf	NA,0.72297	0.000372333	0.000805431
2	chr1:26013757:C:T	26013757	NA,T	NA,C	NA,1	NA,inf	NA,inf	NA,0.660565	0.000372142	0.000798013
2	chr1:26123104:G:A	26123104	A,A	G,G	1,1	inf,inf	inf,inf	3.61101,0.0544294	0.000371477	0.000795839
2	chr1:26131824:G:C	26131824	C,C	G,G	1,1	inf,inf	inf,inf	3.6105,0.0549713	0.000370353	0.000793578
2	chr1:26115147:G:A	26115147	A,A	G,G	1,1	inf,inf	inf,inf	3.60958,0.063713	0.000370078	0.00079298
2	chr1:25982529:G:A	25982529	NA,A	NA,G	NA,1	NA,-inf	NA,inf	NA,0.88707	0.000369763	0.000791026
2	chr1:26125895:G:A	26125895	A,A	G,G	1,1	inf,inf	inf,inf	3.60715,0.0822843	0.000369156	0.00079099
2	chr1:26121956:A:G	26121956	G,G	A,A	1,1	inf,inf	inf,inf	3.6048,0.0632955	0.000369012	0.000790556
2	chr1:26112442:T:C	26112442	C,C	T,T	1,1	inf,inf	inf,inf	3.60194,0.0435174	0.000368961	0.000790469
2	chr1:26109740:C:A	26109740	A,A	C,C	1,1	inf,inf	inf,inf	3.59886,0.0470647	0.000368841	0.000790284
2	chr1:25916191:A:G	25916191	NA,G	NA,A	NA,1	NA,inf	NA,inf	NA,0.732984	0.000368794	0.000791051
2	chr1:26061876:C:T	26061876	NA,T	NA,C	NA,1	NA,-inf	NA,inf	NA,0.894102	0.000368737	0.000787585
2	chr1:26010321:T:C	26010321	NA,C	NA,T	NA,1	NA,inf	NA,inf	NA,0.852631	0.000367825	0.000787844
2	chr1:26120371:TTA:T	26120371	T,T	TTA,TTA	1,1	inf,inf	inf,inf	3.60443,0.058547	0.000366899	0.000786195
2	chr1:25887389:C:T	25887389	NA,T	NA,C	NA,1	NA,inf	NA,inf	NA,0.733576	0.000365797	0.000783672
2	chr1:26440493:C:T	26440493	NA,T	NA,C	NA,1	NA,inf	NA,inf	NA,0.687328	0.000362351	0.000782095
2	chr1:26060516:C:G	26060516	NA,G	NA,C	NA,1	NA,-inf	NA,inf	NA,0.68525	0.000362091	0.000771563
2	chr1:26103888:C:T	26103888	T,T	C,C	1,1	inf,-inf	inf,inf	3.53602,0.134059	0.000361222	0.000775278
2	chr1:25976216:G:A	25976216	NA,A	NA,G	NA,1	NA,-inf	NA,inf	NA,0.871402	0.000361151	0.000772568
2	chr1:26120844:T:C	26120844	C,C	T,T	1,1	inf,inf	inf,inf	3.58645,0.0400619	0.000360651	0.00077264
2	chr1:26111250:G:C	26111250	C,C	G,G	1,1	inf,inf	inf,inf	3.58038,0.0474703	0.00035962	0.000770528
2	chr1:26105440:T:C	26105440	C,C	T,T	1,1	inf,inf	inf,inf	3.5773,0.0320447	0.000359222	0.000769657
2	chr1:26015112:C:T	26015112	NA,T	NA,C	NA,1	NA,-inf	NA,inf	NA,0.937998	0.000358933	0.000766042
2	chr1:26058199:T:G	26058199	G,G	T,T	1,1	inf,-inf	inf,inf	0.754485,1.8112	0.000358487	0.000764742
2	chr1:25957790:G:A	25957790	NA,A	NA,G	NA,1	NA,inf	NA,inf	NA,0.635699	0.000357474	0.000766378
2	chr1:26562786:A:G	26562786	NA,G	NA,A	NA,1	NA,inf	NA,inf	NA,0.728377	0.000356881	0.000773441
2	chr1:25897037:A:G	25897037	G,G	A,A	1,1	-inf,inf	inf,inf	0.997103,1.39843	0.000356198	0.00077517
2	chr1:26059169:T:C	26059169	C,C	T,T	1,1	inf,-inf	inf,inf	0.982125,1.7511	0.00035455	0.0007572
2	chr1:26153592:C:T	26153592	NA,T	NA,C	NA,1	NA,-inf	NA,inf	NA,1.01773	0.000354161	0.000758833
2	chr1:25846050:G:C	25846050	NA,C	NA,G	NA,1	NA,inf	NA,inf	NA,0.776683	0.000353322	0.00075713
2	chr1:25901480:A:G	25901480	G,NA	A,NA	1,NA	-inf,NA	inf,NA	0.757338,NA	0.000353225	0.000753784
2	chr1:25793826:C:T	25793826	T,T	C,C	1,1	-inf,inf	inf,inf	1.85531,0.382132	0.000351556	0.00076745
2	chr1:25843417:T:C	25843417	NA,C	NA,T	NA,1	NA,inf	NA,inf	NA,0.772858	0.000351401	0.000752998
2	chr1:26181362:A:G	26181362	NA,G	NA,A	NA,1	NA,-inf	NA,inf	NA,1.11218	0.000349914	0.000744606
2	chr1:25919723:G:A	25919723	NA,A	NA,G	NA,1	NA,inf	NA,inf	NA,0.701809	0.000349639	0.000749843
2	chr1:26052068:C:T	26052068	NA,T	NA,C	NA,1	NA,-inf	NA,inf	NA,0.723673	0.000348529	0.000745481
2	chr1:25797480:G:A	25797480	A,A	G,G	1,1	-inf,inf	inf,inf	1.58183,0.738557	0.000348499	0.000759378
2	chr1:26383279:G:A	26383279	NA,A	NA,G	NA,1	NA,-inf	NA,inf	NA,1.17164	0.000348446	0.000744258
2	chr1:26067922:A:G	26067922	G,NA	A,NA	1,NA	inf,NA	inf,NA	1.38261,NA	0.000347421	0.000737729
2	chr1:26129321:C:T	26129321	T,T	C,C	1,1	inf,inf	inf,inf	3.56074,0.0675242	0.000346219	0.000741802
2	chr1:25921696:C:G	25921696	NA,G	NA,C	NA,1	NA,inf	NA,inf	NA,0.695174	0.000345696	0.000741379
2	chr1:25821052:G:C	25821052	NA,C	NA,G	NA,1	NA,inf	NA,inf	NA,0.762168	0.000345652	0.000740582
2	chr1:25896494:CCTGT:C	25896494	NA,C	NA,CCTGT	NA,1	NA,inf	NA,inf	NA,0.725329	0.00034488	0.000738362
2	chr1:25954104:C:T	25954104	NA,T	NA,C	NA,1	NA,-inf	NA,inf	NA,0.737963	0.000344523	0.00073677
2	chr1:25922006:T:C	25922006	NA,C	NA,T	NA,1	NA,inf	NA,inf	NA,0.692235	0.000344198	0.000738145
2	chr1:25901013:A:G	25901013	NA,G	NA,A	NA,1	NA,-inf	NA,inf	NA,0.675051	0.000344193	0.000733636
2	chr1:26464808:C:G	26464808	NA,G	NA,C	NA,1	NA,inf	NA,inf	NA,0.657414	0.000343661	0.00074145
2	chr1:26082277:G:A	26082277	A,A	G,G	1,1	inf,-inf	inf,inf	3.06404,0.457424	0.000343405	0.000738438
2	chr1:25920112:T:C	25920112	NA,C	NA,T	NA,1	NA,inf	NA,inf	NA,0.689337	0.000342456	0.000734399
2	chr1:26178576:C:T	26178576	NA,T	NA,C	NA,1	NA,-inf	NA,inf	NA,0.520706	0.000341502	0.000727931
2	chr1:26130456:G:A	26130456	A,A	G,G	1,1	inf,inf	inf,inf	3.55016,0.06796	0.000341482	0.000731625
2	chr1:25850237:C:T	25850237	NA,T	NA,C	NA,1	NA,inf	NA,inf	NA,0.75073	0.000340934	0.000730657
2	chr1:26329475:T:C	26329475	NA,C	NA,T	NA,1	NA,-inf	NA,inf	NA,0.199307	0.00034069	0.000729727
2	chr1:25977422:G:A	25977422	NA,A	NA,G	NA,1	NA,inf	NA,inf	NA,0.917135	0.000340411	0.000729838
2	chr1:26539197:G:A	26539197	NA,A	NA,G	NA,1	NA,inf	NA,inf	NA,0.588368	0.000340267	0.000730569
2	chr1:26495580:T:G	26495580	NA,G	NA,T	NA,1	NA,inf	NA,inf	NA,0.645892	0.000337126	0.000727274
2	chr1:25989687:C:A	25989687	NA,A	NA,C	NA,1	NA,inf	NA,inf	NA,0.876805	0.000337047	0.000718207
2	chr1:25903269:T:A	25903269	NA,A	NA,T	NA,1	NA,inf	NA,inf	NA,0.671474	0.000336753	0.000721257
2	chr1:25905795:C:T	25905795	NA,T	NA,C	NA,1	NA,inf	NA,inf	NA,0.670711	0.000336262	0.0007202
2	chr1:26089885:A:G	26089885	G,G	A,A	1,1	inf,-inf	inf,inf	3.45733,0.132478	0.000335767	0.000720747
2	chr1:25917820:T:A	25917820	NA,A	NA,T	NA,1	NA,inf	NA,inf	NA,0.675929	0.000335365	0.000719135
2	chr1:25820236:A:G	25820236	NA,G	NA,A	NA,1	NA,-inf	NA,inf	NA,0.875608	0.000335213	0.000718732
2	chr1:25883034:A:G	25883034	NA,G	NA,A	NA,1	NA,inf	NA,inf	NA,0.680897	0.000335141	0.000717853
2	chr1:25815126:A:G	25815126	G,NA	A,NA	1,NA	-inf,NA	inf,NA	0.335852,NA	0.000335079	0.000731465
2	chr1:26159026:G:C	26159026	C,C	G,G	1,1	-inf,inf	inf,inf	0.336211,1.04658	0.00033441	0.000726195
2	chr1:25990140:G:A	25990140	NA,A	NA,G	NA,1	NA,inf	NA,inf	NA,0.598243	0.000334147	0.000716268
2	chr1:26116267:T:A	26116267	NA,A	NA,T	NA,1	NA,inf	NA,inf	NA,0.627868	0.000333979	0.000714471
2	chr1:26044759:C:T	26044759	NA,T	NA,C	NA,1	NA,-inf	NA,inf	NA,0.610019	0.000333891	0.000716012
2	chr1:26083670:A:G	26083670	G,G	A,A	1,1	inf,-inf	inf,inf	3.13956,0.469503	0.000333473	0.000715884
2	chr1:26059806:A:G	26059806	G,G	A,A	1,1	-inf,inf	inf,inf	1.64735,1.2913	0.00033342	0.000715266
2	chr1:26672324:C:T	26672324	T,T	C,C	1,1	-inf,-inf	inf,inf	1.02843,0.51116	0.0003327	0.000719972
2	chr1:26016159:A:G	26016159	NA,G	NA,A	NA,1	NA,-inf	NA,inf	NA,0.739982	0.000331853	0.000707787
2	chr1:25844982:T:C	25844982	NA,C	NA,T	NA,1	NA,-inf	NA,inf	NA,0.86857	0.000331422	0.000710591
2	chr1:26012565:G:T	26012565	NA,T	NA,G	NA,1	NA,inf	NA,inf	NA,0.734353	0.000331388	0.000706747
2	chr1:26063156:G:A	26063156	A,A	G,G	1,1	inf,-inf	inf,inf	2.94111,0.36803	0.000330323	0.00070556
2	chr1:26147999:A:G	26147999	G,G	A,A	1,1	inf,-inf	inf,inf	3.50922,0.043252	0.000329141	0.000704861
2	chr1:26335345:C:T	26335345	NA,T	NA,C	NA,1	NA,-inf	NA,inf	NA,0.44169	0.000328884	0.000702529
2	chr1:26591501:C:T	26591501	NA,T	NA,C	NA,1	NA,-inf	NA,inf	NA,0.791867	0.000328656	0.000694169
2	chr1:25791836:C:T	25791836	NA,T	NA,C	NA,1	NA,-inf	NA,inf	NA,0.714772	0.000328544	0.000699109
2	chr1:26615744:G:A	26615744	NA,A	NA,G	NA,1	NA,inf	NA,inf	NA,0.693741	0.000328511	0.00070494
2	chr1:25791397:C:T	25791397	NA,T	NA,C	NA,1	NA,-inf	NA,inf	NA,0.710475	0.00032788	0.000697756
2	chr1:26088653:G:A	26088653	NA,A	NA,G	NA,1	NA,-inf	NA,inf	NA,0.952714	0.000327541	0.000700434
2	chr1:26146435:G:A	26146435	NA,A	NA,G	NA,1	NA,-inf	NA,inf	NA,0.93761	0.00032721	0.000700965
2	chr1:26048841:A:G	26048841	G,G	A,A	1,1	-inf,inf	inf,inf	2.84186,0.402555	0.000327171	0.000698669
2	chr1:25796722:G:A	25796722	A,NA	G,NA	1,NA	-inf,NA	inf,NA	1.14327,NA	0.000325219	0.000682694
2	chr1:26525539:A:G	26525539	NA,G	NA,A	NA,1	NA,inf	NA,inf	NA,0.64054	0.000324572	0.000701328
2	chr1:26524621:C:G	26524621	NA,G	NA,C	NA,1	NA,inf	NA,inf	NA,0.639353	0.00032389	0.000699815
2	chr1:25990483:A:G	25990483	NA,G	NA,A	NA,1	NA,inf	NA,inf	NA,0.579717	0.000323601	0.00069359
2	chr1:26199068:A:G	26199068	NA,G	NA,A	NA,1	NA,-inf	NA,inf	NA,0.71905	0.000322998	0.000687948
2	chr1:25815946:C:T	25815946	NA,T	NA,C	NA,1	NA,-inf	NA,inf	NA,0.626862	0.000322576	0.000690167
2	chr1:26472677:C:T	26472677	NA,T	NA,C	NA,1	NA,inf	NA,inf	NA,0.620033	0.000322387	0.000695242
2	chr1:26542808:GC:G	26542808	NA,G	NA,GC	NA,1	NA,inf	NA,inf	NA,0.576967	0.000322037	0.000690636
2	chr1:26534508:G:A	26534508	A,A	G,G	1,1	inf,inf	inf,inf	0.813823,1.90865	0.000320756	0.000715862
2	chr1:26454055:G:A	26454055	A,NA	G,NA	1,NA	inf,NA	inf,NA	1.2334,NA	0.000320654	0.000684958
2	chr1:26173001:GTAGAC:G	26173001	NA,G	NA,GTAGAC	NA,1	NA,-inf	NA,inf	NA,0.488346	0.000320572	0.00068338
2	chr1:25762540:T:C	25762540	C,C	T,T	1,1	-inf,inf	inf,inf	0.908072,0.892385	0.000319559	0.00069321
2	chr1:26105748:A:T	26105748	T,T	A,A	1,1	inf,inf	inf,inf	3.51085,0.014191	0.000318975	0.000683375
2	chr1:26532261:G:A	26532261	A,A	G,G	1,1	inf,inf	inf,inf	2.21619,0.157098	0.000318676	0.000677649
2	chr1:25828206:T:A	25828206	NA,A	NA,T	NA,1	NA,inf	NA,inf	NA,0.709408	0.000317204	0.00067953
2	chr1:26319169:C:T	26319169	T,NA	C,NA	1,NA	inf,NA	inf,NA	1.12602,NA	0.000316551	0.000662515
2	chr1:25854801:C:T	25854801	NA,T	NA,C	NA,1	NA,-inf	NA,inf	NA,0.837028	0.000316298	0.000678096
2	chr1:26538356:A:G	26538356	NA,G	NA,A	NA,1	NA,inf	NA,inf	NA,0.627824	0.000316186	0.000683089
2	chr1:26082635:G:C	26082635	C,C	G,G	1,1	inf,-inf	inf,inf	3.30946,0.264733	0.000315229	0.000676376
2	chr1:26384884:A:G	26384884	NA,G	NA,A	NA,1	NA,-inf	NA,inf	NA,1.05766	0.000314599	0.000671745
2	chr1:26330075:T:C	26330075	C,C	T,T	1,1	inf,-inf	inf,inf	0.280218,1.37564	0.000314363	0.000693927
2	chr1:25943360:GA:G	25943360	NA,G	NA,GA	NA,1	NA,-inf	NA,inf	NA,0.589642	0.000314178	0.000668352
2	chr1:25802826:G:A	25802826	NA,A	NA,G	NA,1	NA,-inf	NA,inf	NA,0.861233	0.000313242	0.000669231
2	chr1:25766161:T:C	25766161	C,C	T,T	1,1	-inf,inf	inf,inf	0.84418,0.93843	0.000313085	0.000678037
2	chr1:26006560:G:A	26006560	NA,A	NA,G	NA,1	NA,inf	NA,inf	NA,0.560862	0.000312897	0.00067054
2	chr1:26103353:G:A	26103353	A,A	G,G	1,1	inf,-inf	inf,inf	3.47023,0.0666388	0.000312299	0.000670025
2	chr1:26018839:G:A	26018839	NA,A	NA,G	NA,1	NA,-inf	NA,inf	NA,0.659204	0.000312173	0.000667507
2	chr1:25820906:G:A	25820906	NA,A	NA,G	NA,1	NA,-inf	NA,inf	NA,0.826675	0.000311722	0.000668177
2	chr1:26065358:A:C	26065358	C,C	A,A	1,1	inf,-inf	inf,inf	3.22559,0.210773	0.000311705	0.000668683
2	chr1:25870327:G:C	25870327	NA,C	NA,G	NA,1	NA,-inf	NA,inf	NA,0.826277	0.00031137	0.000667488
2	chr1:26112735:C:T	26112735	T,T	C,C	1,1	inf,-inf	inf,inf	2.4504,1.1328	0.000311324	0.000664712
2	chr1:25981580:A:T	25981580	NA,T	NA,A	NA,1	NA,inf	NA,inf	NA,0.543434	0.000311156	0.000666757
2	chr1:26010376:T:C	26010376	NA,C	NA,T	NA,1	NA,inf	NA,inf	NA,0.674245	0.000310733	0.000665467
2	chr1:26461822:G:A	26461822	NA,A	NA,G	NA,1	NA,inf	NA,inf	NA,0.595311	0.000309957	0.000668285
2	chr1:26016901:T:G	26016901	NA,G	NA,T	NA,1	NA,-inf	NA,inf	NA,0.694822	0.000309434	0.000659936
2	chr1:25847061:A:C	25847061	NA,C	NA,A	NA,1	NA,-inf	NA,inf	NA,0.821107	0.000308816	0.000661992
2	chr1:26535444:G:A	26535444	NA,A	NA,G	NA,1	NA,inf	NA,inf	NA,0.533	0.000308335	0.000661668
2	chr1:25924603:G:A	25924603	NA,A	NA,G	NA,1	NA,inf	NA,inf	NA,0.622919	0.000308223	0.000660698
2	chr1:26612343:G:A	26612343	NA,A	NA,G	NA,1	NA,-inf	NA,inf	NA,0.667713	0.00030799	0.000652782
2	chr1:25921960:T:C	25921960	NA,C	NA,T	NA,1	NA,inf	NA,inf	NA,0.625306	0.000307918	0.000660058
2	chr1:26201292:G:A	26201292	A,A	G,G	1,1	-inf,inf	inf,inf	0.00909662,1.60397	0.000307265	0.000666269
2	chr1:26037494:AAGGTGCTGGGATTGC:A	26037494	NA,A	NA,AAGGTGCTGGGATTGC	NA,1	NA,inf	NA,inf	NA,0.551654	0.000306892	0.000657672
2	chr1:25858524:C:A	25858524	NA,A	NA,C	NA,1	NA,inf	NA,inf	NA,0.686393	0.000306753	0.000657096
2	chr1:25805775:G:A	25805775	NA,A	NA,G	NA,1	NA,-inf	NA,inf	NA,0.522773	0.000306322	0.00065698
2	chr1:26337776:C:T	26337776	NA,T	NA,C	NA,1	NA,-inf	NA,inf	NA,0.552007	0.000306164	0.000651106
2	chr1:25908964:C:T	25908964	NA,T	NA,C	NA,1	NA,inf	NA,inf	NA,0.770029	0.000305873	0.000655223
2	chr1:26479666:G:A	26479666	A,NA	G,NA	1,NA	inf,NA	inf,NA	1.20545,NA	0.00030579	0.000653238
2	chr1:26128390:C:T	26128390	T,T	C,C	1,1	inf,-inf	inf,inf	3.29321,0.236207	0.000305642	0.000653456
2	chr1:26599702:TA:T	26599702	NA,T	NA,TA	NA,1	NA,inf	NA,inf	NA,0.634692	0.000305081	0.000654665
2	chr1:26030663:C:T	26030663	NA,T	NA,C	NA,1	NA,inf	NA,inf	NA,0.548519	0.000305028	0.000653638
2	chr1:26063690:T:A	26063690	A,A	T,T	1,1	inf,-inf	inf,inf	2.66914,0.740501	0.000304539	0.000648937
2	chr1:26181989:T:C	26181989	NA,C	NA,T	NA,1	NA,-inf	NA,inf	NA,0.852131	0.000304228	0.000647446
2	chr1:26330818:C:T	26330818	T,T	C,C	1,1	inf,-inf	inf,inf	0.280426,1.32614	0.000304124	0.000671699
2	chr1:26048983:T:TC	26048983	NA,TC	NA,T	NA,1	NA,-inf	NA,inf	NA,0.637616	0.000303823	0.000649714
2	chr1:25790589:G:A	25790589	NA,A	NA,G	NA,1	NA,-inf	NA,inf	NA,0.767128	0.000303707	0.000648017
2	chr1:25805480:C:T	25805480	NA,T	NA,C	NA,1	NA,-inf	NA,inf	NA,0.806362	0.000303217	0.000648716
2	chr1:26667754:A:T	26667754	T,T	A,A	1,1	-inf,inf	inf,inf	1.495,0.57033	0.000303186	0.000471863
2	chr1:26057154:CCAGGGGT:C	26057154	C,C	CCAGGGGT,CCAGGGGT	1,1	-inf,inf	inf,inf	0.439931,1.40735	0.000302561	0.000650753
2	chr1:25959299:G:C	25959299	NA,C	NA,G	NA,1	NA,-inf	NA,inf	NA,0.575063	0.000301484	0.000642907
2	chr1:26069250:G:A	26069250	A,A	G,G	1,1	inf,-inf	inf,inf	1.78161,1.8778	0.000301415	0.000643532
2	chr1:26387714:G:T	26387714	NA,T	NA,G	NA,1	NA,-inf	NA,inf	NA,1.13752	0.000301356	0.000643807
2	chr1:26640176:C:T	26640176	NA,T	NA,C	NA,1	NA,-inf	NA,inf	NA,0.746652	0.000300938	0.000644028
2	chr1:25892337:C:T	25892337	T,T	C,C	1,1	-inf,inf	inf,inf	1.05607,1.09343	0.000300833	0.000660054
2	chr1:26148119:G:A	26148119	NA,A	NA,G	NA,1	NA,-inf	NA,inf	NA,0.882576	0.000300818	0.000644206
2	chr1:25907726:G:A	25907726	NA,A	NA,G	NA,1	NA,inf	NA,inf	NA,0.669808	0.000300765	0.000644523
2	chr1:26491641:A:G	26491641	NA,G	NA,A	NA,1	NA,inf	NA,inf	NA,0.866663	0.000300254	0.000647614
2	chr1:25867196:T:A	25867196	NA,A	NA,T	NA,1	NA,-inf	NA,inf	NA,0.507003	0.0003002	0.000644433
2	chr1:26711236:A:G	26711236	NA,G	NA,A	NA,1	NA,inf	NA,inf	NA,0.731894	0.000299939	0.000643151
2	chr1:25874226:GC:G	25874226	NA,G	NA,GC	NA,1	NA,-inf	NA,inf	NA,0.505076	0.000299643	0.000643242
2	chr1:26791347:A:G	26791347	NA,G	NA,A	NA,1	NA,-inf	NA,inf	NA,0.653379	0.000299593	0.00064296
2	chr1:26037203:T:C	26037203	NA,C	NA,T	NA,1	NA,-inf	NA,inf	NA,0.627556	0.000299406	0.000640334
2	chr1:25827692:C:T	25827692	NA,T	NA,C	NA,1	NA,inf	NA,inf	NA,0.673069	0.00029902	0.000640511
2	chr1:26142544:A:G	26142544	G,G	A,A	1,1	inf,inf	inf,inf	3.45142,0.0413531	0.000298972	0.000640554
2	chr1:26615506:C:T	26615506	NA,T	NA,C	NA,1	NA,inf	NA,inf	NA,0.620637	0.000298183	0.000639819
2	chr1:25912868:A:G	25912868	G,G	A,A	1,1	-inf,inf	inf,inf	1.06905,0.934405	0.000298171	0.000647166
2	chr1:26016784:A:G	26016784	NA,G	NA,A	NA,1	NA,-inf	NA,inf	NA,0.627327	0.000297325	0.000635746
2	chr1:25973880:A:G	25973880	NA,G	NA,A	NA,1	NA,inf	NA,inf	NA,0.529559	0.00029704	0.000636495
2	chr1:26010509:C:T	26010509	NA,T	NA,C	NA,1	NA,inf	NA,inf	NA,0.644274	0.000296829	0.000635609
2	chr1:25791324:C:T	25791324	NA,T	NA,C	NA,1	NA,-inf	NA,inf	NA,0.646344	0.000296439	0.000630833
2	chr1:26069048:C:T	26069048	T,T	C,C	1,1	inf,-inf	inf,inf	3.16815,0.264971	0.000296133	0.000635376
2	chr1:26386501:T:C	26386501	NA,C	NA,T	NA,1	NA,-inf	NA,inf	NA,1.11874	0.000295499	0.000631311
2	chr1:26177786:G:A	26177786	NA,A	NA,G	NA,1	NA,-inf	NA,inf	NA,0.937519	0.000295426	0.000627821
2	chr1:26180741:G:A	26180741	NA,A	NA,G	NA,1	NA,-inf	NA,inf	NA,0.449506	0.000294259	0.000632403
2	chr1:25861827:C:G	25861827	NA,G	NA,C	NA,1	NA,-inf	NA,inf	NA,0.493878	0.000293607	0.00063022
2	chr1:26142255:A:G	26142255	NA,G	NA,A	NA,1	NA,-inf	NA,inf	NA,0.912791	0.00029352	0.000627999
2	chr1:26169116:T:C	26169116	NA,C	NA,T	NA,1	NA,-inf	NA,inf	NA,0.433636	0.000293252	0.000625038
2	chr1:26609588:C:T	26609588	NA,T	NA,C	NA,1	NA,inf	NA,inf	NA,0.620018	0.000292952	0.000628272
2	chr1:26057168:G:A	26057168	NA,A	NA,G	NA,1	NA,-inf	NA,inf	NA,0.597661	0.000292756	0.000625295
2	chr1:26491289:CT:C	26491289	NA,C	NA,CT	NA,1	NA,inf	NA,inf	NA,0.846086	0.000291986	0.000630511
2	chr1:26706614:A:G	26706614	NA,G	NA,A	NA,1	NA,inf	NA,inf	NA,0.599232	0.000291247	0.000624464
2	chr1:26644077:C:T	26644077	NA,T	NA,C	NA,1	NA,-inf	NA,inf	NA,0.648	0.000291101	0.000626869
2	chr1:26119013:G:A	26119013	A,A	G,G	1,1	inf,-inf	inf,inf	3.23599,0.267889	0.000290929	0.000621958
2	chr1:25914653:C:T	25914653	NA,T	NA,C	NA,1	NA,inf	NA,inf	NA,0.649445	0.000290817	0.000623148
2	chr1:26231659:T:C	26231659	C,NA	T,NA	1,NA	-inf,NA	inf,NA	0.586994,NA	0.000290673	0.000613434
2	chr1:26123518:C:T	26123518	T,T	C,C	1,1	inf,-inf	inf,inf	3.24387,0.256997	0.000290639	0.000621283
2	chr1:26337461:G:A	26337461	NA,A	NA,G	NA,1	NA,-inf	NA,inf	NA,0.632658	0.000290341	0.00061907
2	chr1:26501359:GAC:G	26501359	NA,G	NA,GAC	NA,1	NA,inf	NA,inf	NA,0.55543	0.000289868	0.000624627
2	chr1:26411631:C:T	26411631	T,NA	C,NA	1,NA	-inf,NA	inf,NA	1.62421,NA	0.000289678	0.000626448
2	chr1:25968091:G:T	25968091	T,T	G,G	1,1	inf,-inf	inf,inf	1.11719,1.18062	0.000288944	0.000618341
2	chr1:25808410:G:A	25808410	NA,A	NA,G	NA,1	NA,inf	NA,inf	NA,0.647926	0.000288331	0.000617719
2	chr1:26603840:A:G	26603840	NA,G	NA,A	NA,1	NA,inf	NA,inf	NA,0.610725	0.000288031	0.000617757
2	chr1:26368441:C:T	26368441	NA,T	NA,C	NA,1	NA,-inf	NA,inf	NA,0.959101	0.000288027	0.000613542
2	chr1:25866484:G:C	25866484	NA,C	NA,G	NA,1	NA,inf	NA,inf	NA,0.645764	0.000287613	0.000616015
2	chr1:25944282:C:T	25944282	NA,T	NA,C	NA,1	NA,-inf	NA,inf	NA,0.581633	0.000287353	0.000611558
2	chr1:26533164:C:G	26533164	NA,G	NA,C	NA,1	NA,inf	NA,inf	NA,0.551068	0.000284973	0.000613993
2	chr1:25893836:T:C	25893836	NA,C	NA,T	NA,1	NA,inf	NA,inf	NA,0.634605	0.000284748	0.000610081
2	chr1:25885770:G:A	25885770	NA,A	NA,G	NA,1	NA,inf	NA,inf	NA,0.64115	0.000284495	0.000609453
2	chr1:26760698:T:A	26760698	A,A	T,T	1,1	-inf,inf	inf,inf	1.56126,0.178118	0.000284466	0.000446926
2	chr1:26327685:G:A	26327685	NA,A	NA,G	NA,1	NA,-inf	NA,inf	NA,0.623642	0.000284373	0.00060634
2	chr1:26707705:A:G	26707705	NA,G	NA,A	NA,1	NA,inf	NA,inf	NA,0.583674	0.000284363	0.000609653
2	chr1:25893111:T:C	25893111	C,C	T,T	1,1	-inf,inf	inf,inf	1.00213,1.10295	0.000284219	0.000623237
2	chr1:25798189:G:A	25798189	A,NA	G,NA	1,NA	-inf,NA	inf,NA	1.09014,NA	0.000284048	0.000604617
2	chr1:26176336:C:T	26176336	NA,T	NA,C	NA,1	NA,-inf	NA,inf	NA,0.420653	0.000283882	0.00060518
2	chr1:26477142:G:A	26477142	NA,A	NA,G	NA,1	NA,inf	NA,inf	NA,0.560617	0.000283719	0.000612452
2	chr1:26625499:G:A	26625499	NA,A	NA,G	NA,1	NA,inf	NA,inf	NA,0.587877	0.000282634	0.00060632
2	chr1:26341258:G:A	26341258	NA,A	NA,G	NA,1	NA,-inf	NA,inf	NA,0.605543	0.000282598	0.000602536
2	chr1:26280758:TC:T	26280758	NA,T	NA,TC	NA,1	NA,inf	NA,inf	NA,0.824161	0.000282474	0.000605155
2	chr1:26372612:T:C	26372612	C,C	T,T	1,1	-inf,inf	inf,inf	2.47686,1.16109	0.000281925	0.000597599
2	chr1:26408867:C:T	26408867	T,NA	C,NA	1,NA	inf,NA	inf,NA	0.410588,NA	0.000281503	0.000589819
2	chr1:26165326:T:C	26165326	NA,C	NA,T	NA,1	NA,-inf	NA,inf	NA,0.812483	0.00028089	0.000598525
2	chr1:26382549:A:C	26382549	NA,C	NA,A	NA,1	NA,-inf	NA,inf	NA,0.994697	0.000280648	0.000599179
2	chr1:26105755:G:A	26105755	A,A	G,G	1,1	inf,-inf	inf,inf	3.38453,0.00414223	0.000279646	0.000599067
2	chr1:26387134:C:G	26387134	NA,G	NA,C	NA,1	NA,-inf	NA,inf	NA,1.07409	0.000279058	0.000596169
2	chr1:26213478:C:G	26213478	NA,G	NA,C	NA,1	NA,inf	NA,inf	NA,0.764086	0.000278939	0.000594477
2	chr1:26100564:A:C	26100564	C,C	A,A	1,1	-inf,inf	inf,inf	2.86489,0.428204	0.000278398	0.000592062
2	chr1:26544312:A:T	26544312	NA,T	NA,A	NA,1	NA,inf	NA,inf	NA,0.485372	0.00027762	0.000594941
2	chr1:26499414:T:C	26499414	C,C	T,T	1,1	inf,inf	inf,inf	1.27182,1.49463	0.00027753	0.000613852
2	chr1:26144275:A:G	26144275	NA,G	NA,A	NA,1	NA,-inf	NA,inf	NA,0.8701	0.000277376	0.000593403
2	chr1:25838037:G:A	25838037	A,NA	G,NA	1,NA	inf,NA	inf,NA	1.21923,NA	0.000276948	0.000589324
2	chr1:26085427:A:G	26085427	G,G	A,A	1,1	inf,-inf	inf,inf	3.11283,0.253632	0.000276863	0.000591025
2	chr1:26069407:C:T	26069407	T,T	C,C	1,1	inf,-inf	inf,inf	3.15204,0.230565	0.000276181	0.000592495
2	chr1:25917546:A:T	25917546	NA,T	NA,A	NA,1	NA,inf	NA,inf	NA,0.585926	0.000275838	0.000587716
2	chr1:26672975:C:T	26672975	T,T	C,C	1,1	-inf,-inf	inf,inf	1.01666,0.407876	0.000275485	0.000596447
2	chr1:26048231:C:T	26048231	NA,T	NA,C	NA,1	NA,-inf	NA,inf	NA,0.611943	0.000275442	0.000588088
2	chr1:25917922:C:T	25917922	NA,T	NA,C	NA,1	NA,inf	NA,inf	NA,0.509922	0.00027428	0.000586831
2	chr1:26327753:T:C	26327753	NA,C	NA,T	NA,1	NA,-inf	NA,inf	NA,0.599199	0.000274024	0.000584281
2	chr1:26200834:G:A	26200834	NA,A	NA,G	NA,1	NA,inf	NA,inf	NA,0.828151	0.000273851	0.00058706
2	chr1:25865104:G:A	25865104	NA,A	NA,G	NA,1	NA,inf	NA,inf	NA,0.421854	0.000273674	0.000585406
2	chr1:26501609:G:T	26501609	NA,T	NA,G	NA,1	NA,inf	NA,inf	NA,0.797443	0.000273482	0.00059018
2	chr1:25816416:T:C	25816416	NA,C	NA,T	NA,1	NA,inf	NA,inf	NA,0.442975	0.000273061	0.000583107
2	chr1:26132499:A:T	26132499	T,T	A,A	1,1	inf,-inf	inf,inf	2.34898,1.12834	0.000272954	0.000582821
2	chr1:26576137:C:T	26576137	T,T	C,C	1,1	inf,inf	inf,inf	0.96179,1.5264	0.000272916	0.000609607
2	chr1:25799343:C:G	25799343	G,G	C,C	1,1	-inf,inf	inf,inf	1.33259,0.935594	0.000272761	0.000593039
2	chr1:26328534:T:C	26328534	NA,C	NA,T	NA,1	NA,-inf	NA,inf	NA,0.595215	0.000272392	0.000580801
2	chr1:26328708:C:T	26328708	NA,T	NA,C	NA,1	NA,-inf	NA,inf	NA,0.594599	0.000272125	0.000580232
2	chr1:26687105:C:G	26687105	G,NA	C,NA	1,NA	inf,NA	inf,NA	0.872457,NA	0.00027187	0.000577026
2	chr1:25988632:G:A	25988632	NA,A	NA,G	NA,1	NA,inf	NA,inf	NA,0.536482	0.000270924	0.000578186
2	chr1:26816425:T:C	26816425	NA,C	NA,T	NA,1	NA,-inf	NA,inf	NA,0.616016	0.000270737	0.000574704
2	chr1:25920304:C:T	25920304	NA,T	NA,C	NA,1	NA,inf	NA,inf	NA,0.50174	0.000270647	0.000579049
2	chr1:26024397:T:C	26024397	NA,C	NA,T	NA,1	NA,-inf	NA,inf	NA,0.752401	0.000270625	0.000578084
2	chr1:26244371:G:A	26244371	NA,A	NA,G	NA,1	NA,inf	NA,inf	NA,0.741583	0.000270352	0.000576203
2	chr1:26083310:C:T	26083310	T,T	C,C	1,1	inf,-inf	inf,inf	3.12183,0.325286	0.000269668	0.000578828
2	chr1:26167601:A:G	26167601	NA,G	NA,A	NA,1	NA,-inf	NA,inf	NA,0.78155	0.000269532	0.000574338
2	chr1:25959537:T:A	25959537	NA,A	NA,T	NA,1	NA,-inf	NA,inf	NA,0.722816	0.000269274	0.000577001
2	chr1:26372256:C:T	26372256	NA,T	NA,C	NA,1	NA,inf	NA,inf	NA,0.519961	0.000268137	0.000572491
2	chr1:26685666:G:A	26685666	NA,A	NA,G	NA,1	NA,inf	NA,inf	NA,0.588634	0.00026813	0.00057345
2	chr1:25953648:T:C	25953648	NA,C	NA,T	NA,1	NA,inf	NA,inf	NA,0.618168	0.000268104	0.000571755
2	chr1:26085708:T:G	26085708	G,G	T,T	1,1	inf,-inf	inf,inf	3.09188,0.252347	0.000267983	0.00057203
2	chr1:25819123:A:T	25819123	NA,T	NA,A	NA,1	NA,-inf	NA,inf	NA,0.453456	0.000267864	0.000574913
2	chr1:26098370:T:C	26098370	NA,C	NA,T	NA,1	NA,-inf	NA,inf	NA,0.466482	0.000267756	0.000571346
2	chr1:26222530:A:T	26222530	NA,T	NA,A	NA,1	NA,inf	NA,inf	NA,0.760787	0.000267667	0.000570391
2	chr1:26756595:A:C	26756595	NA,C	NA,A	NA,1	NA,-inf	NA,inf	NA,0.576526	0.000266415	0.000567605
2	chr1:26552934:T:C	26552934	NA,C	NA,T	NA,1	NA,inf	NA,inf	NA,0.459242	0.000265997	0.000569845
2	chr1:26233965:A:G	26233965	NA,G	NA,A	NA,1	NA,inf	NA,inf	NA,0.758902	0.000265529	0.00056421
2	chr1:25908492:A:G	25908492	G,G	A,A	1,1	-inf,inf	inf,inf	1.05981,1.20297	0.000265512	0.000577443
2	chr1:25921018:C:A	25921018	NA,A	NA,C	NA,1	NA,inf	NA,inf	NA,0.489009	0.000265134	0.000567227
2	chr1:26390196:T:C	26390196	NA,C	NA,T	NA,1	NA,inf	NA,inf	NA,0.743449	0.000264705	0.000568417
2	chr1:25788792:G:A	25788792	NA,A	NA,G	NA,1	NA,inf	NA,inf	NA,0.544163	0.000264661	0.000564918
2	chr1:26333248:C:A	26333248	NA,A	NA,C	NA,1	NA,-inf	NA,inf	NA,0.576739	0.000264612	0.000564227
2	chr1:26052047:C:T	26052047	NA,T	NA,C	NA,1	NA,inf	NA,inf	NA,0.678883	0.000264229	0.000565453
2	chr1:25795907:A:C	25795907	NA,C	NA,A	NA,1	NA,inf	NA,inf	NA,0.633983	0.000263619	0.000562516
2	chr1:26201450:G:A	26201450	NA,A	NA,G	NA,1	NA,inf	NA,inf	NA,0.796454	0.000263338	0.000564399
2	chr1:26420452:A:G	26420452	NA,G	NA,A	NA,1	NA,-inf	NA,inf	NA,0.504831	0.000263249	0.000558603
2	chr1:26142824:G:A	26142824	NA,A	NA,G	NA,1	NA,-inf	NA,inf	NA,0.830627	0.000263179	0.00056293
2	chr1:25935212:C:T	25935212	NA,T	NA,C	NA,1	NA,inf	NA,inf	NA,0.732417	0.000263151	0.00056359
2	chr1:26142603:T:C	26142603	NA,C	NA,T	NA,1	NA,-inf	NA,inf	NA,0.824063	0.000261761	0.000559873
2	chr1:26192019:CCAGG:C	26192019	NA,C	NA,CCAGG	NA,1	NA,inf	NA,inf	NA,0.977998	0.000261727	0.000559164
2	chr1:25938361:G:C	25938361	NA,C	NA,G	NA,1	NA,inf	NA,inf	NA,0.517101	0.000261555	0.00055782
2	chr1:26661155:A:G	26661155	G,NA	A,NA	1,NA	-inf,NA	inf,NA	1.25043,NA	0.000260939	0.000489256
2	chr1:26698503:A:G	26698503	NA,G	NA,A	NA,1	NA,inf	NA,inf	NA,0.616624	0.000260921	0.000557714
2	chr1:25981240:T:C	25981240	NA,C	NA,T	NA,1	NA,inf	NA,inf	NA,0.319302	0.000260606	0.000557147
2	chr1:26656997:G:A	26656997	NA,A	NA,G	NA,1	NA,-inf	NA,inf	NA,0.663091	0.000260591	0.000554897
2	chr1:25798684:T:C	25798684	C,C	T,T	1,1	-inf,inf	inf,inf	1.34179,0.808979	0.000260489	0.000566318
2	chr1:26155098:T:C	26155098	NA,C	NA,T	NA,1	NA,-inf	NA,inf	NA,0.701393	0.000259632	0.000553926
2	chr1:26576583:G:A	26576583	NA,A	NA,G	NA,1	NA,inf	NA,inf	NA,0.609361	0.000259613	0.000555189
2	chr1:26226430:T:C	26226430	C,C	T,T	1,1	-inf,-inf	inf,inf	0.759061,1.76839	0.000259581	0.00055742
2	chr1:26560659:A:G	26560659	G,G	A,A	1,1	inf,-inf	inf,inf	0.0649929,1.96039	0.000259302	0.000592894
2	chr1:26050580:G:C	26050580	C,C	G,G	1,1	-inf,inf	inf,inf	2.66644,0.396399	0.000258758	0.000552528
2	chr1:25785753:G:A	25785753	NA,A	NA,G	NA,1	NA,inf	NA,inf	NA,0.530003	0.000258616	0.000551794
2	chr1:26176101:C:T	26176101	T,NA	C,NA	1,NA	inf,NA	inf,NA	0.189974,NA	0.000258297	0.000550875
2	chr1:26265565:T:C	26265565	NA,C	NA,T	NA,1	NA,inf	NA,inf	NA,0.733407	0.000257808	0.000549423
2	chr1:26269244:C:T	26269244	NA,T	NA,C	NA,1	NA,inf	NA,inf	NA,0.733374	0.000257801	0.000549409
2	chr1:26033885:A:C	26033885	NA,C	NA,A	NA,1	NA,-inf	NA,inf	NA,0.572176	0.000257713	0.000550556
2	chr1:26186065:C:T	26186065	T,NA	C,NA	1,NA	-inf,NA	inf,NA	1.96084,NA	0.000257695	0.000523244
2	chr1:26023395:G:C	26023395	NA,C	NA,G	NA,1	NA,-inf	NA,inf	NA,0.714835	0.00025745	0.000549898
2	chr1:26022282:G:A	26022282	NA,A	NA,G	NA,1	NA,inf	NA,inf	NA,0.725018	0.000257182	0.000550868
2	chr1:26624638:T:C	26624638	NA,C	NA,T	NA,1	NA,inf	NA,inf	NA,0.50035	0.000257179	0.00054698
2	chr1:25938777:G:C	25938777	NA,C	NA,G	NA,1	NA,inf	NA,inf	NA,0.504182	0.000257058	0.000548233
2	chr1:26673744:A:G	26673744	G,G	A,A	1,1	-inf,inf	inf,inf	1.53425,0.395326	0.000256581	0.000399129
2	chr1:25782215:C:T	25782215	T,T	C,C	1,1	-inf,inf	inf,inf	0.40446,1.24666	0.000256549	0.00055088
2	chr1:26458352:A:G	26458352	NA,G	NA,A	NA,1	NA,-inf	NA,inf	NA,0.669405	0.000256506	0.000548338
2	chr1:26438619:G:A	26438619	NA,A	NA,G	NA,1	NA,-inf	NA,inf	NA,0.669405	0.000256506	0.000548338
2	chr1:26415053:A:G	26415053	G,G	A,A	1,1	-inf,inf	inf,inf	0.343304,1.41551	0.000256303	0.000557093
2	chr1:26532288:C:T	26532288	T,T	C,C	1,1	inf,inf	inf,inf	2.08926,0.0871166	0.000256184	0.000544579
2	chr1:26395873:T:G	26395873	NA,G	NA,T	NA,1	NA,-inf	NA,inf	NA,0.572034	0.000256157	0.000547344
2	chr1:26085480:C:T	26085480	T,T	C,C	1,1	inf,-inf	inf,inf	3.10796,0.153545	0.000256089	0.000546777
2	chr1:26091319:G:A	26091319	NA,A	NA,G	NA,1	NA,-inf	NA,inf	NA,0.501737	0.000255915	0.000546541
2	chr1:26561101:T:C	26561101	C,C	T,T	1,1	inf,-inf	inf,inf	0.0381135,1.96455	0.000255083	0.000583991
2	chr1:25909425:T:C	25909425	C,C	T,T	1,1	-inf,inf	inf,inf	1.06039,1.18004	0.000255015	0.000554558
2	chr1:26465275:C:T	26465275	NA,T	NA,C	NA,1	NA,-inf	NA,inf	NA,0.664344	0.00025474	0.000544556
2	chr1:25867980:A:G	25867980	NA,G	NA,A	NA,1	NA,inf	NA,inf	NA,0.606627	0.000254609	0.000544752
2	chr1:26173278:C:A	26173278	NA,A	NA,C	NA,1	NA,inf	NA,inf	NA,0.787436	0.000254603	0.000543946
2	chr1:26143448:C:G	26143448	NA,G	NA,C	NA,1	NA,-inf	NA,inf	NA,0.563433	0.000254575	0.000543405
2	chr1:26140090:G:A	26140090	NA,A	NA,G	NA,1	NA,-inf	NA,inf	NA,0.560016	0.000254295	0.000542674
2	chr1:26090156:A:G	26090156	G,G	A,A	1,1	inf,-inf	inf,inf	3.04662,0.266257	0.000254085	0.000542386
2	chr1:25776534:C:CAA	25776534	CAA,CAA	C,C	1,1	inf,inf	inf,inf	1.93584,0.527926	0.000254062	0.00054367
2	chr1:26105467:G:A	26105467	A,A	G,G	1,1	-inf,inf	inf,inf	2.81867,0.402034	0.000253622	0.000539416
2	chr1:26170141:C:T	26170141	NA,T	NA,C	NA,1	NA,inf	NA,inf	NA,0.784351	0.000253621	0.000541844
2	chr1:26447180:T:C	26447180	NA,C	NA,T	NA,1	NA,-inf	NA,inf	NA,0.660121	0.000253233	0.000541328
2	chr1:26545856:G:A	26545856	NA,A	NA,G	NA,1	NA,inf	NA,inf	NA,0.588174	0.000253168	0.000541421
2	chr1:26036244:TGAA:T	26036244	NA,T	NA,TGAA	NA,1	NA,inf	NA,inf	NA,0.306651	0.000252903	0.000540784
2	chr1:26488367:A:C	26488367	NA,C	NA,A	NA,1	NA,-inf	NA,inf	NA,0.524557	0.00025285	0.000543936
2	chr1:26226320:C:A	26226320	NA,A	NA,C	NA,1	NA,inf	NA,inf	NA,0.718056	0.000252748	0.000538647
2	chr1:26085147:T:G	26085147	NA,G	NA,T	NA,1	NA,-inf	NA,inf	NA,0.479817	0.000251589	0.000537425
2	chr1:25872560:G:A	25872560	NA,A	NA,G	NA,1	NA,inf	NA,inf	NA,0.59593	0.000251128	0.000537314
2	chr1:25991440:C:T	25991440	NA,T	NA,C	NA,1	NA,-inf	NA,inf	NA,0.660498	0.000250901	0.000534646
2	chr1:25867236:T:C	25867236	NA,C	NA,T	NA,1	NA,inf	NA,inf	NA,0.370945	0.000250729	0.000536187
2	chr1:25871779:T:C	25871779	NA,C	NA,T	NA,1	NA,inf	NA,inf	NA,0.407042	0.000250678	0.000536333
2	chr1:25899307:T:TC	25899307	TC,TC	T,T	1,1	-inf,inf	inf,inf	1.05709,1.17197	0.00025037	0.000544399
2	chr1:26043673:G:A	26043673	A,A	G,G	1,1	-inf,inf	inf,inf	1.84903,1.18903	0.000250305	0.000536602
2	chr1:26143745:C:T	26143745	NA,T	NA,C	NA,1	NA,-inf	NA,inf	NA,0.787677	0.000250126	0.000534957
2	chr1:25884984:C:T	25884984	NA,T	NA,C	NA,1	NA,inf	NA,inf	NA,0.494491	0.000250108	0.000535236
2	chr1:25763982:G:A	25763982	NA,A	NA,G	NA,1	NA,inf	NA,inf	NA,0.455686	0.000250011	0.000532427
2	chr1:26223302:G:A	26223302	NA,A	NA,G	NA,1	NA,inf	NA,inf	NA,0.392441	0.000249616	0.000534228
2	chr1:26573247:C:T	26573247	NA,T	NA,C	NA,1	NA,-inf	NA,inf	NA,0.547215	0.000249113	0.000536612
2	chr1:26052366:CT:C	26052366	NA,C	NA,CT	NA,1	NA,inf	NA,inf	NA,0.511047	0.000249076	0.000532203
2	chr1:26176076:G:A	26176076	NA,A	NA,G	NA,1	NA,inf	NA,inf	NA,0.76852	0.000248514	0.000530917
2	chr1:25766350:T:G	25766350	NA,G	NA,T	NA,1	NA,inf	NA,inf	NA,0.452354	0.000248478	0.000529179
2	chr1:25913094:A:G	25913094	NA,G	NA,A	NA,1	NA,-inf	NA,inf	NA,0.394908	0.00024847	0.000532794
2	chr1:25998433:T:C	25998433	NA,C	NA,T	NA,1	NA,inf	NA,inf	NA,0.735567	0.000248415	0.000529365
2	chr1:26331520:G:A	26331520	A,NA	G,NA	1,NA	-inf,NA	inf,NA	0.511778,NA	0.000247769	0.000523869
2	chr1:25993323:C:G	25993323	NA,G	NA,C	NA,1	NA,-inf	NA,inf	NA,0.650845	0.000247695	0.000527819
2	chr1:26264685:C:A	26264685	NA,A	NA,C	NA,1	NA,inf	NA,inf	NA,0.702549	0.000247624	0.00052773
2	chr1:25866727:T:G	25866727	NA,G	NA,T	NA,1	NA,inf	NA,inf	NA,0.585222	0.000247361	0.000529178
2	chr1:25865594:G:A	25865594	NA,A	NA,G	NA,1	NA,inf	NA,inf	NA,0.584608	0.000246996	0.000528413
2	chr1:26066044:C:T	26066044	T,T	C,C	1,1	inf,-inf	inf,inf	3.15165,0.133476	0.000246498	0.000528498
2	chr1:26142246:G:A	26142246	NA,A	NA,G	NA,1	NA,-inf	NA,inf	NA,0.761134	0.000246143	0.00052643
2	chr1:26120097:C:A	26120097	NA,A	NA,C	NA,1	NA,-inf	NA,inf	NA,0.705233	0.000246051	0.000525205
2	chr1:26306694:G:A	26306694	A,NA	G,NA	1,NA	-inf,NA	inf,NA	0.453751,NA	0.000246018	0.000520219
2	chr1:26172004:T:C	26172004	NA,C	NA,T	NA,1	NA,inf	NA,inf	NA,0.758348	0.000245599	0.000524669
2	chr1:26406579:T:C	26406579	NA,C	NA,T	NA,1	NA,inf	NA,inf	NA,0.564101	0.000245475	0.000524637
2	chr1:26053903:C:T	26053903	T,NA	C,NA	1,NA	-inf,NA	inf,NA	0.952293,NA	0.000244901	0.000529939
2	chr1:26063663:C:T	26063663	T,T	C,C	1,1	inf,-inf	inf,inf	2.58337,0.640457	0.000244832	0.000521687
2	chr1:26564869:T:G	26564869	G,G	T,T	1,1	inf,-inf	inf,inf	0.0173412,1.9489	0.000244814	0.000560935
2	chr1:26444295:A:C	26444295	NA,C	NA,A	NA,1	NA,inf	NA,inf	NA,0.708058	0.000244741	0.000527483
2	chr1:26122836:A:G	26122836	G,G	A,A	1,1	inf,inf	inf,inf	3.43173,0.0688754	0.000244655	0.000523106
2	chr1:26143569:A:G	26143569	NA,G	NA,A	NA,1	NA,-inf	NA,inf	NA,0.724703	0.000244378	0.000521739
2	chr1:26167981:G:A	26167981	NA,A	NA,G	NA,1	NA,inf	NA,inf	NA,0.602639	0.00024432	0.000520856
2	chr1:26197525:T:A	26197525	NA,A	NA,T	NA,1	NA,inf	NA,inf	NA,1.00405	0.000243813	0.000520018
2	chr1:25791808:G:A	25791808	A,A	G,G	1,1	-inf,inf	inf,inf	1.95056,0.429298	0.000243487	0.000528675
2	chr1:26230442:C:T	26230442	NA,T	NA,C	NA,1	NA,inf	NA,inf	NA,0.691786	0.000243069	0.000518012
2	chr1:26030935:G:A	26030935	NA,A	NA,G	NA,1	NA,-inf	NA,inf	NA,0.438591	0.000242636	0.000519833
2	chr1:26051389:G:A	26051389	A,A	G,G	1,1	-inf,inf	inf,inf	2.57626,0.444118	0.000242588	0.000517984
2	chr1:25761687:T:C	25761687	C,C	T,T	1,1	-inf,inf	inf,inf	1.00989,0.607532	0.000242198	0.000525908
2	chr1:26380180:A:T	26380180	NA,T	NA,A	NA,1	NA,inf	NA,inf	NA,0.566658	0.00024126	0.000515819
2	chr1:26084618:G:A	26084618	A,A	G,G	1,1	inf,-inf	inf,inf	3.1374,0.224999	0.00024108	0.000517249
2	chr1:25981012:A:T	25981012	NA,T	NA,A	NA,1	NA,-inf	NA,inf	NA,0.628876	0.000240477	0.000512447
2	chr1:26618837:G:A	26618837	NA,A	NA,G	NA,1	NA,inf	NA,inf	NA,0.591028	0.000240386	0.000514878
2	chr1:26788471:G:A	26788471	A,NA	G,NA	1,NA	-inf,NA	inf,NA	1.1753,NA	0.000239943	0.000519034
2	chr1:26558070:C:G	26558070	NA,G	NA,C	NA,1	NA,inf	NA,inf	NA,0.540216	0.000239864	0.000512862
2	chr1:26550036:C:T	26550036	NA,T	NA,C	NA,1	NA,inf	NA,inf	NA,0.53794	0.00023961	0.000512325
2	chr1:26156890:C:T	26156890	T,T	C,C	1,1	-inf,inf	inf,inf	0.368703,0.81143	0.000239454	0.000519947
2	chr1:26468154:A:C	26468154	NA,C	NA,A	NA,1	NA,inf	NA,inf	NA,0.543873	0.000239393	0.000511814
2	chr1:26547522:C:T	26547522	NA,T	NA,C	NA,1	NA,inf	NA,inf	NA,0.537497	0.000239085	0.000511197
2	chr1:26471949:G:A	26471949	NA,A	NA,G	NA,1	NA,inf	NA,inf	NA,0.542641	0.000238973	0.000510913
2	chr1:26481121:G:A	26481121	A,NA	G,NA	1,NA	-inf,NA	inf,NA	0.476101,NA	0.000238569	0.000506161
2	chr1:26384248:A:C	26384248	NA,C	NA,A	NA,1	NA,-inf	NA,inf	NA,0.93593	0.000238058	0.000508426
2	chr1:25781413:AGCACCACGCAG:A	25781413	A,NA	AGCACCACGCAG,NA	1,NA	inf,NA	inf,NA	1.0206,NA	0.000237459	0.000504671
2	chr1:26169184:T:C	26169184	NA,C	NA,T	NA,1	NA,-inf	NA,inf	NA,0.774664	0.000237321	0.000504587
2	chr1:26259676:G:T	26259676	NA,T	NA,G	NA,1	NA,inf	NA,inf	NA,0.67132	0.000237114	0.00050403
2	chr1:26284601:A:G	26284601	NA,G	NA,A	NA,1	NA,-inf	NA,inf	NA,0.272797	0.000236981	0.000504096
2	chr1:26265352:CAATT:C	26265352	NA,C	NA,CAATT	NA,1	NA,inf	NA,inf	NA,0.671849	0.000236795	0.000504647
2	chr1:25807917:T:G	25807917	NA,G	NA,T	NA,1	NA,inf	NA,inf	NA,0.548601	0.000236753	0.000504856
2	chr1:26298482:G:A	26298482	NA,A	NA,G	NA,1	NA,inf	NA,inf	NA,0.668635	0.000236639	0.000504304
2	chr1:26528396:C:T	26528396	NA,T	NA,C	NA,1	NA,inf	NA,inf	NA,0.549011	0.0002366	0.000505804
2	chr1:26329892:T:C	26329892	NA,C	NA,T	NA,1	NA,-inf	NA,inf	NA,0.500262	0.000236527	0.000504328
2	chr1:26550156:G:A	26550156	NA,A	NA,G	NA,1	NA,inf	NA,inf	NA,0.529058	0.000236479	0.000505606
2	chr1:25881887:G:A	25881887	A,A	G,G	1,1	-inf,inf	inf,inf	1.08868,0.988113	0.000236337	0.000518194
2	chr1:25788428:G:A	25788428	NA,A	NA,G	NA,1	NA,-inf	NA,inf	NA,0.463195	0.000236225	0.000504408
2	chr1:26353520:C:T	26353520	NA,T	NA,C	NA,1	NA,inf	NA,inf	NA,0.436369	0.00023619	0.000505091
2	chr1:26285158:G:A	26285158	NA,A	NA,G	NA,1	NA,inf	NA,inf	NA,0.668755	0.000236107	0.000503167
2	chr1:25941144:G:A	25941144	NA,A	NA,G	NA,1	NA,inf	NA,inf	NA,0.446033	0.000236054	0.000503507
2	chr1:26323876:C:A	26323876	NA,A	NA,C	NA,1	NA,-inf	NA,inf	NA,0.497845	0.000236011	0.000503196
2	chr1:26511588:G:C	26511588	NA,C	NA,G	NA,1	NA,inf	NA,inf	NA,0.534407	0.000235965	0.000504483
2	chr1:26141044:C:T	26141044	NA,T	NA,C	NA,1	NA,-inf	NA,inf	NA,0.494927	0.000235906	0.00050334
2	chr1:26109565:C:T	26109565	NA,T	NA,C	NA,1	NA,inf	NA,inf	NA,0.679794	0.000235797	0.000504854
2	chr1:26391053:A:G	26391053	NA,G	NA,A	NA,1	NA,inf	NA,inf	NA,0.529497	0.000235632	0.000504468
2	chr1:25874673:G:A	25874673	A,A	G,G	1,1	-inf,inf	inf,inf	0.986341,0.878271	0.00023541	0.000513658
2	chr1:25800107:A:C	25800107	NA,C	NA,A	NA,1	NA,inf	NA,inf	NA,0.471667	0.000235312	0.000502602
2	chr1:26090433:G:T	26090433	T,T	G,G	1,1	inf,-inf	inf,inf	3.19115,0.143577	0.000235263	0.000504567
2	chr1:26465579:G:A	26465579	NA,A	NA,G	NA,1	NA,-inf	NA,inf	NA,0.603838	0.000235183	0.00050263
2	chr1:26475711:C:T	26475711	NA,T	NA,C	NA,1	NA,inf	NA,inf	NA,0.530763	0.000235144	0.000502677
2	chr1:26296166:TG:T	26296166	NA,T	NA,TG	NA,1	NA,inf	NA,inf	NA,0.663895	0.000234362	0.000499425
2	chr1:26139698:T:C	26139698	C,C	T,T	1,1	inf,-inf	inf,inf	2.31222,1.05264	0.000234267	0.00050017
2	chr1:26080231:G:A	26080231	NA,A	NA,G	NA,1	NA,-inf	NA,inf	NA,0.432357	0.000233978	0.000499747
2	chr1:26336048:C:A	26336048	NA,A	NA,C	NA,1	NA,-inf	NA,inf	NA,0.492629	0.000233722	0.000498356
2	chr1:26559187:G:C	26559187	NA,C	NA,G	NA,1	NA,inf	NA,inf	NA,0.521729	0.000233675	0.000499592
2	chr1:26065945:C:T	26065945	NA,T	NA,C	NA,1	NA,-inf	NA,inf	NA,0.783974	0.000233555	0.000498089
2	chr1:26465890:G:T	26465890	NA,T	NA,G	NA,1	NA,inf	NA,inf	NA,0.536815	0.000232721	0.000497495
2	chr1:26199176:A:G	26199176	NA,G	NA,A	NA,1	NA,inf	NA,inf	NA,0.962927	0.000232029	0.000494797
2	chr1:25870384:G:A	25870384	NA,A	NA,G	NA,1	NA,inf	NA,inf	NA,0.409915	0.000232014	0.000494512
2	chr1:26576947:G:A	26576947	NA,A	NA,G	NA,1	NA,inf	NA,inf	NA,0.463196	0.000231805	0.000499931
2	chr1:25893698:G:A	25893698	NA,A	NA,G	NA,1	NA,-inf	NA,inf	NA,0.590876	0.000231564	0.000495887
2	chr1:25915250:G:T	25915250	NA,T	NA,G	NA,1	NA,inf	NA,inf	NA,0.394937	0.000231295	0.000494806
2	chr1:26602056:T:C	26602056	NA,C	NA,T	NA,1	NA,inf	NA,inf	NA,0.452521	0.000231131	0.000492587
2	chr1:26056461:T:C	26056461	NA,C	NA,T	NA,1	NA,inf	NA,inf	NA,0.347594	0.000230341	0.000492191
2	chr1:26540232:G:A	26540232	NA,A	NA,G	NA,1	NA,inf	NA,inf	NA,0.554568	0.000230289	0.000496857
2	chr1:26555315:C:A	26555315	A,A	C,C	1,1	inf,-inf	inf,inf	0.0125073,1.90991	0.00022987	0.000525889
2	chr1:26267216:TACTC:T	26267216	T,NA	TACTC,NA	1,NA	-inf,NA	inf,NA	1.51519,NA	0.000229783	0.000490484
2	chr1:26072097:G:T	26072097	T,T	G,G	1,1	inf,-inf	inf,inf	2.25924,0.971529	0.000229742	0.000490025
2	chr1:26342724:G:A	26342724	NA,A	NA,G	NA,1	NA,-inf	NA,inf	NA,0.265899	0.000229519	0.000491952
2	chr1:25784887:AAG:A	25784887	NA,A	NA,AAG	NA,1	NA,inf	NA,inf	NA,0.410403	0.000229501	0.000490439
2	chr1:26142984:T:G	26142984	NA,G	NA,T	NA,1	NA,-inf	NA,inf	NA,0.717492	0.000229443	0.000490605
2	chr1:26329585:T:C	26329585	NA,C	NA,T	NA,1	NA,-inf	NA,inf	NA,0.479759	0.000229423	0.000489185
2	chr1:26493656:T:C	26493656	NA,C	NA,T	NA,1	NA,inf	NA,inf	NA,0.513874	0.000229352	0.000490298
2	chr1:26730715:A:G	26730715	NA,G	NA,A	NA,1	NA,inf	NA,inf	NA,0.523547	0.000229348	0.00049091
2	chr1:25918784:C:T	25918784	NA,T	NA,C	NA,1	NA,inf	NA,inf	NA,0.528576	0.000229255	0.000488781
2	chr1:25908284:C:A	25908284	NA,A	NA,C	NA,1	NA,-inf	NA,inf	NA,0.604038	0.000229165	0.000490633
2	chr1:26160566:G:A	26160566	NA,A	NA,G	NA,1	NA,-inf	NA,inf	NA,0.317736	0.000228976	0.000491885
2	chr1:26121022:T:C	26121022	NA,C	NA,T	NA,1	NA,inf	NA,inf	NA,0.403977	0.000228372	0.000487123
2	chr1:26373557:G:A	26373557	NA,A	NA,G	NA,1	NA,inf	NA,inf	NA,0.510075	0.000228259	0.000486301
2	chr1:26459667:T:C	26459667	NA,C	NA,T	NA,1	NA,inf	NA,inf	NA,0.51012	0.000228183	0.000487792
2	chr1:26154663:T:C	26154663	NA,C	NA,T	NA,1	NA,-inf	NA,inf	NA,0.509093	0.000227471	0.000486151
2	chr1:26159252:T:C	26159252	NA,C	NA,T	NA,1	NA,-inf	NA,inf	NA,0.64846	0.000227369	0.000485306
2	chr1:26559569:G:A	26559569	NA,A	NA,G	NA,1	NA,inf	NA,inf	NA,0.502318	0.000227314	0.000485963
2	chr1:25951834:A:C	25951834	NA,C	NA,A	NA,1	NA,inf	NA,inf	NA,0.482147	0.000227114	0.000483772
2	chr1:26391889:C:T	26391889	T,T	C,C	1,1	-inf,inf	inf,inf	0.750377,1.36887	0.000227044	0.000498237
2	chr1:26537812:T:C	26537812	NA,C	NA,T	NA,1	NA,inf	NA,inf	NA,0.334722	0.000226751	0.000485461
2	chr1:25864316:C:T	25864316	NA,T	NA,C	NA,1	NA,inf	NA,inf	NA,0.521399	0.000226641	0.00048473
2	chr1:26509381:C:T	26509381	T,NA	C,NA	1,NA	-inf,NA	inf,NA	0.840864,NA	0.000226531	0.000484356
2	chr1:25883186:T:C	25883186	C,C	T,T	1,1	-inf,inf	inf,inf	1.13788,0.891518	0.000226449	0.00049672
2	chr1:26191836:T:G	26191836	NA,G	NA,T	NA,1	NA,-inf	NA,inf	NA,0.785052	0.00022644	0.000483008
2	chr1:26021431:C:G	26021431	NA,G	NA,C	NA,1	NA,-inf	NA,inf	NA,0.624134	0.000226292	0.000483202
2	chr1:26485477:T:A	26485477	NA,A	NA,T	NA,1	NA,-inf	NA,inf	NA,0.624432	0.000226113	0.000483429
2	chr1:25846977:C:T	25846977	NA,T	NA,C	NA,1	NA,-inf	NA,inf	NA,0.400188	0.000226031	0.000481805
2	chr1:26193904:C:T	26193904	NA,T	NA,C	NA,1	NA,-inf	NA,inf	NA,0.782532	0.000225805	0.000481654
2	chr1:25785129:C:T	25785129	NA,T	NA,C	NA,1	NA,inf	NA,inf	NA,0.38278	0.000225187	0.000480654
2	chr1:26244992:C:T	26244992	NA,T	NA,C	NA,1	NA,inf	NA,inf	NA,0.628036	0.000224844	0.000479168
2	chr1:26574526:G:A	26574526	NA,A	NA,G	NA,1	NA,inf	NA,inf	NA,0.434267	0.000224821	0.000476771
2	chr1:26562766:G:A	26562766	NA,A	NA,G	NA,1	NA,inf	NA,inf	NA,0.446516	0.000224782	0.000476746
2	chr1:26198215:A:G	26198215	NA,G	NA,A	NA,1	NA,inf	NA,inf	NA,0.918676	0.000224386	0.000478525
2	chr1:26452510:T:C	26452510	NA,C	NA,T	NA,1	NA,inf	NA,inf	NA,0.402704	0.000224368	0.000477319
2	chr1:26193070:AAAAAG:A	26193070	NA,A	NA,AAAAAG	NA,1	NA,-inf	NA,inf	NA,0.776461	0.000224266	0.000478368
2	chr1:26524005:C:T	26524005	NA,T	NA,C	NA,1	NA,inf	NA,inf	NA,0.497059	0.000224254	0.000479361
2	chr1:25977097:A:G	25977097	G,G	A,A	1,1	inf,inf	inf,inf	0.966628,1.40778	0.000224134	0.000480089
2	chr1:26628423:AG:A	26628423	NA,A	NA,AG	NA,1	NA,inf	NA,inf	NA,0.53772	0.000224095	0.000479808
2	chr1:26497343:CTCT:C	26497343	NA,C	NA,CTCT	NA,1	NA,inf	NA,inf	NA,0.496348	0.000224013	0.000478858
2	chr1:25875867:C:T	25875867	NA,T	NA,C	NA,1	NA,inf	NA,inf	NA,0.498268	0.000223924	0.00047745
2	chr1:25909271:G:A	25909271	NA,A	NA,G	NA,1	NA,inf	NA,inf	NA,0.461592	0.000223782	0.000478609
2	chr1:26567345:G:A	26567345	A,A	G,G	1,1	inf,-inf	inf,inf	0.115129,1.58725	0.000223743	0.000503822
2	chr1:26456467:A:T	26456467	T,NA	A,NA	1,NA	inf,NA	inf,NA	0.958951,NA	0.000223702	0.000474009
2	chr1:26352550:T:C	26352550	NA,C	NA,T	NA,1	NA,inf	NA,inf	NA,0.179413	0.000223658	0.00047668
2	chr1:25869228:A:G	25869228	NA,G	NA,A	NA,1	NA,-inf	NA,inf	NA,0.373315	0.000222883	0.000474889
2	chr1:26546063:A:G	26546063	G,G	A,A	1,1	inf,-inf	inf,inf	0.0138551,1.89106	0.00022234	0.000506332
2	chr1:26001045:C:T	26001045	NA,T	NA,C	NA,1	NA,-inf	NA,inf	NA,0.577082	0.000222239	0.000475772
2	chr1:25762123:TTTTC:T	25762123	T,NA	TTTTC,NA	1,NA	-inf,NA	inf,NA	1.20503,NA	0.000222237	0.000480695
2	chr1:26351230:C:T	26351230	T,T	C,C	1,1	inf,inf	inf,inf	0.906784,2.04482	0.000222127	0.000484425
2	chr1:26180262:A:G	26180262	NA,G	NA,A	NA,1	NA,-inf	NA,inf	NA,1.0834	0.000221984	0.000473279
2	chr1:26417560:T:C	26417560	NA,C	NA,T	NA,1	NA,inf	NA,inf	NA,0.374235	0.00022186	0.000470891
2	chr1:26303028:T:C	26303028	NA,C	NA,T	NA,1	NA,inf	NA,inf	NA,0.619236	0.00022184	0.000472783
2	chr1:26128682:G:A	26128682	NA,A	NA,G	NA,1	NA,inf	NA,inf	NA,0.384998	0.000221503	0.00047246
2	chr1:25980210:T:C	25980210	C,C	T,T	1,1	inf,inf	inf,inf	0.963082,1.38488	0.000221418	0.000474115
2	chr1:25968682:A:T	25968682	NA,T	NA,A	NA,1	NA,-inf	NA,inf	NA,0.574471	0.000221306	0.000473785
2	chr1:26353135:C:T	26353135	NA,T	NA,C	NA,1	NA,inf	NA,inf	NA,0.309674	0.000220644	0.000470711
2	chr1:26180299:A:G	26180299	NA,G	NA,A	NA,1	NA,-inf	NA,inf	NA,1.07632	0.00022051	0.000470131
2	chr1:25988134:G:A	25988134	A,A	G,G	1,1	inf,inf	inf,inf	0.96088,1.38363	0.000220403	0.000471944
2	chr1:26009672:C:T	26009672	NA,T	NA,C	NA,1	NA,-inf	NA,inf	NA,0.570341	0.000220196	0.000471384
2	chr1:26771045:G:C	26771045	NA,C	NA,G	NA,1	NA,-inf	NA,inf	NA,0.524549	0.000219951	0.000468594
2	chr1:25809365:T:C	25809365	NA,C	NA,T	NA,1	NA,-inf	NA,inf	NA,0.324226	0.000219825	0.000471012
2	chr1:26049359:G:A	26049359	NA,A	NA,G	NA,1	NA,-inf	NA,inf	NA,0.45699	0.000219688	0.000469193
2	chr1:26640259:C:T	26640259	NA,T	NA,C	NA,1	NA,inf	NA,inf	NA,0.394159	0.000219289	0.000466629
2	chr1:26191042:C:G	26191042	NA,G	NA,C	NA,1	NA,inf	NA,inf	NA,0.647829	0.000219162	0.000469305
2	chr1:25863555:G:A	25863555	NA,A	NA,G	NA,1	NA,inf	NA,inf	NA,0.37206	0.000218965	0.000466686
2	chr1:26556919:C:T	26556919	NA,T	NA,C	NA,1	NA,inf	NA,inf	NA,0.473304	0.00021896	0.000468039
2	chr1:26575185:C:T	26575185	NA,T	NA,C	NA,1	NA,-inf	NA,inf	NA,0.53726	0.000218881	0.000468449
2	chr1:26339705:A:C	26339705	C,C	A,A	1,1	inf,-inf	inf,inf	0.683653,1.0448	0.000218533	0.000484993
2	chr1:25803210:C:CT	25803210	NA,CT	NA,C	NA,1	NA,inf	NA,inf	NA,0.474071	0.000218285	0.000465532
2	chr1:25800001:G:A	25800001	NA,A	NA,G	NA,1	NA,-inf	NA,inf	NA,0.41126	0.000217113	0.000462149
2	chr1:25830894:G:A	25830894	NA,A	NA,G	NA,1	NA,-inf	NA,inf	NA,0.507781	0.000217096	0.000462452
2	chr1:26154650:A:G	26154650	NA,G	NA,A	NA,1	NA,-inf	NA,inf	NA,0.676565	0.000216925	0.000462257
2	chr1:26590316:C:T	26590316	NA,T	NA,C	NA,1	NA,inf	NA,inf	NA,0.464671	0.000216916	0.000464128
2	chr1:26631991:G:A	26631991	NA,A	NA,G	NA,1	NA,inf	NA,inf	NA,0.388891	0.000216596	0.000461537
2	chr1:26526300:A:G	26526300	G,NA	A,NA	1,NA	-inf,NA	inf,NA	0.811155,NA	0.000216451	0.000462762
2	chr1:26406748:G:A	26406748	A,A	G,G	1,1	-inf,inf	inf,inf	1.17607,0.826247	0.00021625	0.000472872
2	chr1:26064328:AG:A	26064328	NA,A	NA,AG	NA,1	NA,-inf	NA,inf	NA,0.386085	0.000215907	0.000460601
2	chr1:26082657:A:G	26082657	NA,G	NA,A	NA,1	NA,-inf	NA,inf	NA,0.345278	0.000215792	0.000460477
2	chr1:25792679:C:T	25792679	NA,T	NA,C	NA,1	NA,-inf	NA,inf	NA,0.626506	0.00021554	0.000459441
2	chr1:26335891:G:A	26335891	NA,A	NA,G	NA,1	NA,-inf	NA,inf	NA,0.292603	0.000215535	0.000460055
2	chr1:25808080:T:C	25808080	NA,C	NA,T	NA,1	NA,-inf	NA,inf	NA,0.507637	0.000215442	0.000461279
2	chr1:26609222:A:G	26609222	NA,G	NA,A	NA,1	NA,inf	NA,inf	NA,0.373581	0.000215395	0.000460345
2	chr1:26315462:T:A	26315462	NA,A	NA,T	NA,1	NA,inf	NA,inf	NA,0.237703	0.000215351	0.000459309
2	chr1:25971860:T:C	25971860	NA,C	NA,T	NA,1	NA,-inf	NA,inf	NA,0.391968	0.000215197	0.000459066
2	chr1:26199381:C:T	26199381	NA,T	NA,C	NA,1	NA,-inf	NA,inf	NA,0.442463	0.000215092	0.000458289
2	chr1:25874342:G:A	25874342	NA,A	NA,G	NA,1	NA,inf	NA,inf	NA,0.357428	0.000214817	0.000457863
2	chr1:26129117:T:C	26129117	NA,C	NA,T	NA,1	NA,inf	NA,inf	NA,0.36116	0.000214646	0.000457847
2	chr1:26640260:A:G	26640260	NA,G	NA,A	NA,1	NA,inf	NA,inf	NA,0.378773	0.000214643	0.000456773
2	chr1:26431380:T:G	26431380	NA,G	NA,T	NA,1	NA,inf	NA,inf	NA,0.462158	0.000214502	0.000458487
2	chr1:26202138:C:T	26202138	NA,T	NA,C	NA,1	NA,inf	NA,inf	NA,0.247976	0.00021424	0.000456997
2	chr1:25794177:T:C	25794177	NA,C	NA,T	NA,1	NA,-inf	NA,inf	NA,0.457711	0.000214027	0.000455612
2	chr1:26192970:C:T	26192970	NA,T	NA,C	NA,1	NA,-inf	NA,inf	NA,0.734028	0.000213975	0.000456411
2	chr1:25874971:C:T	25874971	NA,T	NA,C	NA,1	NA,inf	NA,inf	NA,0.354697	0.000213947	0.000456008
2	chr1:26747713:G:T	26747713	NA,T	NA,G	NA,1	NA,-inf	NA,inf	NA,0.506669	0.000213874	0.000456569
2	chr1:25809892:A:G	25809892	NA,G	NA,A	NA,1	NA,-inf	NA,inf	NA,0.522681	0.000213552	0.000456563
2	chr1:25790664:A:T	25790664	NA,T	NA,A	NA,1	NA,-inf	NA,inf	NA,0.375428	0.000213541	0.000454958
2	chr1:26195543:T:C	26195543	NA,C	NA,T	NA,1	NA,inf	NA,inf	NA,0.853463	0.000213518	0.000455255
2	chr1:26174302:G:A	26174302	NA,A	NA,G	NA,1	NA,-inf	NA,inf	NA,0.720217	0.000213185	0.000454697
2	chr1:26442275:C:T	26442275	T,NA	C,NA	1,NA	-inf,NA	inf,NA	0.545697,NA	0.000213175	0.000447888
2	chr1:26787242:A:G	26787242	G,NA	A,NA	1,NA	-inf,NA	inf,NA	1.08949,NA	0.00021315	0.000460675
2	chr1:26321194:T:C	26321194	NA,C	NA,T	NA,1	NA,inf	NA,inf	NA,0.113697	0.00021232	0.000453995
2	chr1:26683734:G:C	26683734	NA,C	NA,G	NA,1	NA,-inf	NA,inf	NA,0.435367	0.000212193	0.000453555
2	chr1:26456672:C:T	26456672	NA,T	NA,C	NA,1	NA,inf	NA,inf	NA,0.362129	0.000211742	0.000450528
2	chr1:25812803:C:T	25812803	NA,T	NA,C	NA,1	NA,inf	NA,inf	NA,0.29462	0.000211662	0.000452805
2	chr1:26484494:G:A	26484494	NA,A	NA,G	NA,1	NA,inf	NA,inf	NA,0.415753	0.000211427	0.000453956
2	chr1:26303521:G:C	26303521	NA,C	NA,G	NA,1	NA,inf	NA,inf	NA,0.574259	0.000210491	0.000448598
2	chr1:25868900:G:A	25868900	NA,A	NA,G	NA,1	NA,inf	NA,inf	NA,0.417238	0.000210464	0.000448972
2	chr1:26002134:C:T	26002134	NA,T	NA,C	NA,1	NA,-inf	NA,inf	NA,0.361175	0.000210441	0.000448961
2	chr1:25884492:C:T	25884492	NA,T	NA,C	NA,1	NA,-inf	NA,inf	NA,0.605521	0.000210376	0.000448302
2	chr1:26643075:T:TAATC	26643075	NA,TAATC	NA,T	NA,1	NA,inf	NA,inf	NA,0.385447	0.000210123	0.000447865
2	chr1:26376658:T:G	26376658	NA,G	NA,T	NA,1	NA,inf	NA,inf	NA,0.460795	0.000210037	0.000448895
2	chr1:25875380:C:T	25875380	NA,T	NA,C	NA,1	NA,inf	NA,inf	NA,0.335528	0.000210035	0.000447655
2	chr1:26065171:G:A	26065171	A,A	G,G	1,1	inf,-inf	inf,inf	2.96398,0.187199	0.000209866	0.000449981
2	chr1:26588306:C:T	26588306	NA,T	NA,C	NA,1	NA,inf	NA,inf	NA,0.389453	0.000209567	0.000446314
2	chr1:25870755:A:G	25870755	NA,G	NA,A	NA,1	NA,inf	NA,inf	NA,0.34034	0.000209323	0.000446143
2	chr1:26172327:G:T	26172327	NA,T	NA,G	NA,1	NA,-inf	NA,inf	NA,0.70253	0.000209113	0.000446002
2	chr1:26357817:T:C	26357817	NA,C	NA,T	NA,1	NA,inf	NA,inf	NA,0.196321	0.000209085	0.000446657
2	chr1:26064342:A:G	26064342	G,G	A,A	1,1	inf,-inf	inf,inf	2.52717,0.669269	0.000209084	0.000448255
2	chr1:26042238:C:T	26042238	NA,T	NA,C	NA,1	NA,inf	NA,inf	NA,0.350693	0.000208789	0.000444865
2	chr1:26716281:CACTT:C	26716281	NA,C	NA,CACTT	NA,1	NA,inf	NA,inf	NA,0.4592	0.000208204	0.000445014
2	chr1:25825932:C:T	25825932	NA,T	NA,C	NA,1	NA,inf	NA,inf	NA,0.253013	0.000208147	0.000444878
2	chr1:26566583:G:A	26566583	NA,A	NA,G	NA,1	NA,inf	NA,inf	NA,0.448034	0.000207945	0.000444454
2	chr1:26807601:G:A	26807601	NA,A	NA,G	NA,1	NA,inf	NA,inf	NA,0.457588	0.000207854	0.000444257
2	chr1:26765821:A:G	26765821	G,G	A,A	1,1	-inf,-inf	inf,inf	1.82433,0.0769234	0.000207618	0.000423959
2	chr1:26119815:C:T	26119815	NA,T	NA,C	NA,1	NA,inf	NA,inf	NA,0.435538	0.000207572	0.000443206
2	chr1:26197140:T:C	26197140	NA,C	NA,T	NA,1	NA,inf	NA,inf	NA,0.347379	0.000206986	0.00044045
2	chr1:26562385:G:T	26562385	NA,T	NA,G	NA,1	NA,inf	NA,inf	NA,0.432458	0.000206894	0.000442161
2	chr1:25778849:T:G	25778849	NA,G	NA,T	NA,1	NA,-inf	NA,inf	NA,0.419759	0.000206739	0.000440887
2	chr1:25807419:G:A	25807419	NA,A	NA,G	NA,1	NA,inf	NA,inf	NA,0.384093	0.000206685	0.000441722
2	chr1:25833750:T:C	25833750	NA,C	NA,T	NA,1	NA,-inf	NA,inf	NA,0.512378	0.00020665	0.000442205
2	chr1:26454233:G:A	26454233	A,A	G,G	1,1	inf,inf	inf,inf	1.189,1.3725	0.000206636	0.000455916
2	chr1:25809896:G:A	25809896	NA,A	NA,G	NA,1	NA,-inf	NA,inf	NA,0.495622	0.000206592	0.000441634
2	chr1:26479487:A:G	26479487	NA,G	NA,A	NA,1	NA,inf	NA,inf	NA,0.343781	0.00020637	0.000439129
2	chr1:26076979:G:A	26076979	A,A	G,G	1,1	inf,-inf	inf,inf	2.32588,0.665805	0.000206167	0.000440172
2	chr1:26315598:C:T	26315598	NA,T	NA,C	NA,1	NA,inf	NA,inf	NA,0.0718797	0.000206087	0.000440271
2	chr1:26089712:A:G	26089712	G,G	A,A	1,1	inf,-inf	inf,inf	2.92294,0.207969	0.000205913	0.00043951
2	chr1:26628048:G:C	26628048	NA,C	NA,G	NA,1	NA,inf	NA,inf	NA,0.352046	0.000205692	0.000438308
2	chr1:26457971:T:A	26457971	NA,A	NA,T	NA,1	NA,inf	NA,inf	NA,0.341383	0.000205687	0.000437681
2	chr1:26487158:C:T	26487158	NA,T	NA,C	NA,1	NA,inf	NA,inf	NA,0.34075	0.000205572	0.000437432
2	chr1:26450231:C:T	26450231	NA,T	NA,C	NA,1	NA,inf	NA,inf	NA,0.340857	0.000205544	0.000437378
2	chr1:26592414:T:C	26592414	NA,C	NA,T	NA,1	NA,inf	NA,inf	NA,0.336433	0.000205337	0.000438882
2	chr1:26476138:A:C	26476138	NA,C	NA,A	NA,1	NA,inf	NA,inf	NA,0.340125	0.000205325	0.000436912
2	chr1:26680694:G:A	26680694	NA,A	NA,G	NA,1	NA,-inf	NA,inf	NA,0.409683	0.000205194	0.000438495
2	chr1:26673473:A:G	26673473	NA,G	NA,A	NA,1	NA,inf	NA,inf	NA,0.4235	0.000205133	0.000436086
2	chr1:25875061:G:A	25875061	NA,A	NA,G	NA,1	NA,inf	NA,inf	NA,0.324828	0.000204923	0.000436769
2	chr1:25947947:T:G	25947947	NA,G	NA,T	NA,1	NA,inf	NA,inf	NA,0.415453	0.000204837	0.000436295
2	chr1:26060924:G:A	26060924	NA,A	NA,G	NA,1	NA,-inf	NA,inf	NA,0.806554	0.000204744	0.000435857
2	chr1:26319494:A:G	26319494	NA,G	NA,A	NA,1	NA,inf	NA,inf	NA,0.0744897	0.000204656	0.000437207
2	chr1:25860173:T:A	25860173	NA,A	NA,T	NA,1	NA,inf	NA,inf	NA,0.289323	0.000204618	0.000437833
2	chr1:26238415:C:T	26238415	NA,T	NA,C	NA,1	NA,-inf	NA,inf	NA,0.254028	0.000204544	0.000435862
2	chr1:26767166:A:G	26767166	G,G	A,A	1,1	inf,-inf	inf,inf	0.706398,1.16502	0.000204499	0.000420085
2	chr1:26192212:T:G	26192212	NA,G	NA,T	NA,1	NA,-inf	NA,inf	NA,0.235168	0.000204487	0.000436205
2	chr1:25859321:C:A	25859321	NA,A	NA,C	NA,1	NA,inf	NA,inf	NA,0.395067	0.000204236	0.000436653
2	chr1:26102853:A:C	26102853	C,C	A,A	1,1	inf,-inf	inf,inf	2.68692,0.509616	0.000203822	0.000434891
2	chr1:25828541:CAG:C	25828541	NA,C	NA,CAG	NA,1	NA,inf	NA,inf	NA,0.392376	0.000203773	0.000434646
2	chr1:26080413:A:G	26080413	NA,G	NA,A	NA,1	NA,-inf	NA,inf	NA,0.291269	0.00020338	0.000433991
2	chr1:25805027:C:T	25805027	NA,T	NA,C	NA,1	NA,-inf	NA,inf	NA,0.395152	0.000203338	0.00043342
2	chr1:26670393:A:T	26670393	NA,T	NA,A	NA,1	NA,-inf	NA,inf	NA,0.375777	0.000202945	0.000430045
2	chr1:25886737:T:C	25886737	NA,C	NA,T	NA,1	NA,inf	NA,inf	NA,0.310995	0.000202631	0.000431866
2	chr1:26330667:C:T	26330667	NA,T	NA,C	NA,1	NA,-inf	NA,inf	NA,0.394702	0.000202074	0.000430821
2	chr1:25887519:C:T	25887519	NA,T	NA,C	NA,1	NA,inf	NA,inf	NA,0.30861	0.000201973	0.000430464
2	chr1:26057525:G:A	26057525	NA,A	NA,G	NA,1	NA,inf	NA,inf	NA,0.374836	0.000201681	0.000431178
2	chr1:25930944:T:C	25930944	NA,C	NA,T	NA,1	NA,inf	NA,inf	NA,0.295046	0.000201529	0.000431191
2	chr1:26681820:G:A	26681820	NA,A	NA,G	NA,1	NA,inf	NA,inf	NA,0.424819	0.000201502	0.000430432
2	chr1:25883292:CAGG:C	25883292	NA,C	NA,CAGG	NA,1	NA,inf	NA,inf	NA,0.306892	0.000201478	0.000429414
2	chr1:25885930:G:A	25885930	NA,A	NA,G	NA,1	NA,inf	NA,inf	NA,0.306023	0.00020123	0.000428888
2	chr1:25883414:G:A	25883414	NA,A	NA,G	NA,1	NA,inf	NA,inf	NA,0.305906	0.0002012	0.000428825
2	chr1:26424945:G:A	26424945	NA,A	NA,G	NA,1	NA,inf	NA,inf	NA,0.325712	0.000201144	0.000428043
2	chr1:25884552:C:T	25884552	NA,T	NA,C	NA,1	NA,-inf	NA,inf	NA,0.562847	0.000201044	0.000429379
2	chr1:26006801:G:A	26006801	NA,A	NA,G	NA,1	NA,inf	NA,inf	NA,0.386632	0.000200845	0.000429475
2	chr1:26411735:T:C	26411735	NA,C	NA,T	NA,1	NA,-inf	NA,inf	NA,0.378969	0.000200593	0.000428942
2	chr1:26210379:G:A	26210379	NA,A	NA,G	NA,1	NA,inf	NA,inf	NA,0.238336	0.000200569	0.00042884
2	chr1:25885097:C:T	25885097	NA,T	NA,C	NA,1	NA,inf	NA,inf	NA,0.30365	0.000200568	0.000427478
2	chr1:26088308:G:A	26088308	NA,A	NA,G	NA,1	NA,-inf	NA,inf	NA,0.446623	0.000200376	0.000427478
2	chr1:26123391:A:G	26123391	NA,G	NA,A	NA,1	NA,inf	NA,inf	NA,0.30856	0.000200336	0.00042721
2	chr1:26784550:T:A	26784550	NA,A	NA,T	NA,1	NA,inf	NA,inf	NA,0.363215	0.000200282	0.000426397
2	chr1:25806567:G:C	25806567	NA,C	NA,G	NA,1	NA,-inf	NA,inf	NA,0.45081	0.000200276	0.000426959
2	chr1:26447090:C:A	26447090	NA,A	NA,C	NA,1	NA,inf	NA,inf	NA,0.408384	0.000200222	0.000427773
2	chr1:26144825:T:A	26144825	NA,A	NA,T	NA,1	NA,-inf	NA,inf	NA,0.733327	0.000200036	0.000427038
2	chr1:25803619:G:A	25803619	NA,A	NA,G	NA,1	NA,inf	NA,inf	NA,0.351242	0.000199731	0.000426492
2	chr1:26735112:C:T	26735112	NA,T	NA,C	NA,1	NA,inf	NA,inf	NA,0.438647	0.000199679	0.000426957
2	chr1:26568471:G:A	26568471	NA,A	NA,G	NA,1	NA,inf	NA,inf	NA,0.415238	0.00019966	0.000426688
2	chr1:25795996:C:T	25795996	NA,T	NA,C	NA,1	NA,-inf	NA,inf	NA,0.314708	0.000199616	0.000425328
2	chr1:26518811:G:A	26518811	NA,A	NA,G	NA,1	NA,-inf	NA,inf	NA,0.356241	0.000199304	0.000427768
2	chr1:26277900:C:A	26277900	NA,A	NA,C	NA,1	NA,inf	NA,inf	NA,0.172791	0.000199261	0.000425602
2	chr1:26441218:C:T	26441218	NA,T	NA,C	NA,1	NA,inf	NA,inf	NA,0.320282	0.000199224	0.000424049
2	chr1:25875946:C:T	25875946	NA,T	NA,C	NA,1	NA,-inf	NA,inf	NA,0.517217	0.000199102	0.00042421
2	chr1:26633079:G:A	26633079	NA,A	NA,G	NA,1	NA,inf	NA,inf	NA,0.34339	0.000198647	0.000423421
2	chr1:25925154:G:A	25925154	NA,A	NA,G	NA,1	NA,inf	NA,inf	NA,0.274721	0.000198525	0.000424444
2	chr1:26627141:G:T	26627141	NA,T	NA,G	NA,1	NA,inf	NA,inf	NA,0.342233	0.000198311	0.000422705
2	chr1:25910670:T:C	25910670	NA,C	NA,T	NA,1	NA,-inf	NA,inf	NA,0.307206	0.000198282	0.000422793
2	chr1:26711506:A:G	26711506	NA,G	NA,A	NA,1	NA,-inf	NA,inf	NA,0.38571	0.000198072	0.000424382
2	chr1:25864958:C:T	25864958	NA,T	NA,C	NA,1	NA,inf	NA,inf	NA,0.293012	0.000197944	0.000421892
2	chr1:26539879:C:T	26539879	NA,T	NA,C	NA,1	NA,inf	NA,inf	NA,0.395518	0.000197943	0.000423023
2	chr1:26629683:C:T	26629683	NA,T	NA,C	NA,1	NA,inf	NA,inf	NA,0.340711	0.000197914	0.000421861
2	chr1:26513463:G:A	26513463	A,NA	G,NA	1,NA	-inf,NA	inf,NA	0.387166,NA	0.000197837	0.000419934
2	chr1:25791644:G:A	25791644	NA,A	NA,G	NA,1	NA,inf	NA,inf	NA,0.353089	0.000197828	0.00042237
2	chr1:25942661:G:A	25942661	NA,A	NA,G	NA,1	NA,-inf	NA,inf	NA,0.310731	0.000197574	0.00042105
2	chr1:25813158:T:C	25813158	NA,C	NA,T	NA,1	NA,-inf	NA,inf	NA,0.482541	0.000197534	0.000422093
2	chr1:26601359:C:A	26601359	NA,A	NA,C	NA,1	NA,inf	NA,inf	NA,0.344869	0.000197505	0.000420698
2	chr1:26262699:C:T	26262699	NA,T	NA,C	NA,1	NA,inf	NA,inf	NA,0.189949	0.000197169	0.00042056
2	chr1:25810878:T:C	25810878	NA,C	NA,T	NA,1	NA,-inf	NA,inf	NA,0.453712	0.000197086	0.000421221
2	chr1:26639804:C:T	26639804	NA,T	NA,C	NA,1	NA,inf	NA,inf	NA,0.320507	0.000197012	0.000419824
2	chr1:25932960:T:C	25932960	NA,C	NA,T	NA,1	NA,-inf	NA,inf	NA,0.358161	0.000196906	0.000419109
2	chr1:25797448:TC:T	25797448	NA,T	NA,TC	NA,1	NA,inf	NA,inf	NA,0.251474	0.00019685	0.000420104
2	chr1:26579076:A:G	26579076	G,G	A,A	1,1	inf,inf	inf,inf	0.0588545,1.37507	0.000196801	0.000418352
2	chr1:26197197:C:T	26197197	NA,T	NA,C	NA,1	NA,inf	NA,inf	NA,0.309584	0.00019663	0.00041848
2	chr1:26319637:A:G	26319637	NA,G	NA,A	NA,1	NA,inf	NA,inf	NA,0.0961125	0.000196572	0.000419889
2	chr1:26711940:G:C	26711940	C,NA	G,NA	1,NA	-inf,NA	inf,NA	1.02986,NA	0.000196353	0.000423981
2	chr1:26519761:C:A	26519761	NA,A	NA,C	NA,1	NA,inf	NA,inf	NA,0.354203	0.000196241	0.000421074
2	chr1:26152905:G:A	26152905	A,A	G,G	1,1	inf,-inf	inf,inf	3.03767,0.0125682	0.000196172	0.00041919
2	chr1:26035728:C:T	26035728	T,NA	C,NA	1,NA	-inf,NA	inf,NA	0.424331,NA	0.000195939	0.000416409
2	chr1:25832594:G:C	25832594	NA,C	NA,G	NA,1	NA,inf	NA,inf	NA,0.361726	0.000195845	0.000417736
2	chr1:26725856:T:G	26725856	NA,G	NA,T	NA,1	NA,inf	NA,inf	NA,0.344754	0.00019555	0.000416345
2	chr1:25822810:G:A	25822810	NA,A	NA,G	NA,1	NA,inf	NA,inf	NA,0.395615	0.000195354	0.000416584
2	chr1:25769462:G:T	25769462	NA,T	NA,G	NA,1	NA,-inf	NA,inf	NA,0.412273	0.00019528	0.000415898
2	chr1:25836453:T:G	25836453	NA,G	NA,T	NA,1	NA,inf	NA,inf	NA,0.393474	0.000195245	0.00041634
2	chr1:25883335:C:T	25883335	NA,T	NA,C	NA,1	NA,inf	NA,inf	NA,0.283854	0.000195214	0.000416075
2	chr1:26192419:G:A	26192419	NA,A	NA,G	NA,1	NA,inf	NA,inf	NA,0.302407	0.000195075	0.000415188
2	chr1:26755888:C:T	26755888	NA,T	NA,C	NA,1	NA,-inf	NA,inf	NA,0.376647	0.000195053	0.00041788
2	chr1:25815862:C:G	25815862	NA,G	NA,C	NA,1	NA,inf	NA,inf	NA,0.226931	0.000194963	0.000416766
2	chr1:25858093:G:A	25858093	NA,A	NA,G	NA,1	NA,inf	NA,inf	NA,0.282796	0.000194763	0.000415134
2	chr1:26545220:A:G	26545220	NA,G	NA,A	NA,1	NA,-inf	NA,inf	NA,0.442168	0.000194715	0.000415288
2	chr1:26528812:T:A	26528812	NA,A	NA,T	NA,1	NA,inf	NA,inf	NA,0.286787	0.000194687	0.000414234
2	chr1:26216834:C:T	26216834	NA,T	NA,C	NA,1	NA,inf	NA,inf	NA,0.181159	0.0001945	0.00041487
2	chr1:26608967:G:A	26608967	NA,A	NA,G	NA,1	NA,inf	NA,inf	NA,0.329903	0.000194469	0.000414229
2	chr1:26565239:G:A	26565239	NA,A	NA,G	NA,1	NA,-inf	NA,inf	NA,0.406391	0.000194357	0.000413812
2	chr1:25919081:G:A	25919081	NA,A	NA,G	NA,1	NA,inf	NA,inf	NA,0.231774	0.000194301	0.00041447
2	chr1:26055867:G:A	26055867	NA,A	NA,G	NA,1	NA,inf	NA,inf	NA,0.364491	0.000194292	0.000415371
2	chr1:26574021:A:G	26574021	G,NA	A,NA	1,NA	inf,NA	inf,NA	0.547235,NA	0.000194063	0.000412918
2	chr1:26179832:C:T	26179832	NA,T	NA,C	NA,1	NA,-inf	NA,inf	NA,0.263785	0.000194061	0.000415724
2	chr1:25833526:T:TAATC	25833526	NA,TAATC	NA,T	NA,1	NA,inf	NA,inf	NA,0.29031	0.000194056	0.00041461
2	chr1:26284881:T:G	26284881	NA,G	NA,T	NA,1	NA,inf	NA,inf	NA,0.0582256	0.000193952	0.000414483
2	chr1:26248872:A:G	26248872	NA,G	NA,A	NA,1	NA,inf	NA,inf	NA,0.17823	0.000193938	0.000413655
2	chr1:25858664:G:A	25858664	NA,A	NA,G	NA,1	NA,inf	NA,inf	NA,0.28432	0.000193824	0.000413149
2	chr1:26315729:G:A	26315729	NA,A	NA,G	NA,1	NA,inf	NA,inf	NA,0.0324134	0.000193811	0.000414204
2	chr1:25954309:G:C	25954309	NA,C	NA,G	NA,1	NA,inf	NA,inf	NA,0.383135	0.000193679	0.000414777
2	chr1:25853619:CAAAACAAAAAA:C	25853619	C,NA	CAAAACAAAAAA,NA	1,NA	inf,NA	inf,NA	0.731612,NA	0.000193457	0.000413403
2	chr1:26084497:G:T	26084497	NA,T	NA,G	NA,1	NA,-inf	NA,inf	NA,0.438694	0.000193453	0.000412924
2	chr1:26785136:A:G	26785136	NA,G	NA,A	NA,1	NA,-inf	NA,inf	NA,0.364288	0.000193438	0.000413313
2	chr1:26578495:T:C	26578495	NA,C	NA,T	NA,1	NA,inf	NA,inf	NA,0.341038	0.000193427	0.000412649
2	chr1:26065924:G:A	26065924	NA,A	NA,G	NA,1	NA,-inf	NA,inf	NA,0.284962	0.000193364	0.000412197
2	chr1:26401558:G:A	26401558	NA,A	NA,G	NA,1	NA,-inf	NA,inf	NA,0.276997	0.000193356	0.000414102
2	chr1:26601507:G:A	26601507	NA,A	NA,G	NA,1	NA,inf	NA,inf	NA,0.329472	0.000193355	0.000411863
2	chr1:26195692:G:A	26195692	NA,A	NA,G	NA,1	NA,-inf	NA,inf	NA,0.633247	0.00019329	0.000412295
2	chr1:26677769:G:A	26677769	A,NA	G,NA	1,NA	-inf,NA	inf,NA	0.4131,NA	0.000193216	0.000415084
2	chr1:26660342:G:C	26660342	NA,C	NA,G	NA,1	NA,inf	NA,inf	NA,0.321904	0.000192988	0.00041139
2	chr1:26216769:T:C	26216769	NA,C	NA,T	NA,1	NA,inf	NA,inf	NA,0.522088	0.000192965	0.000411096
2	chr1:25875905:G:A	25875905	NA,A	NA,G	NA,1	NA,inf	NA,inf	NA,0.378984	0.000192578	0.000410595
2	chr1:25828016:C:T	25828016	NA,T	NA,C	NA,1	NA,inf	NA,inf	NA,0.346038	0.00019244	0.000410478
2	chr1:26070795:C:T	26070795	T,T	C,C	1,1	inf,-inf	inf,inf	2.9683,0.0745846	0.000192401	0.000411511
2	chr1:26317623:T:C	26317623	NA,C	NA,T	NA,1	NA,-inf	NA,inf	NA,0.601121	0.000192295	0.000409852
2	chr1:26140340:A:G	26140340	G,G	A,A	1,1	inf,-inf	inf,inf	2.33995,0.877044	0.000192086	0.000410039
2	chr1:25873976:C:T	25873976	NA,T	NA,C	NA,1	NA,inf	NA,inf	NA,0.344123	0.000192025	0.00040963
2	chr1:26819884:G:A	26819884	A,NA	G,NA	1,NA	-inf,NA	inf,NA	0.411846,NA	0.000192012	0.000412492
2	chr1:26152454:G:A	26152454	A,A	G,G	1,1	inf,-inf	inf,inf	3.00858,0.0665062	0.000191877	0.000410022
2	chr1:26545322:C:A	26545322	NA,A	NA,C	NA,1	NA,inf	NA,inf	NA,0.412493	0.000191873	0.000413104
2	chr1:25834337:TG:T	25834337	NA,T	NA,TG	NA,1	NA,inf	NA,inf	NA,0.281147	0.000191615	0.000409376
2	chr1:26399375:G:A	26399375	NA,A	NA,G	NA,1	NA,-inf	NA,inf	NA,0.269208	0.000191496	0.000410093
2	chr1:25864696:A:G	25864696	NA,G	NA,A	NA,1	NA,inf	NA,inf	NA,0.219364	0.000191281	0.000408869
2	chr1:26317909:G:A	26317909	NA,A	NA,G	NA,1	NA,-inf	NA,inf	NA,0.594741	0.000191081	0.000407265
2	chr1:26297995:C:T	26297995	NA,T	NA,C	NA,1	NA,-inf	NA,inf	NA,0.595166	0.000191064	0.000407212
2	chr1:26471689:G:C	26471689	NA,C	NA,G	NA,1	NA,inf	NA,inf	NA,0.255553	0.000191047	0.000407048
2	chr1:26538994:C:G	26538994	NA,G	NA,C	NA,1	NA,inf	NA,inf	NA,0.362991	0.000190952	0.000411313
2	chr1:25998216:T:G	25998216	NA,G	NA,T	NA,1	NA,-inf	NA,inf	NA,0.453514	0.000190762	0.000408014
2	chr1:26537926:C:T	26537926	NA,T	NA,C	NA,1	NA,inf	NA,inf	NA,0.361453	0.000190684	0.000410715
2	chr1:26130250:G:A	26130250	NA,A	NA,G	NA,1	NA,-inf	NA,inf	NA,0.356042	0.000190637	0.000406756
2	chr1:26266587:T:G	26266587	NA,G	NA,T	NA,1	NA,-inf	NA,inf	NA,0.15064	0.000190624	0.000407046
2	chr1:25892796:C:T	25892796	NA,T	NA,C	NA,1	NA,-inf	NA,inf	NA,0.215023	0.000190452	0.000407551
2	chr1:25932517:C:T	25932517	T,NA	C,NA	1,NA	inf,NA	inf,NA	0.0426411,NA	0.000190093	0.000413406
2	chr1:25801274:G:T	25801274	NA,T	NA,G	NA,1	NA,-inf	NA,inf	NA,0.368844	0.000190068	0.000404721
2	chr1:26296891:C:T	26296891	NA,T	NA,C	NA,1	NA,-inf	NA,inf	NA,0.153072	0.000189749	0.000404481
2	chr1:26437956:G:A	26437956	NA,A	NA,G	NA,1	NA,inf	NA,inf	NA,0.246755	0.000189614	0.000404073
2	chr1:26531621:G:T	26531621	NA,T	NA,G	NA,1	NA,inf	NA,inf	NA,0.26991	0.000189599	0.000403547
2	chr1:25846894:C:T	25846894	NA,T	NA,C	NA,1	NA,inf	NA,inf	NA,0.335052	0.000189562	0.000404333
2	chr1:25781384:A:AG	25781384	NA,AG	NA,A	NA,1	NA,inf	NA,inf	NA,0.313285	0.000189473	0.000404668
2	chr1:25951231:A:G	25951231	NA,G	NA,A	NA,1	NA,inf	NA,inf	NA,0.324669	0.000189456	0.000404773
2	chr1:26513638:C:T	26513638	NA,T	NA,C	NA,1	NA,inf	NA,inf	NA,0.271011	0.000189415	0.000403182
2	chr1:26600362:C:T	26600362	NA,T	NA,C	NA,1	NA,inf	NA,inf	NA,0.312873	0.000189383	0.000403418
2	chr1:25844167:C:T	25844167	NA,T	NA,C	NA,1	NA,-inf	NA,inf	NA,0.302353	0.000189317	0.000404405
2	chr1:26152356:TTAA:T	26152356	T,T	TTAA,TTAA	1,1	inf,-inf	inf,inf	3.04537,0.0170245	0.00018916	0.000404506
2	chr1:26072252:G:A	26072252	NA,A	NA,G	NA,1	NA,-inf	NA,inf	NA,0.397081	0.000189159	0.000403452
2	chr1:26734515:G:A	26734515	NA,A	NA,G	NA,1	NA,inf	NA,inf	NA,0.358599	0.000189156	0.000402278
2	chr1:25915587:G:A	25915587	NA,A	NA,G	NA,1	NA,inf	NA,inf	NA,0.374884	0.000189075	0.000403132
2	chr1:26544239:C:G	26544239	G,G	C,C	1,1	-inf,-inf	inf,inf	0.0503456,1.77151	0.000189056	0.00043003
2	chr1:26201393:G:A	26201393	A,A	G,G	1,1	inf,inf	inf,inf	2.11727,0.742236	0.000189054	0.000414426
2	chr1:25860170:A:C	25860170	NA,C	NA,A	NA,1	NA,-inf	NA,inf	NA,0.301251	0.000189042	0.000403824
2	chr1:26374817:G:A	26374817	NA,A	NA,G	NA,1	NA,inf	NA,inf	NA,0.229364	0.000189011	0.000403373
2	chr1:26610070:G:A	26610070	NA,A	NA,G	NA,1	NA,inf	NA,inf	NA,0.307143	0.000188941	0.000402486
2	chr1:26239551:CATGTTGGTCAGGCTGGTCTCGAACTCCTGACCTCAGTTGATCTGCCCGCCTTGGCCTCCCAAA:C	26239551	NA,C	NA,CATGTTGGTCAGGCTGGTCTCGAACTCCTGACCTCAGTTGATCTGCCCGCCTTGGCCTCCCAAA	NA,1	NA,inf	NA,inf	NA,0.0389237	0.000188922	0.000403713
2	chr1:26401927:C:T	26401927	NA,T	NA,C	NA,1	NA,-inf	NA,inf	NA,0.452597	0.000188631	0.000402412
2	chr1:26418104:G:A	26418104	NA,A	NA,G	NA,1	NA,-inf	NA,inf	NA,0.328864	0.000188498	0.000402988
2	chr1:25943239:G:A	25943239	NA,A	NA,G	NA,1	NA,-inf	NA,inf	NA,0.274754	0.000188311	0.000401337
2	chr1:26092691:C:T	26092691	T,NA	C,NA	1,NA	-inf,NA	inf,NA	0.412743,NA	0.00018822	0.000402299
2	chr1:26513689:T:A	26513689	NA,A	NA,T	NA,1	NA,inf	NA,inf	NA,0.264008	0.000188004	0.000400173
2	chr1:26177528:C:T	26177528	NA,T	NA,C	NA,1	NA,-inf	NA,inf	NA,0.163296	0.000187888	0.000400245
2	chr1:26194946:G:A	26194946	NA,A	NA,G	NA,1	NA,inf	NA,inf	NA,0.27383	0.000187771	0.000399684
2	chr1:26341766:G:A	26341766	A,NA	G,NA	1,NA	inf,NA	inf,NA	0.0157825,NA	0.000187443	0.000398761
2	chr1:26181802:G:A	26181802	NA,A	NA,G	NA,1	NA,-inf	NA,inf	NA,0.478148	0.000187295	0.000399089
2	chr1:25819486:AG:A	25819486	NA,A	NA,AG	NA,1	NA,inf	NA,inf	NA,0.198016	0.000187259	0.000400196
2	chr1:25794803:G:A	25794803	NA,A	NA,G	NA,1	NA,-inf	NA,inf	NA,0.330042	0.000187235	0.000398716
2	chr1:25927062:A:G	25927062	NA,G	NA,A	NA,1	NA,inf	NA,inf	NA,0.256991	0.000186928	0.000399859
2	chr1:26025988:T:C	26025988	C,NA	T,NA	1,NA	inf,NA	inf,NA	0.131608,NA	0.000186406	0.000396997
2	chr1:26356836:G:A	26356836	NA,A	NA,G	NA,1	NA,-inf	NA,inf	NA,0.585796	0.000186236	0.000397136
2	chr1:26605859:C:T	26605859	NA,T	NA,C	NA,1	NA,inf	NA,inf	NA,0.297875	0.000185796	0.000395775
2	chr1:25871351:G:A	25871351	NA,A	NA,G	NA,1	NA,inf	NA,inf	NA,0.166053	0.000185758	0.000397063
2	chr1:26656804:T:C	26656804	NA,C	NA,T	NA,1	NA,inf	NA,inf	NA,0.291497	0.000185635	0.000395707
2	chr1:25798079:T:A	25798079	NA,A	NA,T	NA,1	NA,inf	NA,inf	NA,0.374172	0.000185457	0.000395227
2	chr1:26170000:G:A	26170000	NA,A	NA,G	NA,1	NA,inf	NA,inf	NA,0.193766	0.000185421	0.000395564
2	chr1:26074912:C:T	26074912	T,T	C,C	1,1	inf,-inf	inf,inf	2.40451,0.685804	0.000185283	0.000395036
2	chr1:25943639:C:T	25943639	NA,T	NA,C	NA,1	NA,inf	NA,inf	NA,0.352589	0.000185214	0.000394813
2	chr1:25830702:C:T	25830702	NA,T	NA,C	NA,1	NA,inf	NA,inf	NA,0.229023	0.000185158	0.000395908
2	chr1:26389645:C:T	26389645	T,T	C,C	1,1	inf,inf	inf,inf	0.649346,1.1901	0.00018511	0.000395467
2	chr1:25826344:C:T	25826344	NA,T	NA,C	NA,1	NA,inf	NA,inf	NA,0.190968	0.000185079	0.000395541
2	chr1:25828321:G:A	25828321	NA,A	NA,G	NA,1	NA,inf	NA,inf	NA,0.223852	0.000185064	0.00039526
2	chr1:26657946:G:A	26657946	NA,A	NA,G	NA,1	NA,inf	NA,inf	NA,0.288029	0.000184827	0.000393984
2	chr1:26784307:C:T	26784307	NA,T	NA,C	NA,1	NA,-inf	NA,inf	NA,0.379527	0.000184747	0.000394245
2	chr1:26191176:T:C	26191176	C,C	T,T	1,1	inf,inf	inf,inf	3.38815,0.317842	0.000184708	0.000400637
2	chr1:25817761:G:T	25817761	NA,T	NA,G	NA,1	NA,inf	NA,inf	NA,0.189042	0.000184691	0.000394681
2	chr1:25959513:T:C	25959513	NA,C	NA,T	NA,1	NA,-inf	NA,inf	NA,0.254073	0.000184662	0.000395084
2	chr1:26343255:C:A	26343255	NA,A	NA,C	NA,1	NA,-inf	NA,inf	NA,0.20874	0.000184634	0.000393657
2	chr1:25853671:G:T	25853671	NA,T	NA,G	NA,1	NA,inf	NA,inf	NA,0.321494	0.000184624	0.000393938
2	chr1:26795907:G:A	26795907	NA,A	NA,G	NA,1	NA,inf	NA,inf	NA,0.332867	0.000184514	0.000393196
2	chr1:25937080:C:T	25937080	NA,T	NA,C	NA,1	NA,-inf	NA,inf	NA,0.255253	0.000184397	0.000394013
2	chr1:25794800:T:C	25794800	NA,C	NA,T	NA,1	NA,-inf	NA,inf	NA,0.316451	0.000184363	0.000392613
2	chr1:25791493:AG:A	25791493	NA,A	NA,AG	NA,1	NA,-inf	NA,inf	NA,0.253699	0.000184294	0.000392701
2	chr1:25794801:G:C	25794801	NA,C	NA,G	NA,1	NA,-inf	NA,inf	NA,0.31567	0.000184135	0.000392134
2	chr1:26740926:G:A	26740926	NA,A	NA,G	NA,1	NA,-inf	NA,inf	NA,0.293447	0.000183963	0.000390812
2	chr1:25843023:A:G	25843023	NA,G	NA,A	NA,1	NA,inf	NA,inf	NA,0.342532	0.00018389	0.000392133
2	chr1:26059614:C:T	26059614	NA,T	NA,C	NA,1	NA,inf	NA,inf	NA,0.298718	0.000183881	0.000391774
2	chr1:25872187:C:A	25872187	NA,A	NA,C	NA,1	NA,inf	NA,inf	NA,0.341357	0.000183878	0.000392121
2	chr1:25819533:G:A	25819533	NA,A	NA,G	NA,1	NA,inf	NA,inf	NA,0.185108	0.000183706	0.000392565
2	chr1:26315616:TC:T	26315616	NA,T	NA,TC	NA,1	NA,-inf	NA,inf	NA,0.504823	0.000183677	0.000390828
2	chr1:26545367:AG:A	26545367	NA,A	NA,AG	NA,1	NA,inf	NA,inf	NA,0.317317	0.000183627	0.000395184
2	chr1:26162958:G:A	26162958	A,NA	G,NA	1,NA	inf,NA	inf,NA	1.02,NA	0.00018359	0.000392569
2	chr1:25872191:G:A	25872191	NA,A	NA,G	NA,1	NA,inf	NA,inf	NA,0.339325	0.000183455	0.000391218
2	chr1:26161504:C:A	26161504	A,NA	C,NA	1,NA	inf,NA	inf,NA	1.01893,NA	0.000183362	0.00039208
2	chr1:26079143:A:T	26079143	T,T	A,A	1,1	inf,-inf	inf,inf	2.94554,0.122347	0.000182712	0.000390789
2	chr1:26121004:T:C	26121004	NA,C	NA,T	NA,1	NA,-inf	NA,inf	NA,0.319486	0.000182528	0.000389437
2	chr1:25830087:T:C	25830087	NA,C	NA,T	NA,1	NA,inf	NA,inf	NA,0.212867	0.000182458	0.000389673
2	chr1:26606686:T:C	26606686	NA,C	NA,T	NA,1	NA,inf	NA,inf	NA,0.282197	0.000182413	0.000388585
2	chr1:26720808:G:A	26720808	NA,A	NA,G	NA,1	NA,-inf	NA,inf	NA,0.285089	0.000182239	0.000389358
2	chr1:26580062:A:G	26580062	NA,G	NA,A	NA,1	NA,-inf	NA,inf	NA,0.386787	0.000182188	0.00038907
2	chr1:26321837:G:A	26321837	NA,A	NA,G	NA,1	NA,-inf	NA,inf	NA,0.138169	0.000182075	0.00038884
2	chr1:25912745:C:T	25912745	NA,T	NA,C	NA,1	NA,inf	NA,inf	NA,0.217915	0.000182009	0.00038887
2	chr1:26069258:G:A	26069258	NA,A	NA,G	NA,1	NA,inf	NA,inf	NA,0.0543229	0.000181936	0.000388735
2	chr1:26309156:G:A	26309156	A,NA	G,NA	1,NA	inf,NA	inf,NA	0.737123,NA	0.000181726	0.000383484
2	chr1:26586766:C:T	26586766	NA,T	NA,C	NA,1	NA,inf	NA,inf	NA,0.232623	0.000181692	0.000388809
2	chr1:26308138:T:C	26308138	NA,C	NA,T	NA,1	NA,-inf	NA,inf	NA,0.5454	0.000181626	0.000387112
2	chr1:25856442:G:A	25856442	NA,A	NA,G	NA,1	NA,inf	NA,inf	NA,0.177466	0.000181533	0.000387927
2	chr1:26332512:G:T	26332512	NA,T	NA,G	NA,1	NA,-inf	NA,inf	NA,0.115367	0.000181491	0.000388336
2	chr1:26113071:T:C	26113071	NA,C	NA,T	NA,1	NA,-inf	NA,inf	NA,0.235652	0.000181397	0.00038692
2	chr1:26363706:C:T	26363706	NA,T	NA,C	NA,1	NA,inf	NA,inf	NA,0.366284	0.000181393	0.000387242
2	chr1:26083360:G:A	26083360	NA,A	NA,G	NA,1	NA,inf	NA,inf	NA,0.390364	0.000181375	0.000387411
2	chr1:26377395:G:C	26377395	NA,C	NA,G	NA,1	NA,-inf	NA,inf	NA,0.671918	0.000181369	0.000387138
2	chr1:26175975:T:C	26175975	NA,C	NA,T	NA,1	NA,-inf	NA,inf	NA,0.446494	0.000181252	0.000386237
2	chr1:26640009:G:C	26640009	NA,C	NA,G	NA,1	NA,inf	NA,inf	NA,0.255995	0.000181233	0.000386449
2	chr1:25930084:T:C	25930084	NA,C	NA,T	NA,1	NA,inf	NA,inf	NA,0.299457	0.000180974	0.000386173
2	chr1:25859368:G:A	25859368	NA,A	NA,G	NA,1	NA,inf	NA,inf	NA,0.293468	0.00018094	0.000385744
2	chr1:26237621:T:C	26237621	NA,C	NA,T	NA,1	NA,-inf	NA,inf	NA,0.189569	0.000180822	0.000385546
2	chr1:26340765:A:G	26340765	NA,G	NA,A	NA,1	NA,inf	NA,inf	NA,0.0569566	0.000180795	0.000386341
2	chr1:26266548:G:A	26266548	NA,A	NA,G	NA,1	NA,-inf	NA,inf	NA,0.121706	0.000180765	0.000385322
2	chr1:26312510:T:C	26312510	NA,C	NA,T	NA,1	NA,inf	NA,inf	NA,0.147206	0.000180678	0.000385827
2	chr1:25930205:A:C	25930205	NA,C	NA,A	NA,1	NA,-inf	NA,inf	NA,0.411144	0.000180654	0.000386268
2	chr1:26339692:T:C	26339692	C,C	T,T	1,1	inf,-inf	inf,inf	0.705236,0.925377	0.000180575	0.000400636
2	chr1:25931969:T:C	25931969	NA,C	NA,T	NA,1	NA,inf	NA,inf	NA,0.312832	0.000180542	0.000384653
2	chr1:26073702:C:T	26073702	NA,T	NA,C	NA,1	NA,-inf	NA,inf	NA,0.355078	0.000180452	0.000384876
2	chr1:26791807:C:A	26791807	NA,A	NA,C	NA,1	NA,-inf	NA,inf	NA,0.305452	0.000180389	0.000385353
2	chr1:26475902:G:A	26475902	NA,A	NA,G	NA,1	NA,inf	NA,inf	NA,0.365034	0.000180162	0.000385385
2	chr1:26750092:G:A	26750092	NA,A	NA,G	NA,1	NA,inf	NA,inf	NA,0.278042	0.000180135	0.000383674
2	chr1:25990686:G:A	25990686	A,NA	G,NA	1,NA	-inf,NA	inf,NA	0.951955,NA	0.000180065	0.00038425
2	chr1:26069574:A:G	26069574	G,G	A,A	1,1	inf,-inf	inf,inf	2.26069,0.852454	0.000180028	0.000383898
2	chr1:26212565:T:C	26212565	NA,C	NA,T	NA,1	NA,inf	NA,inf	NA,0.044539	0.000179933	0.000384062
2	chr1:26256746:G:A	26256746	NA,A	NA,G	NA,1	NA,-inf	NA,inf	NA,0.0864565	0.000179884	0.000383839
2	chr1:26396591:C:T	26396591	NA,T	NA,C	NA,1	NA,inf	NA,inf	NA,0.191192	0.000179847	0.00038297
2	chr1:26806718:T:C	26806718	NA,C	NA,T	NA,1	NA,inf	NA,inf	NA,0.277319	0.000179811	0.000382969
2	chr1:26351546:G:A	26351546	A,NA	G,NA	1,NA	inf,NA	inf,NA	0.00678137,NA	0.000179569	0.000382078
2	chr1:26075532:A:G	26075532	G,G	A,A	1,1	inf,-inf	inf,inf	2.31524,0.708251	0.000179377	0.000381685
2	chr1:25826364:C:T	25826364	NA,T	NA,C	NA,1	NA,inf	NA,inf	NA,0.319557	0.000179219	0.000382171
2	chr1:26103780:A:G	26103780	NA,G	NA,A	NA,1	NA,-inf	NA,inf	NA,0.226046	0.000179208	0.000382269
2	chr1:26127189:C:G	26127189	NA,G	NA,C	NA,1	NA,-inf	NA,inf	NA,0.18575	0.000178839	0.000381294
2	chr1:26001520:G:A	26001520	A,NA	G,NA	1,NA	inf,NA	inf,NA	0.74173,NA	0.000178791	0.000387312
2	chr1:25797635:A:G	25797635	NA,G	NA,A	NA,1	NA,inf	NA,inf	NA,0.269866	0.000178746	0.000381547
2	chr1:26130426:G:A	26130426	NA,A	NA,G	NA,1	NA,inf	NA,inf	NA,0.429267	0.000178718	0.000381361
2	chr1:25796092:C:T	25796092	NA,T	NA,C	NA,1	NA,-inf	NA,inf	NA,0.31836	0.000178616	0.000380404
2	chr1:26002658:T:C	26002658	C,NA	T,NA	1,NA	-inf,NA	inf,NA	0.942561,NA	0.000178578	0.00038107
2	chr1:25891774:A:G	25891774	G,NA	A,NA	1,NA	-inf,NA	inf,NA	0.971723,NA	0.000178565	0.000380434
2	chr1:26564359:C:T	26564359	T,T	C,C	1,1	inf,-inf	inf,inf	0.105978,1.45954	0.000178483	0.000400886
2	chr1:26625273:T:C	26625273	NA,C	NA,T	NA,1	NA,inf	NA,inf	NA,0.277995	0.000178436	0.00038013
2	chr1:26592506:T:C	26592506	NA,C	NA,T	NA,1	NA,-inf	NA,inf	NA,0.308332	0.000178293	0.000379712
2	chr1:26132052:C:G	26132052	NA,G	NA,C	NA,1	NA,inf	NA,inf	NA,0.426597	0.000178241	0.00038034
2	chr1:25810159:A:G	25810159	NA,G	NA,A	NA,1	NA,inf	NA,inf	NA,0.165716	0.000178158	0.000380662
2	chr1:25939998:T:C	25939998	NA,C	NA,T	NA,1	NA,inf	NA,inf	NA,0.317405	0.000178109	0.000379671
2	chr1:25854833:C:T	25854833	NA,T	NA,C	NA,1	NA,inf	NA,inf	NA,0.162049	0.000177988	0.000380312
2	chr1:25792456:C:T	25792456	NA,T	NA,C	NA,1	NA,-inf	NA,inf	NA,0.476152	0.000177986	0.000379836
2	chr1:25847929:A:G	25847929	NA,G	NA,A	NA,1	NA,inf	NA,inf	NA,0.193246	0.00017798	0.000380074
2	chr1:25833170:T:C	25833170	NA,C	NA,T	NA,1	NA,inf	NA,inf	NA,0.223419	0.000177689	0.000378936
2	chr1:25983748:A:G	25983748	NA,G	NA,A	NA,1	NA,-inf	NA,inf	NA,0.311817	0.000177626	0.000378967
2	chr1:25936160:T:G	25936160	NA,G	NA,T	NA,1	NA,inf	NA,inf	NA,0.351646	0.000177615	0.000379567
2	chr1:26122742:C:T	26122742	T,NA	C,NA	1,NA	-inf,NA	inf,NA	0.386013,NA	0.000177498	0.000378901
2	chr1:25946906:C:T	25946906	NA,T	NA,C	NA,1	NA,inf	NA,inf	NA,0.298034	0.000177408	0.000377966
2	chr1:25913024:C:T	25913024	NA,T	NA,C	NA,1	NA,inf	NA,inf	NA,0.311184	0.000177406	0.000378289
2	chr1:26742568:C:G	26742568	NA,G	NA,C	NA,1	NA,-inf	NA,inf	NA,0.341342	0.000177392	0.000378003
2	chr1:26524866:C:A	26524866	NA,A	NA,C	NA,1	NA,inf	NA,inf	NA,0.223582	0.000177295	0.000377516
2	chr1:26378326:T:A	26378326	NA,A	NA,T	NA,1	NA,-inf	NA,inf	NA,0.643674	0.000177161	0.000378134
2	chr1:26094932:G:A	26094932	NA,A	NA,G	NA,1	NA,-inf	NA,inf	NA,0.213081	0.000176966	0.000377466
2	chr1:26087454:T:G	26087454	NA,G	NA,T	NA,1	NA,inf	NA,inf	NA,0.366138	0.000176945	0.000377906
2	chr1:25846255:C:T	25846255	NA,T	NA,C	NA,1	NA,inf	NA,inf	NA,0.201266	0.000176905	0.000377455
2	chr1:25811351:T:A	25811351	NA,A	NA,T	NA,1	NA,inf	NA,inf	NA,0.158898	0.000176897	0.000377971
2	chr1:26148766:G:A	26148766	A,A	G,G	1,1	inf,-inf	inf,inf	2.02743,1.22065	0.000176675	0.000377218
2	chr1:26076130:A:G	26076130	G,G	A,A	1,1	inf,-inf	inf,inf	2.31061,0.699927	0.000176645	0.000375859
2	chr1:26719678:C:T	26719678	T,NA	C,NA	1,NA	-inf,NA	inf,NA	0.362056,NA	0.000176555	0.000378953
2	chr1:25921111:G:A	25921111	NA,A	NA,G	NA,1	NA,inf	NA,inf	NA,0.192621	0.000176468	0.000377031
2	chr1:26406406:A:T	26406406	NA,T	NA,A	NA,1	NA,-inf	NA,inf	NA,0.275166	0.000176239	0.000376598
2	chr1:26603625:C:G	26603625	NA,G	NA,C	NA,1	NA,inf	NA,inf	NA,0.210234	0.000176163	0.0003768
2	chr1:26660252:T:C	26660252	NA,C	NA,T	NA,1	NA,inf	NA,inf	NA,0.293306	0.000176135	0.000376455
2	chr1:26387670:C:T	26387670	NA,T	NA,C	NA,1	NA,-inf	NA,inf	NA,0.646684	0.00017603	0.000375765
2	chr1:25888917:C:T	25888917	NA,T	NA,C	NA,1	NA,inf	NA,inf	NA,0.298473	0.000176015	0.000375289
2	chr1:26647848:C:A	26647848	NA,A	NA,C	NA,1	NA,-inf	NA,inf	NA,0.22321	0.000175894	0.000373696
2	chr1:26602033:C:T	26602033	NA,T	NA,C	NA,1	NA,inf	NA,inf	NA,0.20763	0.000175788	0.00037598
2	chr1:25894138:C:T	25894138	NA,T	NA,C	NA,1	NA,inf	NA,inf	NA,0.301653	0.000175786	0.000374835
2	chr1:26083561:G:A	26083561	A,NA	G,NA	1,NA	inf,NA	inf,NA	0.887912,NA	0.00017567	0.00037357
2	chr1:26547768:C:A	26547768	NA,A	NA,C	NA,1	NA,inf	NA,inf	NA,0.399271	0.000175575	0.00037633
2	chr1:25881165:C:T	25881165	NA,T	NA,C	NA,1	NA,inf	NA,inf	NA,0.297392	0.000175559	0.000374314
2	chr1:26095278:G:T	26095278	NA,T	NA,G	NA,1	NA,inf	NA,inf	NA,0.256364	0.000175519	0.000374092
2	chr1:26052414:G:A	26052414	NA,A	NA,G	NA,1	NA,inf	NA,inf	NA,0.265681	0.000175284	0.000374316
2	chr1:26245738:C:T	26245738	NA,T	NA,C	NA,1	NA,-inf	NA,inf	NA,0.00682352	0.000175156	0.000374159
2	chr1:25782365:G:A	25782365	NA,A	NA,G	NA,1	NA,-inf	NA,inf	NA,0.361693	0.000175123	0.000373793
2	chr1:26319623:G:A	26319623	NA,A	NA,G	NA,1	NA,-inf	NA,inf	NA,0.0111287	0.000175058	0.000373993
2	chr1:26668271:A:G	26668271	G,G	A,A	1,1	-inf,inf	inf,inf	1.44426,0.200552	0.000175001	0.000278999
2	chr1:26313901:C:T	26313901	NA,T	NA,C	NA,1	NA,inf	NA,inf	NA,0.378324	0.000174938	0.000372902
2	chr1:26009731:G:C	26009731	C,NA	G,NA	1,NA	inf,NA	inf,NA	0.0818054,NA	0.000174874	0.000379187
2	chr1:26140998:G:C	26140998	NA,C	NA,G	NA,1	NA,-inf	NA,inf	NA,0.298932	0.000174872	0.000373255
2	chr1:25815129:C:T	25815129	NA,T	NA,C	NA,1	NA,inf	NA,inf	NA,0.249014	0.000174847	0.000373455
2	chr1:26580453:T:A	26580453	NA,A	NA,T	NA,1	NA,inf	NA,inf	NA,0.197398	0.000174792	0.000372215
2	chr1:25789053:C:T	25789053	T,T	C,C	1,1	inf,-inf	inf,inf	1.56568,0.542374	0.000174774	0.000373891
2	chr1:25944711:T:C	25944711	NA,C	NA,T	NA,1	NA,inf	NA,inf	NA,0.33297	0.000174716	0.000373362
2	chr1:25841109:G:A	25841109	NA,A	NA,G	NA,1	NA,inf	NA,inf	NA,0.190557	0.000174654	0.000372647
2	chr1:25890855:C:T	25890855	NA,T	NA,C	NA,1	NA,inf	NA,inf	NA,0.290187	0.00017458	0.000372228
2	chr1:25888377:C:T	25888377	NA,T	NA,C	NA,1	NA,-inf	NA,inf	NA,0.157084	0.000174348	0.000372189
2	chr1:26115305:T:G	26115305	NA,G	NA,T	NA,1	NA,inf	NA,inf	NA,0.264337	0.00017429	0.000371559
2	chr1:26794135:C:T	26794135	NA,T	NA,C	NA,1	NA,-inf	NA,inf	NA,0.246487	0.000174218	0.000372143
2	chr1:25991207:C:T	25991207	T,T	C,C	1,1	inf,inf	inf,inf	0.8179,1.33255	0.000174059	0.000372646
2	chr1:26615772:G:A	26615772	NA,A	NA,G	NA,1	NA,-inf	NA,inf	NA,0.325472	0.000173879	0.000370506
2	chr1:26579777:G:T	26579777	NA,T	NA,G	NA,1	NA,inf	NA,inf	NA,0.223054	0.000173858	0.000372998
2	chr1:26584193:C:T	26584193	NA,T	NA,C	NA,1	NA,inf	NA,inf	NA,0.264557	0.000173855	0.000370684
2	chr1:25877860:G:C	25877860	NA,C	NA,G	NA,1	NA,inf	NA,inf	NA,0.290354	0.000173779	0.000370571
2	chr1:25782955:G:A	25782955	NA,A	NA,G	NA,1	NA,inf	NA,inf	NA,0.244585	0.000173771	0.000371022
2	chr1:25886103:G:A	25886103	NA,A	NA,G	NA,1	NA,inf	NA,inf	NA,0.169357	0.000173742	0.000371355
2	chr1:25890706:C:T	25890706	NA,T	NA,C	NA,1	NA,inf	NA,inf	NA,0.286271	0.000173714	0.000370391
2	chr1:25816498:C:T	25816498	NA,T	NA,C	NA,1	NA,-inf	NA,inf	NA,0.341628	0.000173642	0.000370901
2	chr1:26618796:G:GTGAA	26618796	NA,GTGAA	NA,G	NA,1	NA,inf	NA,inf	NA,0.264141	0.000173639	0.000370124
2	chr1:25832097:A:G	25832097	NA,G	NA,A	NA,1	NA,inf	NA,inf	NA,0.148873	0.000173589	0.000370808
2	chr1:26211736:G:A	26211736	A,NA	G,NA	1,NA	inf,NA	inf,NA	0.67015,NA	0.000173557	0.000366389
2	chr1:26455393:C:T	26455393	NA,T	NA,C	NA,1	NA,inf	NA,inf	NA,0.176872	0.000173555	0.000369875
2	chr1:25840177:G:A	25840177	NA,A	NA,G	NA,1	NA,inf	NA,inf	NA,0.185027	0.000173544	0.000370275
2	chr1:25761856:C:T	25761856	NA,T	NA,C	NA,1	NA,-inf	NA,inf	NA,0.216151	0.000173429	0.000369684
2	chr1:26258566:A:G	26258566	NA,G	NA,A	NA,1	NA,-inf	NA,inf	NA,0.01338	0.000173334	0.000370243
2	chr1:26420979:T:C	26420979	NA,C	NA,T	NA,1	NA,-inf	NA,inf	NA,0.238035	0.000173327	0.000368866
2	chr1:26013122:G:A	26013122	NA,A	NA,G	NA,1	NA,inf	NA,inf	NA,0.204562	0.00017321	0.000369154
2	chr1:26275404:C:CTG	26275404	NA,CTG	NA,C	NA,1	NA,-inf	NA,inf	NA,0.013798	0.000173208	0.000369976
2	chr1:26598045:T:C	26598045	NA,C	NA,T	NA,1	NA,inf	NA,inf	NA,0.213355	0.000173174	0.000369775
2	chr1:26053321:C:T	26053321	NA,T	NA,C	NA,1	NA,inf	NA,inf	NA,0.25403	0.000173102	0.000369632
2	chr1:25957923:C:T	25957923	NA,T	NA,C	NA,1	NA,inf	NA,inf	NA,0.275675	0.000173079	0.000368758
2	chr1:25885128:T:C	25885128	NA,C	NA,T	NA,1	NA,inf	NA,inf	NA,0.282889	0.000172852	0.000368568
2	chr1:26526743:C:T	26526743	NA,T	NA,C	NA,1	NA,-inf	NA,inf	NA,0.356745	0.000172736	0.000368569
2	chr1:26683055:T:C	26683055	NA,C	NA,T	NA,1	NA,-inf	NA,inf	NA,0.344044	0.000172715	0.00036706
2	chr1:25876853:A:G	25876853	NA,G	NA,A	NA,1	NA,inf	NA,inf	NA,0.280252	0.000172674	0.000368169
2	chr1:26193933:A:C	26193933	NA,C	NA,A	NA,1	NA,-inf	NA,inf	NA,0.41545	0.00017254	0.000367105
2	chr1:26247150:T:C	26247150	NA,C	NA,T	NA,1	NA,-inf	NA,inf	NA,0.0171977	0.000172304	0.000368036
2	chr1:26147959:A:C	26147959	NA,C	NA,A	NA,1	NA,-inf	NA,inf	NA,0.24034	0.000172304	0.000367483
2	chr1:26001057:T:C	26001057	NA,C	NA,T	NA,1	NA,-inf	NA,inf	NA,0.139514	0.000172267	0.00036726
2	chr1:26060596:A:T	26060596	NA,T	NA,A	NA,1	NA,-inf	NA,inf	NA,0.263929	0.000172118	0.000366311
2	chr1:26156806:G:A	26156806	NA,A	NA,G	NA,1	NA,inf	NA,inf	NA,0.0996585	0.000172118	0.0003667
2	chr1:26053558:T:C	26053558	NA,C	NA,T	NA,1	NA,inf	NA,inf	NA,0.201649	0.000172049	0.000366655
2	chr1:26257377:A:C	26257377	NA,C	NA,A	NA,1	NA,-inf	NA,inf	NA,0.00981135	0.000172018	0.00036742
2	chr1:25930282:G:A	25930282	NA,A	NA,G	NA,1	NA,inf	NA,inf	NA,0.280189	0.000171651	0.00036594
2	chr1:26119067:C:A	26119067	NA,A	NA,C	NA,1	NA,-inf	NA,inf	NA,0.187736	0.000171612	0.000366024
2	chr1:25882253:G:A	25882253	NA,A	NA,G	NA,1	NA,inf	NA,inf	NA,0.158912	0.000171559	0.000366653
2	chr1:25870362:A:G	25870362	NA,G	NA,A	NA,1	NA,inf	NA,inf	NA,0.248403	0.000171403	0.000365704
2	chr1:26715165:TTTTATC:T	26715165	NA,T	NA,TTTTATC	NA,1	NA,-inf	NA,inf	NA,0.292406	0.000171383	0.000366156
2	chr1:26148472:G:C	26148472	NA,C	NA,G	NA,1	NA,-inf	NA,inf	NA,0.176077	0.000171327	0.00036534
2	chr1:26166771:C:T	26166771	T,NA	C,NA	1,NA	inf,NA	inf,NA	0.276513,NA	0.000171188	0.000367078
2	chr1:26328717:C:T	26328717	T,T	C,C	1,1	inf,-inf	inf,inf	0.276912,1.05975	0.000171172	0.000376638
2	chr1:26294363:C:T	26294363	NA,T	NA,C	NA,1	NA,inf	NA,inf	NA,0.104349	0.000171151	0.000365074
2	chr1:26191162:C:A	26191162	NA,A	NA,C	NA,1	NA,-inf	NA,inf	NA,0.405523	0.000171092	0.000364048
2	chr1:26078995:C:T	26078995	NA,T	NA,C	NA,1	NA,inf	NA,inf	NA,0.056479	0.00017103	0.000365262
2	chr1:25796417:C:T	25796417	NA,T	NA,C	NA,1	NA,inf	NA,inf	NA,0.284384	0.000170847	0.000364145
2	chr1:26077039:T:G	26077039	G,G	T,T	1,1	inf,-inf	inf,inf	2.26608,0.722464	0.000170832	0.000363507
2	chr1:26820808:G:A	26820808	NA,A	NA,G	NA,1	NA,-inf	NA,inf	NA,0.288221	0.000170814	0.000365071
2	chr1:26010874:G:C	26010874	NA,C	NA,G	NA,1	NA,inf	NA,inf	NA,0.134935	0.000170789	0.000364616
2	chr1:26089015:A:G	26089015	NA,G	NA,A	NA,1	NA,-inf	NA,inf	NA,0.51681	0.000170756	0.00036411
2	chr1:26321028:C:T	26321028	NA,T	NA,C	NA,1	NA,inf	NA,inf	NA,0.352198	0.000170722	0.000363917
2	chr1:25788959:G:A	25788959	NA,A	NA,G	NA,1	NA,-inf	NA,inf	NA,0.39098	0.000170621	0.000363625
2	chr1:26297836:G:A	26297836	NA,A	NA,G	NA,1	NA,inf	NA,inf	NA,0.205845	0.000170578	0.000364159
2	chr1:26061478:T:A	26061478	NA,A	NA,T	NA,1	NA,-inf	NA,inf	NA,0.120844	0.000170541	0.000363653
2	chr1:25815483:G:C	25815483	NA,C	NA,G	NA,1	NA,inf	NA,inf	NA,0.127129	0.00017049	0.000364173
2	chr1:26579737:C:T	26579737	NA,T	NA,C	NA,1	NA,-inf	NA,inf	NA,0.321341	0.000170472	0.000363955
2	chr1:26588172:T:A	26588172	A,NA	T,NA	1,NA	inf,NA	inf,NA	0.226165,NA	0.000170438	0.000359362
2	chr1:25807603:C:T	25807603	NA,T	NA,C	NA,1	NA,inf	NA,inf	NA,0.25208	0.000170342	0.000362847
2	chr1:26756726:G:A	26756726	NA,A	NA,G	NA,1	NA,-inf	NA,inf	NA,0.285368	0.000170219	0.000363832
2	chr1:26554838:G:A	26554838	NA,A	NA,G	NA,1	NA,inf	NA,inf	NA,0.221332	0.000170129	0.000363748
2	chr1:25779386:G:A	25779386	NA,A	NA,G	NA,1	NA,-inf	NA,inf	NA,0.235084	0.000170111	0.000362955
2	chr1:25818054:A:T	25818054	T,T	A,A	1,1	inf,-inf	inf,inf	1.22006,0.829815	0.000170106	0.000363611
2	chr1:26251091:C:T	26251091	NA,T	NA,C	NA,1	NA,-inf	NA,inf	NA,0.0175214	0.000170015	0.000363123
2	chr1:26252915:C:T	26252915	NA,T	NA,C	NA,1	NA,-inf	NA,inf	NA,0.0176156	0.00016999	0.000363071
2	chr1:26188816:C:A	26188816	NA,A	NA,C	NA,1	NA,inf	NA,inf	NA,0.0697854	0.000169907	0.000362271
2	chr1:26349388:C:T	26349388	NA,T	NA,C	NA,1	NA,inf	NA,inf	NA,0.0211326	0.000169744	0.000361716
2	chr1:26117730:G:A	26117730	NA,A	NA,G	NA,1	NA,-inf	NA,inf	NA,0.176207	0.000169707	0.000361962
2	chr1:26294507:A:G	26294507	NA,G	NA,A	NA,1	NA,inf	NA,inf	NA,0.196342	0.000169692	0.000362317
2	chr1:25975481:T:C	25975481	NA,C	NA,T	NA,1	NA,-inf	NA,inf	NA,0.124604	0.000169605	0.000361605
2	chr1:26593745:G:C	26593745	NA,C	NA,G	NA,1	NA,inf	NA,inf	NA,0.193538	0.00016956	0.00036209
2	chr1:26786021:T:C	26786021	NA,C	NA,T	NA,1	NA,-inf	NA,inf	NA,0.243161	0.000169298	0.000362412
2	chr1:26287213:G:A	26287213	NA,A	NA,G	NA,1	NA,-inf	NA,inf	NA,0.146298	0.000169269	0.000361125
2	chr1:26581959:G:A	26581959	A,NA	G,NA	1,NA	inf,NA	inf,NA	0.709464,NA	0.000169155	0.000360689
2	chr1:25792523:T:A	25792523	NA,A	NA,T	NA,1	NA,-inf	NA,inf	NA,0.252706	0.00016903	0.000360034
2	chr1:26207632:G:A	26207632	NA,A	NA,G	NA,1	NA,inf	NA,inf	NA,0.0841407	0.000168995	0.000360696
2	chr1:26775584:G:A	26775584	NA,A	NA,G	NA,1	NA,-inf	NA,inf	NA,0.278721	0.000168963	0.000361128
2	chr1:26313929:C:T	26313929	NA,T	NA,C	NA,1	NA,inf	NA,inf	NA,0.364113	0.000168883	0.000359965
2	chr1:25940187:C:T	25940187	NA,T	NA,C	NA,1	NA,-inf	NA,inf	NA,0.385833	0.000168872	0.000360234
2	chr1:26072986:C:A	26072986	NA,A	NA,C	NA,1	NA,inf	NA,inf	NA,0.031353	0.000168836	0.000360667
2	chr1:25877572:T:C	25877572	NA,C	NA,T	NA,1	NA,inf	NA,inf	NA,0.14501	0.000168816	0.000360749
2	chr1:25960209:C:T	25960209	NA,T	NA,C	NA,1	NA,-inf	NA,inf	NA,0.251956	0.000168677	0.000359916
2	chr1:25909923:C:T	25909923	NA,T	NA,C	NA,1	NA,inf	NA,inf	NA,0.247534	0.000168579	0.000359411
2	chr1:25903592:G:A	25903592	NA,A	NA,G	NA,1	NA,inf	NA,inf	NA,0.247087	0.000168541	0.000359329
2	chr1:26166749:T:C	26166749	C,C	T,T	1,1	-inf,inf	inf,inf	0.621381,0.785314	0.000168361	0.00037191
2	chr1:26190939:C:T	26190939	NA,T	NA,C	NA,1	NA,-inf	NA,inf	NA,0.0586035	0.000168344	0.000358533
2	chr1:26585657:T:C	26585657	NA,C	NA,T	NA,1	NA,-inf	NA,inf	NA,0.250999	0.000168315	0.000358537
2	chr1:26346347:G:A	26346347	NA,A	NA,G	NA,1	NA,-inf	NA,inf	NA,0.52872	0.00016828	0.000358352
2	chr1:26363440:A:G	26363440	NA,G	NA,A	NA,1	NA,inf	NA,inf	NA,0.284695	0.000168244	0.000358545
2	chr1:26165886:G:A	26165886	NA,A	NA,G	NA,1	NA,inf	NA,inf	NA,0.101862	0.000168149	0.000358354
2	chr1:26695894:T:C	26695894	NA,C	NA,T	NA,1	NA,inf	NA,inf	NA,0.245573	0.000168109	0.000358296
2	chr1:26155586:A:G	26155586	NA,G	NA,A	NA,1	NA,-inf	NA,inf	NA,0.159478	0.000167949	0.000358203
2	chr1:26122631:T:C	26122631	NA,C	NA,T	NA,1	NA,inf	NA,inf	NA,0.11544	0.000167853	0.000358367
2	chr1:26737588:G:A	26737588	NA,A	NA,G	NA,1	NA,-inf	NA,inf	NA,0.311191	0.000167713	0.000356513
2	chr1:25889590:T:G	25889590	NA,G	NA,T	NA,1	NA,inf	NA,inf	NA,0.160316	0.000167697	0.000358122
2	chr1:26534541:G:C	26534541	NA,C	NA,G	NA,1	NA,inf	NA,inf	NA,0.294918	0.000167671	0.000358438
2	chr1:26104627:A:G	26104627	NA,G	NA,A	NA,1	NA,-inf	NA,inf	NA,0.131226	0.000167615	0.000357032
2	chr1:26112764:G:C	26112764	NA,C	NA,G	NA,1	NA,-inf	NA,inf	NA,0.488606	0.000167597	0.00035744
2	chr1:26141896:A:G	26141896	NA,G	NA,A	NA,1	NA,inf	NA,inf	NA,0.216103	0.000167548	0.000357131
2	chr1:26397656:A:C	26397656	NA,C	NA,A	NA,1	NA,inf	NA,inf	NA,0.249452	0.000167545	0.000358281
2	chr1:25942269:G:A	25942269	NA,A	NA,G	NA,1	NA,-inf	NA,inf	NA,0.203339	0.000167463	0.000357386
2	chr1:26076677:G:A	26076677	NA,A	NA,G	NA,1	NA,inf	NA,inf	NA,0.0248509	0.000167347	0.000357468
2	chr1:25934520:T:C	25934520	NA,C	NA,T	NA,1	NA,-inf	NA,inf	NA,0.175652	0.000167344	0.000356712
2	chr1:26529118:TATA:T	26529118	NA,T	NA,TATA	NA,1	NA,inf	NA,inf	NA,0.144734	0.000167315	0.000357389
2	chr1:26172357:G:A	26172357	NA,A	NA,G	NA,1	NA,-inf	NA,inf	NA,0.651682	0.000167222	0.000356806
2	chr1:26543631:G:A	26543631	A,NA	G,NA	1,NA	-inf,NA	inf,NA	0.315816,NA	0.000167196	0.000354771
2	chr1:26271885:A:C	26271885	NA,C	NA,A	NA,1	NA,inf	NA,inf	NA,0.0741738	0.000167166	0.000356538
2	chr1:26287498:TACAAC:T	26287498	NA,T	NA,TACAAC	NA,1	NA,-inf	NA,inf	NA,0.0383693	0.000167143	0.000356945
2	chr1:26809215:G:GT	26809215	NA,GT	NA,G	NA,1	NA,inf	NA,inf	NA,0.238642	0.000167125	0.000355558
2	chr1:26686671:A:T	26686671	T,NA	A,NA	1,NA	-inf,NA	inf,NA	0.839665,NA	0.000167076	0.000359661
2	chr1:26287110:G:A	26287110	NA,A	NA,G	NA,1	NA,-inf	NA,inf	NA,0.0858962	0.000166973	0.000355821
2	chr1:26152059:T:C	26152059	NA,C	NA,T	NA,1	NA,-inf	NA,inf	NA,0.61116	0.000166825	0.000355476
2	chr1:26165181:A:C	26165181	NA,C	NA,A	NA,1	NA,inf	NA,inf	NA,0.0972095	0.000166809	0.00035552
2	chr1:26047795:C:T	26047795	T,T	C,C	1,1	inf,-inf	inf,inf	1.49898,0.8661	0.000166668	0.000358331
2	chr1:26229384:G:T	26229384	NA,T	NA,G	NA,1	NA,-inf	NA,inf	NA,0.0777214	0.000166646	0.000355084
2	chr1:26056678:C:T	26056678	NA,T	NA,C	NA,1	NA,inf	NA,inf	NA,0.267485	0.000166617	0.000355726
2	chr1:25898341:T:G	25898341	NA,G	NA,T	NA,1	NA,inf	NA,inf	NA,0.236034	0.000166607	0.0003552
2	chr1:26396236:G:A	26396236	NA,A	NA,G	NA,1	NA,inf	NA,inf	NA,0.169819	0.000166518	0.000354957
2	chr1:26243194:G:A	26243194	NA,A	NA,G	NA,1	NA,-inf	NA,inf	NA,0.0327711	0.000166514	0.000355603
2	chr1:26597050:C:T	26597050	NA,T	NA,C	NA,1	NA,inf	NA,inf	NA,0.176408	0.000166491	0.000355519
2	chr1:26598390:T:C	26598390	NA,C	NA,T	NA,1	NA,inf	NA,inf	NA,0.221096	0.000166469	0.000354913
2	chr1:25959301:T:A	25959301	NA,A	NA,T	NA,1	NA,-inf	NA,inf	NA,0.23618	0.00016644	0.000355098
2	chr1:26247786:C:T	26247786	NA,T	NA,C	NA,1	NA,-inf	NA,inf	NA,0.0328436	0.000166406	0.000355372
2	chr1:26214194:C:T	26214194	NA,T	NA,C	NA,1	NA,-inf	NA,inf	NA,0.0760093	0.000166388	0.000354536
2	chr1:26300237:C:T	26300237	NA,T	NA,C	NA,1	NA,inf	NA,inf	NA,0.231315	0.000166345	0.000355107
2	chr1:26301310:G:A	26301310	NA,A	NA,G	NA,1	NA,inf	NA,inf	NA,0.231767	0.00016633	0.000355071
2	chr1:26249541:A:G	26249541	NA,G	NA,A	NA,1	NA,inf	NA,inf	NA,0.217383	0.000166245	0.00035492
2	chr1:26249204:T:C	26249204	NA,C	NA,T	NA,1	NA,inf	NA,inf	NA,0.217577	0.00016618	0.000354774
2	chr1:25822766:TC:T	25822766	T,NA	TC,NA	1,NA	inf,NA	inf,NA	0.778541,NA	0.000166179	0.000353321
2	chr1:26164308:C:G	26164308	NA,G	NA,C	NA,1	NA,inf	NA,inf	NA,0.0906787	0.000166049	0.000353889
2	chr1:26205066:G:A	26205066	NA,A	NA,G	NA,1	NA,-inf	NA,inf	NA,0.198032	0.000166033	0.00035398
2	chr1:26094245:C:G	26094245	G,NA	C,NA	1,NA	inf,NA	inf,NA	0.783212,NA	0.000165943	0.000352588
2	chr1:25794074:T:C	25794074	NA,C	NA,T	NA,1	NA,inf	NA,inf	NA,0.248093	0.000165921	0.000353863
2	chr1:26574532:C:T	26574532	NA,T	NA,C	NA,1	NA,inf	NA,inf	NA,0.196543	0.000165824	0.000352251
2	chr1:26197893:G:A	26197893	NA,A	NA,G	NA,1	NA,-inf	NA,inf	NA,0.0382894	0.000165645	0.000352925
2	chr1:25816364:A:G	25816364	NA,G	NA,A	NA,1	NA,inf	NA,inf	NA,0.101073	0.000165608	0.000353689
2	chr1:26168116:G:A	26168116	NA,A	NA,G	NA,1	NA,inf	NA,inf	NA,0.0910671	0.000165601	0.000353657
2	chr1:26146175:C:T	26146175	NA,T	NA,C	NA,1	NA,inf	NA,inf	NA,0.0864494	0.000165577	0.000353154
2	chr1:26513578:G:A	26513578	A,NA	G,NA	1,NA	-inf,NA	inf,NA	0.438205,NA	0.000165529	0.000346583
2	chr1:26446900:G:C	26446900	NA,C	NA,G	NA,1	NA,-inf	NA,inf	NA,0.229856	0.000165523	0.000354671
2	chr1:25925374:C:T	25925374	NA,T	NA,C	NA,1	NA,inf	NA,inf	NA,0.119567	0.000165492	0.000353387
2	chr1:26230260:T:C	26230260	NA,C	NA,T	NA,1	NA,inf	NA,inf	NA,0.219649	0.000165485	0.000353301
2	chr1:26029248:C:T	26029248	NA,T	NA,C	NA,1	NA,-inf	NA,inf	NA,0.233262	0.000165452	0.000353014
2	chr1:26162219:C:A	26162219	NA,A	NA,C	NA,1	NA,inf	NA,inf	NA,0.0859178	0.000165446	0.000352615
2	chr1:26402358:G:A	26402358	A,NA	G,NA	1,NA	-inf,NA	inf,NA	0.274478,NA	0.000165414	0.000354787
2	chr1:26146952:A:G	26146952	NA,G	NA,A	NA,1	NA,-inf	NA,inf	NA,0.23907	0.000165335	0.000352885
2	chr1:25990775:T:C	25990775	NA,C	NA,T	NA,1	NA,-inf	NA,inf	NA,0.105675	0.000165321	0.000352466
2	chr1:26300258:T:C	26300258	NA,C	NA,T	NA,1	NA,inf	NA,inf	NA,0.239005	0.000165283	0.000352829
2	chr1:26117333:A:G	26117333	NA,G	NA,A	NA,1	NA,-inf	NA,inf	NA,0.283936	0.000165281	0.000352719
2	chr1:26586814:A:C	26586814	NA,C	NA,A	NA,1	NA,inf	NA,inf	NA,0.167063	0.000165259	0.000353087
2	chr1:26120586:T:C	26120586	NA,C	NA,T	NA,1	NA,-inf	NA,inf	NA,0.481346	0.000165254	0.000352366
2	chr1:26741049:C:T	26741049	NA,T	NA,C	NA,1	NA,-inf	NA,inf	NA,0.293937	0.00016519	0.000351207
2	chr1:26153872:G:C	26153872	NA,C	NA,G	NA,1	NA,-inf	NA,inf	NA,0.402446	0.000165129	0.000352135
2	chr1:25889837:C:T	25889837	NA,T	NA,C	NA,1	NA,inf	NA,inf	NA,0.145704	0.000165106	0.000352557
2	chr1:25839757:G:A	25839757	NA,A	NA,G	NA,1	NA,inf	NA,inf	NA,0.106589	0.000165021	0.000352404
2	chr1:26775697:A:G	26775697	NA,G	NA,A	NA,1	NA,-inf	NA,inf	NA,0.202067	0.000165011	0.000350547
2	chr1:26657634:A:G	26657634	NA,G	NA,A	NA,1	NA,inf	NA,inf	NA,0.168536	0.000164914	0.00035113
2	chr1:25931711:A:G	25931711	NA,G	NA,A	NA,1	NA,inf	NA,inf	NA,0.206751	0.000164873	0.000351586
2	chr1:26346647:G:GCCT	26346647	NA,GCCT	NA,G	NA,1	NA,inf	NA,inf	NA,0.0090587	0.000164868	0.000351349
2	chr1:26285551:A:G	26285551	NA,G	NA,A	NA,1	NA,inf	NA,inf	NA,0.22722	0.000164831	0.000351887
2	chr1:25915506:C:T	25915506	NA,T	NA,C	NA,1	NA,-inf	NA,inf	NA,0.266902	0.000164678	0.00035128
2	chr1:26367760:T:C	26367760	NA,C	NA,T	NA,1	NA,inf	NA,inf	NA,0.300671	0.000164631	0.000350315
2	chr1:26763094:C:A	26763094	NA,A	NA,C	NA,1	NA,inf	NA,inf	NA,0.204082	0.00016439	0.000348038
2	chr1:26098281:T:G	26098281	NA,G	NA,T	NA,1	NA,inf	NA,inf	NA,0.276903	0.000164274	0.000350266
2	chr1:26270027:T:C	26270027	NA,C	NA,T	NA,1	NA,inf	NA,inf	NA,0.229322	0.000164256	0.000350651
2	chr1:26229680:G:A	26229680	NA,A	NA,G	NA,1	NA,-inf	NA,inf	NA,0.108185	0.000164233	0.000349853
2	chr1:26581866:A:G	26581866	NA,G	NA,A	NA,1	NA,inf	NA,inf	NA,0.23615	0.000164139	0.000351059
2	chr1:26060369:G:A	26060369	NA,A	NA,G	NA,1	NA,inf	NA,inf	NA,0.109373	0.00016413	0.00034985
2	chr1:26725589:G:A	26725589	NA,A	NA,G	NA,1	NA,-inf	NA,inf	NA,0.171592	0.000164122	0.000348962
2	chr1:26533446:C:A	26533446	NA,A	NA,C	NA,1	NA,inf	NA,inf	NA,0.223823	0.000164082	0.000349032
2	chr1:26194665:G:A	26194665	NA,A	NA,G	NA,1	NA,inf	NA,inf	NA,0.10134	0.000164046	0.000349878
2	chr1:26574610:C:T	26574610	T,NA	C,NA	1,NA	-inf,NA	inf,NA	0.379761,NA	0.000163988	0.000344961
2	chr1:26257190:T:C	26257190	NA,C	NA,T	NA,1	NA,inf	NA,inf	NA,0.23211	0.000163984	0.000350072
2	chr1:26390069:A:G	26390069	NA,G	NA,A	NA,1	NA,-inf	NA,inf	NA,0.187958	0.000163948	0.000350443
2	chr1:26260547:A:T	26260547	NA,T	NA,A	NA,1	NA,inf	NA,inf	NA,0.233329	0.000163915	0.00034992
2	chr1:26270944:G:A	26270944	NA,A	NA,G	NA,1	NA,inf	NA,inf	NA,0.232634	0.000163887	0.000349864
2	chr1:26728338:A:G	26728338	NA,G	NA,A	NA,1	NA,-inf	NA,inf	NA,0.284418	0.000163673	0.000348033
2	chr1:26273813:T:C	26273813	NA,C	NA,T	NA,1	NA,inf	NA,inf	NA,0.235218	0.000163539	0.000349114
2	chr1:26813490:G:A	26813490	NA,A	NA,G	NA,1	NA,inf	NA,inf	NA,0.199174	0.000163464	0.000346156
2	chr1:26669908:T:C	26669908	NA,C	NA,T	NA,1	NA,-inf	NA,inf	NA,0.241737	0.000163447	0.00034909
2	chr1:26316898:C:A	26316898	NA,A	NA,C	NA,1	NA,inf	NA,inf	NA,0.324395	0.000163364	0.000348217
2	chr1:26296502:C:T	26296502	NA,T	NA,C	NA,1	NA,-inf	NA,inf	NA,0.209077	0.000163261	0.000348273
2	chr1:25782254:T:C	25782254	NA,C	NA,T	NA,1	NA,-inf	NA,inf	NA,0.184077	0.000163257	0.000347984
2	chr1:26281141:T:C	26281141	NA,C	NA,T	NA,1	NA,-inf	NA,inf	NA,0.363921	0.000163152	0.000347373
2	chr1:26685182:A:G	26685182	NA,G	NA,A	NA,1	NA,-inf	NA,inf	NA,0.188411	0.000163018	0.000348065
2	chr1:26181833:A:G	26181833	NA,G	NA,A	NA,1	NA,-inf	NA,inf	NA,0.102169	0.000163017	0.000347257
2	chr1:25939779:C:T	25939779	NA,T	NA,C	NA,1	NA,-inf	NA,inf	NA,0.26053	0.000162975	0.000347587
2	chr1:26153409:C:T	26153409	T,T	C,C	1,1	inf,-inf	inf,inf	2.70914,0.449588	0.000162955	0.000347954
2	chr1:25917262:C:T	25917262	NA,T	NA,C	NA,1	NA,inf	NA,inf	NA,0.199819	0.000162915	0.000347576
2	chr1:26305559:G:A	26305559	NA,A	NA,G	NA,1	NA,-inf	NA,inf	NA,0.0792378	0.000162885	0.000347808
2	chr1:26206250:G:T	26206250	NA,T	NA,G	NA,1	NA,-inf	NA,inf	NA,0.118697	0.000162846	0.000347109
2	chr1:26077759:T:C	26077759	NA,C	NA,T	NA,1	NA,inf	NA,inf	NA,0.253958	0.00016273	0.000347002
2	chr1:25897679:G:A	25897679	NA,A	NA,G	NA,1	NA,inf	NA,inf	NA,0.222971	0.000162696	0.000346913
2	chr1:26272778:A:G	26272778	NA,G	NA,A	NA,1	NA,inf	NA,inf	NA,0.241524	0.00016263	0.000347167
2	chr1:26335144:T:C	26335144	NA,C	NA,T	NA,1	NA,-inf	NA,inf	NA,0.33147	0.000162607	0.000346183
2	chr1:26076607:G:A	26076607	A,A	G,G	1,1	inf,-inf	inf,inf	2.23252,0.711279	0.000162277	0.000345297
2	chr1:25799785:C:A	25799785	A,A	C,C	1,1	-inf,inf	inf,inf	0.973829,0.852244	0.000162276	0.000351372
2	chr1:25793558:A:G	25793558	NA,G	NA,A	NA,1	NA,inf	NA,inf	NA,0.224856	0.000162273	0.00034607
2	chr1:26012454:A:C	26012454	NA,C	NA,A	NA,1	NA,inf	NA,inf	NA,0.0227716	0.00016225	0.000346378
2	chr1:26341796:T:C	26341796	NA,C	NA,T	NA,1	NA,inf	NA,inf	NA,0.501356	0.000162228	0.000346842
2	chr1:26243770:C:T	26243770	NA,T	NA,C	NA,1	NA,-inf	NA,inf	NA,0.0542833	0.000162146	0.000345523
2	chr1:26785681:A:G	26785681	NA,G	NA,A	NA,1	NA,-inf	NA,inf	NA,0.23506	0.000162128	0.000346243
2	chr1:26308865:A:G	26308865	NA,G	NA,A	NA,1	NA,-inf	NA,inf	NA,0.060038	0.000162125	0.000345515
2	chr1:25935674:A:G	25935674	NA,G	NA,A	NA,1	NA,-inf	NA,inf	NA,0.334605	0.000162119	0.000345799
2	chr1:26287976:T:C	26287976	NA,C	NA,T	NA,1	NA,inf	NA,inf	NA,0.247123	0.000162109	0.000346063
2	chr1:26138634:T:A	26138634	NA,A	NA,T	NA,1	NA,inf	NA,inf	NA,0.180343	0.000162051	0.000345424
2	chr1:26257507:T:C	26257507	NA,C	NA,T	NA,1	NA,inf	NA,inf	NA,0.246936	0.000161883	0.000345562
2	chr1:25962974:G:A	25962974	NA,A	NA,G	NA,1	NA,-inf	NA,inf	NA,0.157403	0.00016184	0.000345034
2	chr1:25970513:A:G	25970513	NA,G	NA,A	NA,1	NA,-inf	NA,inf	NA,0.0858956	0.00016184	0.000345053
2	chr1:26021853:GT:G	26021853	NA,G	NA,GT	NA,1	NA,-inf	NA,inf	NA,0.169403	0.000161818	0.000345038
2	chr1:26006704:T:C	26006704	NA,C	NA,T	NA,1	NA,inf	NA,inf	NA,0.125332	0.0001618	0.000344894
2	chr1:25945289:G:A	25945289	NA,A	NA,G	NA,1	NA,-inf	NA,inf	NA,0.141114	0.000161646	0.000344635
2	chr1:26073381:A:C	26073381	C,NA	A,NA	1,NA	-inf,NA	inf,NA	0.350376,NA	0.000161531	0.000344745
2	chr1:25777673:A:T	25777673	NA,T	NA,A	NA,1	NA,inf	NA,inf	NA,0.160143	0.000161486	0.000344566
2	chr1:26421721:T:C	26421721	NA,C	NA,T	NA,1	NA,inf	NA,inf	NA,0.0920079	0.000161445	0.000343876
2	chr1:26510491:C:T	26510491	NA,T	NA,C	NA,1	NA,-inf	NA,inf	NA,0.258348	0.000161389	0.000344099
2	chr1:26393321:T:C	26393321	NA,C	NA,T	NA,1	NA,inf	NA,inf	NA,0.126639	0.000161363	0.000344253
2	chr1:26796649:G:T	26796649	T,T	G,G	1,1	inf,-inf	inf,inf	0.816033,0.921287	0.000161294	0.000330351
2	chr1:26385875:T:C	26385875	NA,C	NA,T	NA,1	NA,inf	NA,inf	NA,0.231605	0.000161262	0.000343441
2	chr1:26097231:T:C	26097231	NA,C	NA,T	NA,1	NA,inf	NA,inf	NA,0.0212162	0.000161253	0.000344304
2	chr1:25786256:T:A	25786256	NA,A	NA,T	NA,1	NA,-inf	NA,inf	NA,0.200001	0.000161214	0.00034379
2	chr1:25818748:G:A	25818748	NA,A	NA,G	NA,1	NA,inf	NA,inf	NA,0.0758534	0.000161202	0.000344211
2	chr1:25802996:C:T	25802996	NA,T	NA,C	NA,1	NA,inf	NA,inf	NA,0.284191	0.000161	0.000343855
2	chr1:26564950:G:A	26564950	NA,A	NA,G	NA,1	NA,inf	NA,inf	NA,0.199708	0.00016098	0.000345382
2	chr1:25818976:C:T	25818976	NA,T	NA,C	NA,1	NA,inf	NA,inf	NA,0.0744541	0.000160962	0.000343695
2	chr1:25789319:T:G	25789319	NA,G	NA,T	NA,1	NA,-inf	NA,inf	NA,0.154283	0.000160873	0.00034322
2	chr1:25784843:A:G	25784843	NA,G	NA,A	NA,1	NA,-inf	NA,inf	NA,0.203877	0.000160849	0.000342681
2	chr1:25936481:G:T	25936481	NA,T	NA,G	NA,1	NA,-inf	NA,inf	NA,0.324113	0.000160841	0.000343073
2	chr1:26138527:C:T	26138527	NA,T	NA,C	NA,1	NA,-inf	NA,inf	NA,0.397186	0.000160829	0.000342885
2	chr1:26257360:A:G	26257360	NA,G	NA,A	NA,1	NA,-inf	NA,inf	NA,0.0537753	0.000160794	0.000343353
2	chr1:26649126:T:A	26649126	NA,A	NA,T	NA,1	NA,inf	NA,inf	NA,0.158791	0.000160769	0.000342777
2	chr1:26188525:G:T	26188525	NA,T	NA,G	NA,1	NA,-inf	NA,inf	NA,0.335455	0.000160725	0.000342754
2	chr1:26032627:A:G	26032627	NA,G	NA,A	NA,1	NA,inf	NA,inf	NA,0.0748618	0.000160716	0.00034259
2	chr1:26783086:C:T	26783086	NA,T	NA,C	NA,1	NA,-inf	NA,inf	NA,0.224287	0.000160708	0.000343195
2	chr1:26188524:G:A	26188524	NA,A	NA,G	NA,1	NA,-inf	NA,inf	NA,0.335455	0.00016069	0.000342678
2	chr1:25941963:T:G	25941963	NA,G	NA,T	NA,1	NA,inf	NA,inf	NA,0.210183	0.000160686	0.000342428
2	chr1:26689864:G:A	26689864	NA,A	NA,G	NA,1	NA,-inf	NA,inf	NA,0.2222	0.000160624	0.00034302
2	chr1:25761204:C:T	25761204	NA,T	NA,C	NA,1	NA,-inf	NA,inf	NA,0.13858	0.000160619	0.0003424
2	chr1:26783593:C:CACTA	26783593	NA,CACTA	NA,C	NA,1	NA,-inf	NA,inf	NA,0.222934	0.000160611	0.000342982
2	chr1:26382100:C:T	26382100	NA,T	NA,C	NA,1	NA,inf	NA,inf	NA,0.13233	0.000160555	0.000342682
2	chr1:26403650:C:T	26403650	NA,T	NA,C	NA,1	NA,-inf	NA,inf	NA,0.202711	0.000160481	0.000341542
2	chr1:25991240:T:A	25991240	NA,A	NA,T	NA,1	NA,-inf	NA,inf	NA,0.0773496	0.000160439	0.000342065
2	chr1:26623321:A:G	26623321	NA,G	NA,A	NA,1	NA,inf	NA,inf	NA,0.15524	0.000160426	0.000342029
2	chr1:25941726:T:A	25941726	NA,A	NA,T	NA,1	NA,-inf	NA,inf	NA,0.320424	0.000160397	0.000342123
2	chr1:26102366:A:C	26102366	NA,C	NA,A	NA,1	NA,inf	NA,inf	NA,0.25071	0.000160396	0.000342061
2	chr1:26082403:T:C	26082403	NA,C	NA,T	NA,1	NA,-inf	NA,inf	NA,0.232934	0.000160396	0.000342112
2	chr1:26066733:A:G	26066733	NA,G	NA,A	NA,1	NA,-inf	NA,inf	NA,0.0174873	0.000160394	0.000342414
2	chr1:25946880:G:A	25946880	NA,A	NA,G	NA,1	NA,inf	NA,inf	NA,0.189835	0.000160325	0.000341847
2	chr1:25928840:C:T	25928840	NA,T	NA,C	NA,1	NA,-inf	NA,inf	NA,0.227882	0.000160245	0.000341665
2	chr1:26310039:A:T	26310039	NA,T	NA,A	NA,1	NA,inf	NA,inf	NA,0.274872	0.000160224	0.000341975
2	chr1:26055204:T:C	26055204	NA,C	NA,T	NA,1	NA,inf	NA,inf	NA,0.120473	0.000160213	0.000341494
2	chr1:25996531:A:G	25996531	NA,G	NA,A	NA,1	NA,-inf	NA,inf	NA,0.0755233	0.000160202	0.000341563
2	chr1:26326406:C:T	26326406	NA,T	NA,C	NA,1	NA,-inf	NA,inf	NA,0.333093	0.000160137	0.000340919
2	chr1:25963064:C:T	25963064	NA,T	NA,C	NA,1	NA,inf	NA,inf	NA,0.19506	0.000160085	0.000341152
2	chr1:25966097:T:C	25966097	NA,C	NA,T	NA,1	NA,inf	NA,inf	NA,0.197018	0.000160072	0.000341195
2	chr1:26245320:A:G	26245320	NA,G	NA,A	NA,1	NA,inf	NA,inf	NA,0.262967	0.000160059	0.000341659
2	chr1:25798120:A:G	25798120	G,G	A,A	1,1	-inf,inf	inf,inf	1.29344,0.503522	0.000160057	0.00034791
2	chr1:26305153:A:T	26305153	NA,T	NA,A	NA,1	NA,inf	NA,inf	NA,0.275364	0.000160012	0.000341516
2	chr1:25860873:ATATT:A	25860873	NA,A	NA,ATATT	NA,1	NA,inf	NA,inf	NA,0.107595	0.000159974	0.000341355
2	chr1:25949453:C:T	25949453	NA,T	NA,C	NA,1	NA,-inf	NA,inf	NA,0.123152	0.000159971	0.000341813
2	chr1:25854017:T:C	25854017	NA,C	NA,T	NA,1	NA,-inf	NA,inf	NA,0.192788	0.00015993	0.000340874
2	chr1:25853947:G:T	25853947	NA,T	NA,G	NA,1	NA,-inf	NA,inf	NA,0.192349	0.000159868	0.00034074
2	chr1:25791364:C:T	25791364	NA,T	NA,C	NA,1	NA,-inf	NA,inf	NA,0.157598	0.000159863	0.000341071
2	chr1:26462065:T:G	26462065	NA,G	NA,T	NA,1	NA,-inf	NA,inf	NA,0.148775	0.000159816	0.000340116
2	chr1:26008480:T:C	26008480	C,NA	T,NA	1,NA	inf,NA	inf,NA	0.174049,NA	0.000159779	0.000339763
2	chr1:26149413:G:A	26149413	NA,A	NA,G	NA,1	NA,-inf	NA,inf	NA,0.197112	0.000159766	0.000340742
2	chr1:25857786:C:A	25857786	NA,A	NA,C	NA,1	NA,-inf	NA,inf	NA,0.191386	0.000159731	0.000340451
2	chr1:26368750:T:C	26368750	NA,C	NA,T	NA,1	NA,-inf	NA,inf	NA,0.266067	0.000159729	0.000340323
2	chr1:26158677:C:T	26158677	NA,T	NA,C	NA,1	NA,inf	NA,inf	NA,0.0413981	0.000159684	0.000340279
2	chr1:26239174:G:A	26239174	NA,A	NA,G	NA,1	NA,inf	NA,inf	NA,0.264457	0.000159684	0.000340852
2	chr1:25856549:C:A	25856549	NA,A	NA,C	NA,1	NA,-inf	NA,inf	NA,0.19079	0.000159664	0.000340308
2	chr1:26606427:C:T	26606427	NA,T	NA,C	NA,1	NA,inf	NA,inf	NA,0.175509	0.000159655	0.000340354
2	chr1:26355790:G:A	26355790	NA,A	NA,G	NA,1	NA,-inf	NA,inf	NA,0.279954	0.000159642	0.000340457
2	chr1:25936387:C:G	25936387	NA,G	NA,C	NA,1	NA,inf	NA,inf	NA,0.297037	0.000159631	0.000340285
2	chr1:26064862:C:T	26064862	NA,T	NA,C	NA,1	NA,-inf	NA,inf	NA,0.0230571	0.000159631	0.000340759
2	chr1:26773197:C:A	26773197	NA,A	NA,C	NA,1	NA,-inf	NA,inf	NA,0.214831	0.000159563	0.000340731
2	chr1:26043063:A:G	26043063	NA,G	NA,A	NA,1	NA,-inf	NA,inf	NA,0.153818	0.000159544	0.000340189
2	chr1:26004194:C:T	26004194	NA,T	NA,C	NA,1	NA,-inf	NA,inf	NA,0.182137	0.000159513	0.000340369
2	chr1:26154128:C:A	26154128	NA,A	NA,C	NA,1	NA,inf	NA,inf	NA,0.241646	0.000159498	0.000340072
2	chr1:26631293:A:G	26631293	NA,G	NA,A	NA,1	NA,inf	NA,inf	NA,0.149477	0.000159436	0.00033993
2	chr1:26344294:G:A	26344294	NA,A	NA,G	NA,1	NA,inf	NA,inf	NA,0.263413	0.00015938	0.000339711
2	chr1:26178833:C:T	26178833	NA,T	NA,C	NA,1	NA,inf	NA,inf	NA,0.0157343	0.000159371	0.000339595
2	chr1:26066039:A:G	26066039	NA,G	NA,A	NA,1	NA,-inf	NA,inf	NA,0.0227765	0.00015936	0.000340191
2	chr1:26701941:C:G	26701941	NA,G	NA,C	NA,1	NA,-inf	NA,inf	NA,0.24966	0.000159282	0.000338812
2	chr1:25819857:C:A	25819857	A,NA	C,NA	1,NA	inf,NA	inf,NA	0.691867,NA	0.000159183	0.000340104
2	chr1:25925083:CT:C	25925083	NA,C	NA,CT	NA,1	NA,inf	NA,inf	NA,0.185647	0.000159172	0.000339819
2	chr1:26233560:C:G	26233560	NA,G	NA,C	NA,1	NA,inf	NA,inf	NA,0.267364	0.00015917	0.000339752
2	chr1:26344567:C:T	26344567	NA,T	NA,C	NA,1	NA,-inf	NA,inf	NA,0.460925	0.000159158	0.000338997
2	chr1:26178428:G:A	26178428	NA,A	NA,G	NA,1	NA,-inf	NA,inf	NA,0.565739	0.000159146	0.00033944
2	chr1:26694183:G:A	26694183	NA,A	NA,G	NA,1	NA,-inf	NA,inf	NA,0.210721	0.000159108	0.000339741
2	chr1:26182506:C:T	26182506	NA,T	NA,C	NA,1	NA,-inf	NA,inf	NA,0.502118	0.000159091	0.000339302
2	chr1:26353772:A:C	26353772	C,C	A,A	1,1	-inf,inf	inf,inf	0.721017,1.2326	0.000158999	0.000349116
2	chr1:26368353:G:A	26368353	NA,A	NA,G	NA,1	NA,inf	NA,inf	NA,0.218472	0.000158981	0.000338848
2	chr1:26339975:G:A	26339975	NA,A	NA,G	NA,1	NA,inf	NA,inf	NA,0.0275752	0.00015895	0.000339072
2	chr1:25834517:T:C	25834517	NA,C	NA,T	NA,1	NA,inf	NA,inf	NA,0.0780482	0.00015891	0.000338999
2	chr1:26200877:T:C	26200877	NA,C	NA,T	NA,1	NA,inf	NA,inf	NA,0.110782	0.000158892	0.000338479
2	chr1:25885940:T:C	25885940	NA,C	NA,T	NA,1	NA,inf	NA,inf	NA,0.108028	0.000158888	0.000339186
2	chr1:26344511:G:T	26344511	NA,T	NA,G	NA,1	NA,-inf	NA,inf	NA,0.458161	0.000158875	0.000338399
2	chr1:26247822:GT:G	26247822	NA,G	NA,GT	NA,1	NA,-inf	NA,inf	NA,0.296043	0.000158863	0.000338287
2	chr1:25924562:T:C	25924562	NA,C	NA,T	NA,1	NA,inf	NA,inf	NA,0.19731	0.000158848	0.000339111
2	chr1:26158865:A:G	26158865	NA,G	NA,A	NA,1	NA,-inf	NA,inf	NA,0.343891	0.000158806	0.000338544
2	chr1:26369196:G:A	26369196	A,NA	G,NA	1,NA	-inf,NA	inf,NA	0.0278813,NA	0.000158798	0.000337893
2	chr1:25888112:G:C	25888112	NA,C	NA,G	NA,1	NA,inf	NA,inf	NA,0.170946	0.00015877	0.000338709
2	chr1:25852045:CT:C	25852045	NA,C	NA,CT	NA,1	NA,inf	NA,inf	NA,0.101125	0.000158707	0.000338592
2	chr1:26724581:T:C	26724581	NA,C	NA,T	NA,1	NA,-inf	NA,inf	NA,0.166036	0.000158694	0.000337965
2	chr1:25766764:C:G	25766764	NA,G	NA,C	NA,1	NA,inf	NA,inf	NA,0.134867	0.000158598	0.000338355
2	chr1:26520500:C:G	26520500	NA,G	NA,C	NA,1	NA,-inf	NA,inf	NA,0.138696	0.000158526	0.000337405
2	chr1:26394072:C:T	26394072	NA,T	NA,C	NA,1	NA,inf	NA,inf	NA,0.106402	0.000158508	0.000338155
2	chr1:26105567:G:A	26105567	NA,A	NA,G	NA,1	NA,inf	NA,inf	NA,0.222191	0.000158496	0.000338
2	chr1:26077062:A:T	26077062	NA,T	NA,A	NA,1	NA,-inf	NA,inf	NA,0.0256195	0.000158432	0.0003383
2	chr1:26029249:G:A	26029249	NA,A	NA,G	NA,1	NA,-inf	NA,inf	NA,0.145344	0.000158354	0.000337648
2	chr1:26103937:G:A	26103937	NA,A	NA,G	NA,1	NA,inf	NA,inf	NA,0.219032	0.000158289	0.000337555
2	chr1:26111964:T:C	26111964	C,C	T,T	1,1	inf,-inf	inf,inf	2.55351,0.429587	0.000158281	0.000337604
2	chr1:26114070:A:C	26114070	NA,C	NA,A	NA,1	NA,inf	NA,inf	NA,0.218859	0.000158267	0.000337509
2	chr1:26127908:G:A	26127908	NA,A	NA,G	NA,1	NA,-inf	NA,inf	NA,0.107376	0.000158211	0.000337392
2	chr1:25975346:G:C	25975346	C,NA	G,NA	1,NA	inf,NA	inf,NA	0.0428387,NA	0.000158195	0.000342482
2	chr1:26765412:C:T	26765412	T,NA	C,NA	1,NA	-inf,NA	inf,NA	0.847512,NA	0.000158141	0.000340886
2	chr1:26661871:T:C	26661871	NA,C	NA,T	NA,1	NA,-inf	NA,inf	NA,0.142449	0.000158121	0.000337276
2	chr1:26022520:C:T	26022520	NA,T	NA,C	NA,1	NA,inf	NA,inf	NA,0.0992218	0.000158121	0.000337246
2	chr1:26002023:G:C	26002023	NA,C	NA,G	NA,1	NA,-inf	NA,inf	NA,0.180086	0.000158108	0.000337353
2	chr1:26618438:C:T	26618438	NA,T	NA,C	NA,1	NA,inf	NA,inf	NA,0.163928	0.000158105	0.00033705
2	chr1:26199148:A:G	26199148	NA,G	NA,A	NA,1	NA,inf	NA,inf	NA,0.00173149	0.000158087	0.000336876
2	chr1:26232196:T:C	26232196	NA,C	NA,T	NA,1	NA,inf	NA,inf	NA,0.277931	0.000158041	0.000337325
2	chr1:26063639:C:T	26063639	NA,T	NA,C	NA,1	NA,-inf	NA,inf	NA,0.0307387	0.000158031	0.000337333
2	chr1:25822377:G:A	25822377	NA,A	NA,G	NA,1	NA,inf	NA,inf	NA,0.0959409	0.000158028	0.000337134
2	chr1:26240194:A:G	26240194	NA,G	NA,A	NA,1	NA,inf	NA,inf	NA,0.280044	0.000157939	0.000337105
2	chr1:26369442:C:T	26369442	NA,T	NA,C	NA,1	NA,inf	NA,inf	NA,0.0265407	0.000157932	0.000336911
2	chr1:26101212:C:T	26101212	NA,T	NA,C	NA,1	NA,inf	NA,inf	NA,0.228753	0.000157929	0.000336741
2	chr1:26457650:C:G	26457650	NA,G	NA,C	NA,1	NA,-inf	NA,inf	NA,0.207829	0.000157794	0.000336525
2	chr1:26078921:C:T	26078921	NA,T	NA,C	NA,1	NA,-inf	NA,inf	NA,0.00360997	0.000157768	0.000336843
2	chr1:25799172:C:A	25799172	NA,A	NA,C	NA,1	NA,-inf	NA,inf	NA,0.14085	0.000157765	0.000336588
2	chr1:26363498:A:T	26363498	NA,T	NA,A	NA,1	NA,inf	NA,inf	NA,0.0251474	0.000157762	0.000336542
2	chr1:26375362:C:G	26375362	NA,G	NA,C	NA,1	NA,-inf	NA,inf	NA,0.414129	0.000157725	0.000336514
2	chr1:26172968:AAAAAAG:A	26172968	NA,A	NA,AAAAAAG	NA,1	NA,inf	NA,inf	NA,0.265218	0.000157683	0.000336571
2	chr1:26200541:G:A	26200541	NA,A	NA,G	NA,1	NA,inf	NA,inf	NA,0.00352207	0.000157618	0.000335876
2	chr1:26202273:A:G	26202273	NA,G	NA,A	NA,1	NA,-inf	NA,inf	NA,0.00416054	0.000157609	0.000335748
2	chr1:26365580:A:G	26365580	NA,G	NA,A	NA,1	NA,inf	NA,inf	NA,0.0244101	0.000157594	0.000336183
2	chr1:26100586:A:G	26100586	NA,G	NA,A	NA,1	NA,inf	NA,inf	NA,0.104923	0.000157551	0.000336122
2	chr1:25837632:G:A	25837632	NA,A	NA,G	NA,1	NA,inf	NA,inf	NA,0.177192	0.000157549	0.000335706
2	chr1:26307507:T:C	26307507	NA,C	NA,T	NA,1	NA,inf	NA,inf	NA,0.296932	0.000157546	0.000336222
2	chr1:26187449:T:C	26187449	NA,C	NA,T	NA,1	NA,-inf	NA,inf	NA,0.112009	0.000157514	0.000335878
2	chr1:26819891:T:C	26819891	NA,C	NA,T	NA,1	NA,inf	NA,inf	NA,0.155846	0.000157469	0.000333884
2	chr1:26344118:C:T	26344118	T,T	C,C	1,1	inf,inf	inf,inf	0.963971,2.20564	0.000157455	0.000343291
2	chr1:26347385:C:T	26347385	NA,T	NA,C	NA,1	NA,-inf	NA,inf	NA,0.440737	0.000157449	0.000335357
2	chr1:25896828:A:C	25896828	NA,C	NA,A	NA,1	NA,inf	NA,inf	NA,0.097701	0.000157429	0.000336053
2	chr1:26066172:A:T	26066172	NA,T	NA,A	NA,1	NA,-inf	NA,inf	NA,0.0347033	0.00015742	0.000336022
2	chr1:25777223:G:A	25777223	NA,A	NA,G	NA,1	NA,inf	NA,inf	NA,0.0934914	0.000157419	0.000335472
2	chr1:25932709:C:T	25932709	NA,T	NA,C	NA,1	NA,inf	NA,inf	NA,0.111456	0.000157411	0.000335887
2	chr1:26181848:C:T	26181848	NA,T	NA,C	NA,1	NA,-inf	NA,inf	NA,0.300508	0.000157401	0.000335652
2	chr1:26187466:C:T	26187466	NA,T	NA,C	NA,1	NA,-inf	NA,inf	NA,0.111166	0.000157397	0.000335628
2	chr1:26055959:G:A	26055959	A,NA	G,NA	1,NA	inf,NA	inf,NA	0.468372,NA	0.000157392	0.000334192
2	chr1:26146146:C:A	26146146	NA,A	NA,C	NA,1	NA,-inf	NA,inf	NA,0.205777	0.000157357	0.000335524
2	chr1:26351660:G:A	26351660	NA,A	NA,G	NA,1	NA,-inf	NA,inf	NA,0.59626	0.000157284	0.000335554
2	chr1:26306024:A:G	26306024	NA,G	NA,A	NA,1	NA,inf	NA,inf	NA,0.0166654	0.000157234	0.000335667
2	chr1:26311376:A:G	26311376	NA,G	NA,A	NA,1	NA,inf	NA,inf	NA,0.300518	0.000157221	0.000335536
2	chr1:26809222:A:T	26809222	NA,T	NA,A	NA,1	NA,-inf	NA,inf	NA,0.167982	0.000157201	0.000334847
2	chr1:26236270:T:C	26236270	NA,C	NA,T	NA,1	NA,inf	NA,inf	NA,0.385297	0.000157183	0.000334711
2	chr1:26171525:G:A	26171525	NA,A	NA,G	NA,1	NA,inf	NA,inf	NA,0.00541902	0.000157123	0.000334831
2	chr1:26529077:C:T	26529077	NA,T	NA,C	NA,1	NA,-inf	NA,inf	NA,0.130741	0.000157121	0.00033446
2	chr1:25966883:T:C	25966883	NA,C	NA,T	NA,1	NA,inf	NA,inf	NA,0.172759	0.000157073	0.000334804
2	chr1:26458686:C:T	26458686	NA,T	NA,C	NA,1	NA,inf	NA,inf	NA,0.0628687	0.000157003	0.000334561
2	chr1:26479039:A:G	26479039	NA,G	NA,A	NA,1	NA,-inf	NA,inf	NA,0.246526	0.00015699	0.000334894
2	chr1:26288360:T:C	26288360	NA,C	NA,T	NA,1	NA,inf	NA,inf	NA,0.288632	0.00015698	0.000335049
3	chr1:26338987:G:A	26338987	A,A	G,G	1,1	-inf,-inf	inf,inf	0.20117,3.05626	0.0164726	0.0295003
3	chr1:26564780:TTTAA:T	26564780	T,T	TTTAA,TTTAA	1,1	inf,-inf	inf,inf	0.131755,3.50119	0.00869428	0.0147126
3	chr1:26557925:T:C	26557925	C,C	T,T	1,1	inf,-inf	inf,inf	0.092773,3.47104	0.00806252	0.0136386
3	chr1:26553797:C:T	26553797	T,T	C,C	1,1	inf,-inf	inf,inf	0.14812,3.39338	0.00715882	0.0121443
3	chr1:26567020:A:ACT	26567020	ACT,ACT	A,A	1,1	inf,-inf	inf,inf	0.0849283,3.58558	0.00702048	0.0118619
3	chr1:26566738:C:T	26566738	T,T	C,C	1,1	inf,-inf	inf,inf	0.0867838,3.56558	0.00665165	0.0112438
3	chr1:26363316:A:G	26363316	NA,G	NA,A	NA,1	NA,-inf	NA,inf	NA,2.90704	0.00652027	0.0121694
3	chr1:26188728:G:A	26188728	NA,A	NA,G	NA,1	NA,inf	NA,inf	NA,2.54204	0.00631196	0.0117249
3	chr1:26546341:G:A	26546341	A,A	G,G	1,1	-inf,-inf	inf,inf	0.0297131,3.23488	0.00624868	0.0109715
3	chr1:26554498:T:C	26554498	C,C	T,T	1,1	inf,-inf	inf,inf	0.0834755,3.34879	0.00622886	0.010565
3	chr1:26566576:T:C	26566576	C,C	T,T	1,1	inf,-inf	inf,inf	0.077884,3.48027	0.00563604	0.00954342
3	chr1:26765381:G:A	26765381	NA,A	NA,G	NA,1	NA,-inf	NA,inf	NA,2.48715	0.00550914	0.0102992
3	chr1:26569311:A:G	26569311	G,G	A,A	1,1	inf,-inf	inf,inf	0.0659988,3.43562	0.00510624	0.00865379
3	chr1:26471176:T:A	26471176	NA,A	NA,T	NA,1	NA,inf	NA,inf	NA,2.02587	0.00484694	0.00916899
3	chr1:26703159:T:C	26703159	NA,C	NA,T	NA,1	NA,-inf	NA,inf	NA,2.41003	0.00481076	0.0089975
3	chr1:26571019:A:AG	26571019	AG,AG	A,A	1,1	inf,-inf	inf,inf	0.0576035,3.36403	0.00445172	0.00755804
3	chr1:26567466:C:T	26567466	NA,T	NA,C	NA,1	NA,-inf	NA,inf	NA,2.26377	0.00435514	0.00780138
3	chr1:26696761:C:T	26696761	NA,T	NA,C	NA,1	NA,-inf	NA,inf	NA,2.33801	0.00421561	0.00788747
3	chr1:26568005:A:G	26568005	NA,G	NA,A	NA,1	NA,-inf	NA,inf	NA,2.24712	0.00421305	0.00754839
3	chr1:26097320:G:A	26097320	NA,A	NA,G	NA,1	NA,-inf	NA,inf	NA,2.56731	0.00411671	0.00766893
3	chr1:26431526:C:T	26431526	T,NA	C,NA	1,NA	-inf,NA	inf,NA	3.25733,NA	0.00375137	0.00685342
3	chr1:26565613:T:A	26565613	A,A	T,T	1,1	inf,-inf	inf,inf	0.0380069,3.24005	0.00358513	0.00610825
3	chr1:25863161:C:T	25863161	NA,T	NA,C	NA,1	NA,-inf	NA,inf	NA,1.8069	0.0034954	0.00645138
3	chr1:25893627:G:A	25893627	NA,A	NA,G	NA,1	NA,-inf	NA,inf	NA,1.80391	0.00343913	0.00635107
3	chr1:26565599:C:T	26565599	T,T	C,C	1,1	inf,-inf	inf,inf	0.0487549,3.21391	0.00343418	0.00585628
3	chr1:26663616:G:A	26663616	A,A	G,G	1,1	-inf,-inf	inf,inf	0.692307,2.33684	0.00330626	0.00615333
3	chr1:26565518:T:C	26565518	C,C	T,T	1,1	inf,-inf	inf,inf	0.0403001,3.18627	0.00327045	0.00558068
3	chr1:26556374:G:A	26556374	NA,A	NA,G	NA,1	NA,-inf	NA,inf	NA,2.08387	0.0031132	0.00559321
3	chr1:26556243:G:A	26556243	NA,A	NA,G	NA,1	NA,-inf	NA,inf	NA,2.0797	0.00309049	0.00555278
3	chr1:25823711:A:G	25823711	NA,G	NA,A	NA,1	NA,-inf	NA,inf	NA,1.78529	0.00294293	0.00549379
3	chr1:26386354:A:G	26386354	NA,G	NA,A	NA,1	NA,-inf	NA,inf	NA,1.63654	0.00288029	0.00541946
3	chr1:26529019:T:C	26529019	NA,C	NA,T	NA,1	NA,-inf	NA,inf	NA,2.05501	0.00287827	0.00525172
3	chr1:26567476:G:A	26567476	A,NA	G,NA	1,NA	-inf,NA	inf,NA	3.02429,NA	0.00284556	0.00525472
3	chr1:26434183:C:T	26434183	NA,T	NA,C	NA,1	NA,-inf	NA,inf	NA,2.03997	0.00281873	0.00514709
3	chr1:26564413:C:T	26564413	T,T	C,C	1,1	inf,-inf	inf,inf	0.0529793,3.10334	0.00279779	0.00478312
3	chr1:26367627:G:T	26367627	NA,T	NA,G	NA,1	NA,-inf	NA,inf	NA,2.43715	0.00272935	0.00511627
3	chr1:26556886:G:A	26556886	A,NA	G,NA	1,NA	-inf,NA	inf,NA	3.06082,NA	0.00267451	0.00489511
3	chr1:25874533:G:A	25874533	NA,A	NA,G	NA,1	NA,-inf	NA,inf	NA,1.70721	0.00258149	0.0048222
3	chr1:25884901:C:G	25884901	NA,G	NA,C	NA,1	NA,-inf	NA,inf	NA,1.6854	0.00249519	0.0046616
3	chr1:26489716:G:A	26489716	A,NA	G,NA	1,NA	-inf,NA	inf,NA	2.96705,NA	0.00234324	0.00429211
3	chr1:25834391:G:A	25834391	NA,A	NA,G	NA,1	NA,-inf	NA,inf	NA,1.59949	0.00229372	0.00424151
3	chr1:26388413:C:G	26388413	NA,G	NA,C	NA,1	NA,-inf	NA,inf	NA,1.50052	0.00218453	0.00411241
3	chr1:26156065:T:C	26156065	C,C	T,T	1,1	-inf,-inf	inf,inf	3.55113,0.118431	0.00216471	0.00385752
3	chr1:25902251:T:G	25902251	NA,G	NA,T	NA,1	NA,-inf	NA,inf	NA,1.56492	0.00214993	0.00397849
3	chr1:26199726:C:T	26199726	T,T	C,C	1,1	inf,inf	inf,inf	0.0130374,2.56744	0.00210717	0.00389925
3	chr1:26558373:G:A	26558373	A,A	G,G	1,1	inf,-inf	inf,inf	0.0227441,2.94113	0.00204408	0.0035061
3	chr1:25926775:A:G	25926775	NA,G	NA,A	NA,1	NA,-inf	NA,inf	NA,1.55751	0.00202794	0.00379302
3	chr1:26661700:T:C	26661700	C,NA	T,NA	1,NA	inf,NA	inf,NA	1.28508,NA	0.00202646	0.00390619
3	chr1:25865046:C:T	25865046	NA,T	NA,C	NA,1	NA,-inf	NA,inf	NA,1.54537	0.00202632	0.00374985
3	chr1:26398701:T:C	26398701	NA,C	NA,T	NA,1	NA,-inf	NA,inf	NA,1.6174	0.00198318	0.00363081
3	chr1:26529114:TATATATA:T	26529114	NA,T	NA,TATATATA	NA,1	NA,-inf	NA,inf	NA,1.81075	0.0019625	0.00360446
3	chr1:25875398:C:A	25875398	NA,A	NA,C	NA,1	NA,-inf	NA,inf	NA,1.52195	0.00188547	0.00349013
3	chr1:26356869:C:T	26356869	NA,T	NA,C	NA,1	NA,inf	NA,inf	NA,1.6681	0.00180001	0.00335599
3	chr1:26400993:C:T	26400993	NA,T	NA,C	NA,1	NA,-inf	NA,inf	NA,1.56435	0.00179665	0.00329142
3	chr1:26455017:G:A	26455017	NA,A	NA,G	NA,1	NA,-inf	NA,inf	NA,1.77795	0.00177431	0.00324805
3	chr1:25874111:A:G	25874111	G,G	A,A	1,1	-inf,inf	inf,inf	1.15302,1.74495	0.00175949	0.00321143
3	chr1:26513608:C:T	26513608	NA,T	NA,C	NA,1	NA,-inf	NA,inf	NA,1.7422	0.00175653	0.00321725
3	chr1:26353477:A:G	26353477	G,G	A,A	1,1	-inf,inf	inf,inf	0.421279,2.27719	0.00174001	0.00320498
3	chr1:26270586:T:C	26270586	NA,C	NA,T	NA,1	NA,inf	NA,inf	NA,1.01594	0.00173091	0.00324334
3	chr1:26440504:T:C	26440504	NA,C	NA,T	NA,1	NA,-inf	NA,inf	NA,1.73451	0.00172979	0.00317956
3	chr1:26399184:G:A	26399184	A,A	G,G	1,1	-inf,inf	inf,inf	2.35628,0.537869	0.00172097	0.00315882
3	chr1:26333201:C:T	26333201	T,T	C,C	1,1	-inf,-inf	inf,inf	0.0890014,2.00922	0.00171069	0.0030982
3	chr1:26101420:AG:A	26101420	NA,A	NA,AG	NA,1	NA,-inf	NA,inf	NA,1.94965	0.00166166	0.00310991
3	chr1:26445807:G:A	26445807	NA,A	NA,G	NA,1	NA,-inf	NA,inf	NA,1.73322	0.00163933	0.00300252
3	chr1:26293899:C:T	26293899	NA,T	NA,C	NA,1	NA,inf	NA,inf	NA,0.981373	0.00160553	0.00300826
3	chr1:26444380:G:C	26444380	NA,C	NA,G	NA,1	NA,-inf	NA,inf	NA,1.67241	0.00156873	0.00287599
3	chr1:25917632:G:A	25917632	NA,A	NA,G	NA,1	NA,-inf	NA,inf	NA,1.40094	0.00153503	0.00286195
3	chr1:25867385:C:T	25867385	NA,T	NA,C	NA,1	NA,-inf	NA,inf	NA,1.26201	0.00152055	0.00282511
3	chr1:26537297:C:T	26537297	NA,T	NA,C	NA,1	NA,-inf	NA,inf	NA,1.66202	0.00150646	0.00274256
3	chr1:26360295:C:T	26360295	NA,T	NA,C	NA,1	NA,inf	NA,inf	NA,1.55777	0.00147318	0.00274753
3	chr1:26699449:C:G	26699449	G,G	C,C	1,1	-inf,inf	inf,inf	3.00767,0.546271	0.00147304	0.00594261
3	chr1:26364183:G:A	26364183	NA,A	NA,G	NA,1	NA,inf	NA,inf	NA,1.55487	0.00147019	0.0027427
3	chr1:26073002:T:C	26073002	NA,C	NA,T	NA,1	NA,-inf	NA,inf	NA,1.81282	0.00145426	0.00271061
3	chr1:25915584:A:G	25915584	NA,G	NA,A	NA,1	NA,-inf	NA,inf	NA,1.36171	0.00144976	0.00270216
3	chr1:26533522:A:C	26533522	NA,C	NA,A	NA,1	NA,inf	NA,inf	NA,1.56029	0.00144737	0.00269873
3	chr1:25857741:T:G	25857741	NA,G	NA,T	NA,1	NA,-inf	NA,inf	NA,1.23444	0.00144594	0.00268734
3	chr1:26107888:T:A	26107888	A,NA	T,NA	1,NA	inf,NA	inf,NA	3.51371,NA	0.00144584	0.00270824
3	chr1:26535926:G:A	26535926	NA,A	NA,G	NA,1	NA,-inf	NA,inf	NA,1.51148	0.00141541	0.00259954
3	chr1:25783830:C:G	25783830	NA,G	NA,C	NA,1	NA,inf	NA,inf	NA,1.51452	0.00140145	0.00262792
3	chr1:26536073:G:A	26536073	NA,A	NA,G	NA,1	NA,-inf	NA,inf	NA,1.61371	0.0013793	0.00251045
3	chr1:26059560:C:A	26059560	NA,A	NA,C	NA,1	NA,-inf	NA,inf	NA,1.67689	0.00137118	0.00256141
3	chr1:25904872:GA:G	25904872	NA,G	NA,GA	NA,1	NA,-inf	NA,inf	NA,1.19788	0.00133479	0.00248266
3	chr1:26342158:G:A	26342158	NA,A	NA,G	NA,1	NA,inf	NA,inf	NA,1.18058	0.00132312	0.00247296
3	chr1:26328775:G:C	26328775	NA,C	NA,G	NA,1	NA,inf	NA,inf	NA,1.18381	0.0013205	0.00246724
3	chr1:26765831:T:C	26765831	C,C	T,T	1,1	-inf,inf	inf,inf	2.94473,0.498215	0.00130002	0.0051465
3	chr1:26326919:TG:T	26326919	NA,T	NA,TG	NA,1	NA,inf	NA,inf	NA,1.17559	0.00129878	0.00242664
3	chr1:26325719:G:A	26325719	NA,A	NA,G	NA,1	NA,inf	NA,inf	NA,1.17551	0.00129869	0.00242656
3	chr1:26363623:C:T	26363623	NA,T	NA,C	NA,1	NA,-inf	NA,inf	NA,1.94232	0.00129346	0.00242749
3	chr1:26724732:A:G	26724732	G,G	A,A	1,1	-inf,inf	inf,inf	2.93222,0.519086	0.00128835	0.0051175
3	chr1:26044790:A:G	26044790	G,G	A,A	1,1	inf,-inf	inf,inf	1.43408,2.08523	0.00126394	0.00236561
3	chr1:25921140:T:C	25921140	NA,C	NA,T	NA,1	NA,-inf	NA,inf	NA,1.29869	0.00126278	0.00235555
3	chr1:26404302:C:T	26404302	T,T	C,C	1,1	-inf,inf	inf,inf	2.3114,0.356365	0.00125534	0.00230938
3	chr1:26285669:C:G	26285669	NA,G	NA,C	NA,1	NA,inf	NA,inf	NA,1.0624	0.00124787	0.00232652
3	chr1:26319788:A:G	26319788	NA,G	NA,A	NA,1	NA,inf	NA,inf	NA,1.1488	0.00124339	0.00232327
3	chr1:26741711:C:T	26741711	T,T	C,C	1,1	-inf,-inf	inf,inf	2.59778,1.08788	0.00121858	0.00247301
3	chr1:26169964:C:T	26169964	T,T	C,C	1,1	-inf,inf	inf,inf	0.297433,1.66221	0.00121171	0.00223633
3	chr1:26329123:A:G	26329123	G,G	A,A	1,1	-inf,-inf	inf,inf	0.126067,1.87423	0.00120943	0.00219542
3	chr1:26749193:G:A	26749193	A,A	G,G	1,1	-inf,inf	inf,inf	3.03045,0.336864	0.00120344	0.00482701
3	chr1:26730152:G:A	26730152	A,A	G,G	1,1	-inf,inf	inf,inf	3.05328,0.297942	0.00119476	0.0047844
3	chr1:26778121:T:C	26778121	C,C	T,T	1,1	-inf,-inf	inf,inf	2.5114,0.0592606	0.00119466	0.0035101
3	chr1:26114201:T:A	26114201	NA,A	NA,T	NA,1	NA,-inf	NA,inf	NA,1.76441	0.00118751	0.0022226
3	chr1:26738708:G:A	26738708	A,A	G,G	1,1	-inf,inf	inf,inf	3.04111,0.307519	0.00118736	0.00476009
3	chr1:26742480:A:G	26742480	G,G	A,A	1,1	-inf,inf	inf,inf	3.01618,0.329892	0.00116629	0.00466241
3	chr1:26392390:C:T	26392390	T,T	C,C	1,1	-inf,inf	inf,inf	1.81389,0.910447	0.00115939	0.00212882
3	chr1:26354145:G:A	26354145	NA,A	NA,G	NA,1	NA,inf	NA,inf	NA,1.42827	0.00115901	0.00216296
3	chr1:26721033:G:A	26721033	A,A	G,G	1,1	-inf,inf	inf,inf	2.99788,0.331322	0.00113183	0.0045083
3	chr1:26778568:C:T	26778568	T,T	C,C	1,1	-inf,inf	inf,inf	3.00083,0.31011	0.00112758	0.00447632
3	chr1:26725756:G:A	26725756	A,A	G,G	1,1	-inf,inf	inf,inf	2.99528,0.331904	0.00112723	0.00448764
3	chr1:26781648:A:T	26781648	T,T	A,A	1,1	-inf,inf	inf,inf	3.01387,0.280371	0.00111547	0.00442829
3	chr1:26535736:G:C	26535736	C,C	G,G	1,1	inf,inf	inf,inf	1.26621,2.16223	0.00109529	0.00196542
3	chr1:26721402:A:G	26721402	G,G	A,A	1,1	-inf,inf	inf,inf	3.00684,0.284647	0.00109281	0.00434203
3	chr1:26787956:G:A	26787956	A,A	G,G	1,1	-inf,inf	inf,inf	3.02912,0.221968	0.00108879	0.0043129
3	chr1:26742678:T:C	26742678	C,C	T,T	1,1	-inf,inf	inf,inf	2.968,0.339545	0.00108777	0.00431021
3	chr1:26753440:T:C	26753440	C,C	T,T	1,1	-inf,inf	inf,inf	2.97401,0.330408	0.00108748	0.00430956
3	chr1:25839982:A:G	25839982	NA,G	NA,A	NA,1	NA,-inf	NA,inf	NA,1.1003	0.00108685	0.00202174
3	chr1:26721463:A:G	26721463	G,G	A,A	1,1	-inf,inf	inf,inf	2.97321,0.331485	0.00108621	0.00430572
3	chr1:26550367:A:G	26550367	NA,G	NA,A	NA,1	NA,inf	NA,inf	NA,1.28035	0.00108254	0.00199671
3	chr1:26344349:G:A	26344349	NA,A	NA,G	NA,1	NA,inf	NA,inf	NA,1.07647	0.00106616	0.0019938
3	chr1:26768641:A:G	26768641	G,G	A,A	1,1	-inf,inf	inf,inf	2.97807,0.295075	0.00106464	0.00420172
3	chr1:26709981:G:A	26709981	A,A	G,G	1,1	-inf,inf	inf,inf	2.99887,0.26749	0.00106401	0.00421737
3	chr1:26761777:G:A	26761777	A,A	G,G	1,1	-inf,inf	inf,inf	3.03035,0.196111	0.0010631	0.00420358
3	chr1:26744038:T:C	26744038	C,C	T,T	1,1	-inf,inf	inf,inf	2.96018,0.329811	0.00106153	0.00419724
3	chr1:26286435:G:T	26286435	T,T	G,G	1,1	-inf,-inf	inf,inf	1.74563,2.88326	0.0010574	0.00195519
3	chr1:26369340:C:T	26369340	NA,T	NA,C	NA,1	NA,inf	NA,inf	NA,1.37306	0.00105262	0.001965
3	chr1:26752685:C:T	26752685	T,T	C,C	1,1	-inf,inf	inf,inf	2.98342,0.274536	0.0010427	0.00412283
3	chr1:26762955:G:C	26762955	C,C	G,G	1,1	-inf,inf	inf,inf	2.99849,0.238064	0.0010411	0.0041049
3	chr1:26711498:A:G	26711498	G,G	A,A	1,1	-inf,inf	inf,inf	2.98815,0.261947	0.00103712	0.00409994
3	chr1:26707898:A:C	26707898	C,C	A,A	1,1	-inf,inf	inf,inf	2.98616,0.259297	0.0010304	0.00407057
3	chr1:26320531:C:G	26320531	NA,G	NA,C	NA,1	NA,inf	NA,inf	NA,0.73506	0.00102953	0.00193304
3	chr1:26674088:G:A	26674088	A,A	G,G	1,1	-inf,inf	inf,inf	2.85726,0.407998	0.0010266	0.00394844
3	chr1:26726121:T:C	26726121	C,C	T,T	1,1	-inf,inf	inf,inf	2.96287,0.296768	0.00102606	0.00404509
3	chr1:26723962:G:A	26723962	A,NA	G,NA	1,NA	-inf,NA	inf,NA	1.26646,NA	0.00101964	0.00189376
3	chr1:26753403:A:G	26753403	G,G	A,A	1,1	-inf,inf	inf,inf	2.93069,0.336691	0.00101917	0.00400647
3	chr1:26693642:C:T	26693642	T,T	C,C	1,1	-inf,inf	inf,inf	2.95226,0.295308	0.00101609	0.00399611
3	chr1:26525763:C:T	26525763	NA,T	NA,C	NA,1	NA,-inf	NA,inf	NA,1.27304	0.0010144	0.00187355
3	chr1:26741747:C:T	26741747	T,T	C,C	1,1	-inf,inf	inf,inf	2.96098,0.285935	0.00101141	0.00398203
3	chr1:26714018:T:C	26714018	C,C	T,T	1,1	-inf,inf	inf,inf	2.96537,0.273955	0.00100906	0.00397371
3	chr1:26807930:T:C	26807930	C,C	T,T	1,1	-inf,inf	inf,inf	2.95425,0.283078	0.00100136	0.00391335
3	chr1:26787521:T:C	26787521	C,C	T,T	1,1	-inf,inf	inf,inf	3.04059,0.0445755	0.000999071	0.00390164
3	chr1:26736928:C:T	26736928	T,T	C,C	1,1	-inf,inf	inf,inf	2.94809,0.289501	0.000996839	0.0039178
3	chr1:26164357:T:C	26164357	C,C	T,T	1,1	-inf,inf	inf,inf	2.76585,0.178243	0.000996418	0.00179122
3	chr1:26731130:A:C	26731130	C,C	A,A	1,1	-inf,inf	inf,inf	2.9652,0.246541	0.000990019	0.00387346
3	chr1:26813370:G:A	26813370	A,A	G,G	1,1	-inf,inf	inf,inf	2.95215,0.280381	0.000987348	0.00384507
3	chr1:26708818:C:G	26708818	G,G	C,C	1,1	-inf,inf	inf,inf	2.95919,0.258189	0.000983529	0.00386435
3	chr1:26635927:G:A	26635927	NA,A	NA,G	NA,1	NA,-inf	NA,inf	NA,1.51119	0.000979607	0.00184072
3	chr1:26776337:T:C	26776337	C,C	T,T	1,1	-inf,inf	inf,inf	2.92697,0.292032	0.000979273	0.003828
3	chr1:26767665:A:G	26767665	G,G	A,A	1,1	-inf,-inf	inf,inf	2.41187,0.0393743	0.000974702	0.00283065
3	chr1:26727525:A:G	26727525	G,G	A,A	1,1	-inf,inf	inf,inf	2.90599,0.329892	0.000968187	0.00378652
3	chr1:26324059:C:A	26324059	A,A	C,C	1,1	inf,-inf	inf,inf	0.236655,1.56559	0.00096399	0.00174098
3	chr1:26529056:C:T	26529056	NA,T	NA,C	NA,1	NA,-inf	NA,inf	NA,1.43638	0.000960307	0.00176864
3	chr1:26711725:T:C	26711725	C,C	T,T	1,1	-inf,inf	inf,inf	2.94014,0.258444	0.000952919	0.00373022
3	chr1:26701808:A:G	26701808	G,G	A,A	1,1	-inf,inf	inf,inf	2.91076,0.303293	0.000950711	0.00371419
3	chr1:26389273:G:A	26389273	NA,A	NA,G	NA,1	NA,inf	NA,inf	NA,1.05487	0.000948429	0.00177277
3	chr1:26724828:G:A	26724828	A,A	G,G	1,1	-inf,inf	inf,inf	2.91905,0.283386	0.000942119	0.00367851
3	chr1:26694100:T:C	26694100	C,C	T,T	1,1	-inf,inf	inf,inf	2.95061,0.215479	0.000941129	0.00367515
3	chr1:26394911:T:A	26394911	NA,A	NA,T	NA,1	NA,-inf	NA,inf	NA,1.35645	0.000940233	0.00173635
3	chr1:26396506:T:C	26396506	NA,C	NA,T	NA,1	NA,-inf	NA,inf	NA,1.48555	0.000937183	0.00175527
3	chr1:26811902:C:T	26811902	T,T	C,C	1,1	-inf,inf	inf,inf	2.96636,0.187792	0.000936628	0.00363783
3	chr1:25877242:C:T	25877242	NA,T	NA,C	NA,1	NA,-inf	NA,inf	NA,1.03524	0.000930542	0.00173326
3	chr1:26046967:C:T	26046967	NA,T	NA,C	NA,1	NA,-inf	NA,inf	NA,1.43583	0.000930322	0.00173917
3	chr1:26064010:G:A	26064010	A,A	G,G	1,1	-inf,-inf	inf,inf	0.825676,1.75036	0.000920468	0.00171429
3	chr1:26545486:C:T	26545486	NA,T	NA,C	NA,1	NA,inf	NA,inf	NA,1.19179	0.000919111	0.0016965
3	chr1:26817084:T:C	26817084	C,C	T,T	1,1	-inf,inf	inf,inf	2.9575,0.170045	0.000915226	0.00354577
3	chr1:26728289:G:C	26728289	C,C	G,G	1,1	-inf,inf	inf,inf	2.88482,0.296831	0.00090671	0.00350362
3	chr1:26397561:T:C	26397561	C,C	T,T	1,1	-inf,inf	inf,inf	1.51949,1.15998	0.000903477	0.00165565
3	chr1:26710663:T:G	26710663	G,G	T,T	1,1	-inf,inf	inf,inf	2.8863,0.274392	0.00088558	0.00343437
3	chr1:26759071:T:C	26759071	C,C	T,T	1,1	-inf,inf	inf,inf	2.87269,0.282874	0.000881818	0.00340413
3	chr1:25929171:G:A	25929171	NA,A	NA,G	NA,1	NA,-inf	NA,inf	NA,1.17652	0.000876572	0.00165158
3	chr1:26325286:G:A	26325286	A,A	G,G	1,1	inf,-inf	inf,inf	0.207129,1.53944	0.000870748	0.00157476
3	chr1:26445475:G:C	26445475	C,C	G,G	1,1	inf,inf	inf,inf	1.28122,2.01517	0.000864906	0.00157356
3	chr1:26812738:A:G	26812738	G,G	A,A	1,1	-inf,inf	inf,inf	2.33568,0.0681298	0.000860525	0.00249402
3	chr1:26804737:C:T	26804737	T,T	C,C	1,1	-inf,inf	inf,inf	2.86664,0.278154	0.000859717	0.00330057
3	chr1:26027715:A:T	26027715	T,T	A,A	1,1	-inf,-inf	inf,inf	2.44017,0.1558	0.000859356	0.00159927
3	chr1:26711084:A:G	26711084	G,G	A,A	1,1	-inf,inf	inf,inf	2.87847,0.252115	0.000856053	0.00330868
3	chr1:26791680:T:C	26791680	C,C	T,T	1,1	-inf,inf	inf,inf	2.94631,0.112336	0.00084932	0.00321499
3	chr1:26606745:C:T	26606745	T,NA	C,NA	1,NA	inf,NA	inf,NA	1.73674,NA	0.000830315	0.00159013
3	chr1:26759736:G:C	26759736	C,C	G,G	1,1	-inf,inf	inf,inf	2.93311,0.0958752	0.000828639	0.00313792
3	chr1:26701730:A:G	26701730	G,G	A,A	1,1	-inf,inf	inf,inf	2.91498,0.149551	0.000824089	0.00312646
3	chr1:26781754:T:C	26781754	C,C	T,T	1,1	-inf,inf	inf,inf	2.89833,0.12515	0.000813779	0.00311812
3	chr1:26771828:G:A	26771828	A,A	G,G	1,1	-inf,-inf	inf,inf	2.87212,0.0996922	0.000813	0.00303696
3	chr1:26388782:T:C	26388782	NA,C	NA,T	NA,1	NA,-inf	NA,inf	NA,1.14736	0.000812638	0.00152453
3	chr1:25872422:C:T	25872422	T,NA	C,NA	1,NA	inf,NA	inf,NA	1.82802,NA	0.000810155	0.00152682
3	chr1:26710207:G:A	26710207	A,A	G,G	1,1	-inf,inf	inf,inf	2.80211,0.321396	0.000808516	0.00309434
3	chr1:26736052:T:C	26736052	C,C	T,T	1,1	-inf,-inf	inf,inf	2.84098,0.150452	0.000807944	0.00298319
3	chr1:26444508:G:A	26444508	A,A	G,G	1,1	inf,inf	inf,inf	1.26347,1.98536	0.000801345	0.00145854
3	chr1:26179949:A:G	26179949	NA,G	NA,A	NA,1	NA,inf	NA,inf	NA,0.643802	0.000801098	0.00150232
3	chr1:26078383:G:A	26078383	NA,A	NA,G	NA,1	NA,-inf	NA,inf	NA,1.16727	0.000796005	0.00149458
3	chr1:26025363:TAA:T	26025363	T,NA	TAA,NA	1,NA	inf,NA	inf,NA	0.762158,NA	0.000787608	0.00151192
3	chr1:26764281:A:T	26764281	T,T	A,A	1,1	-inf,inf	inf,inf	2.9072,0.0811326	0.000787248	0.0029651
3	chr1:26355566:A:T	26355566	NA,T	NA,A	NA,1	NA,-inf	NA,inf	NA,1.65914	0.000783978	0.00147
3	chr1:26566767:G:T	26566767	T,T	G,G	1,1	inf,inf	inf,inf	1.21213,2.01817	0.00078106	0.00139762
3	chr1:26013749:T:C	26013749	NA,C	NA,T	NA,1	NA,inf	NA,inf	NA,0.96093	0.000780162	0.00146056
3	chr1:26377316:C:G	26377316	NA,G	NA,C	NA,1	NA,-inf	NA,inf	NA,1.12048	0.000777587	0.00145885
3	chr1:25859106:G:A	25859106	A,A	G,G	1,1	-inf,inf	inf,inf	1.25629,1.23452	0.000777529	0.0014398
3	chr1:25865198:C:G	25865198	NA,G	NA,C	NA,1	NA,inf	NA,inf	NA,1.04741	0.00077728	0.00145638
3	chr1:26720491:G:A	26720491	A,A	G,G	1,1	-inf,-inf	inf,inf	2.30088,0.017425	0.000775119	0.00222052
3	chr1:26155170:G:A	26155170	A,NA	G,NA	1,NA	inf,NA	inf,NA	1.79803,NA	0.000770318	0.001444
3	chr1:26675220:A:G	26675220	G,G	A,A	1,1	-inf,inf	inf,inf	2.69249,0.372587	0.000767494	0.00283464
3	chr1:26798054:A:G	26798054	G,G	A,A	1,1	-inf,inf	inf,inf	2.8412,0.188834	0.000763769	0.00289759
3	chr1:26059904:G:A	26059904	NA,A	NA,G	NA,1	NA,-inf	NA,inf	NA,1.13825	0.000762525	0.00143245
3	chr1:25860841:A:G	25860841	G,G	A,A	1,1	-inf,inf	inf,inf	1.43573,1.00341	0.000761094	0.00140717
3	chr1:26176164:G:A	26176164	NA,A	NA,G	NA,1	NA,inf	NA,inf	NA,0.621027	0.000758022	0.00142156
3	chr1:26691718:A:T	26691718	T,T	A,A	1,1	-inf,inf	inf,inf	2.79852,0.22279	0.000756139	0.00283588
3	chr1:25861484:T:C	25861484	C,C	T,T	1,1	-inf,inf	inf,inf	1.41397,1.01835	0.000755926	0.00139768
3	chr1:26820453:G:T	26820453	T,T	G,G	1,1	-inf,-inf	inf,inf	2.26246,0.119202	0.000755709	0.00214052
3	chr1:26063142:T:C	26063142	C,C	T,T	1,1	inf,-inf	inf,inf	2.39364,1.61008	0.000753707	0.00142012
3	chr1:26733269:A:T	26733269	T,T	A,A	1,1	-inf,-inf	inf,inf	2.82419,0.116134	0.000753304	0.00278195
3	chr1:26815377:A:G	26815377	G,G	A,A	1,1	-inf,inf	inf,inf	2.78484,0.280381	0.000753118	0.00284533
3	chr1:26555074:AG:A	26555074	A,A	AG,AG	1,1	inf,inf	inf,inf	1.00944,2.10692	0.000752524	0.00134853
3	chr1:26326269:A:G	26326269	NA,G	NA,A	NA,1	NA,-inf	NA,inf	NA,1.10354	0.00075116	0.00141421
3	chr1:26405477:A:C	26405477	C,C	A,A	1,1	-inf,inf	inf,inf	1.49714,1.0788	0.000747274	0.00137039
3	chr1:26405479:T:C	26405479	C,C	T,T	1,1	-inf,inf	inf,inf	1.49444,1.0788	0.0007436	0.00136368
3	chr1:26816063:T:C	26816063	C,C	T,T	1,1	-inf,-inf	inf,inf	2.24996,0.123756	0.000741945	0.00209686
3	chr1:26107239:G:A	26107239	A,A	G,G	1,1	inf,-inf	inf,inf	4.00423,0.029914	0.000735771	0.00138158
3	chr1:26383146:C:G	26383146	NA,G	NA,C	NA,1	NA,-inf	NA,inf	NA,1.09306	0.000733882	0.00137711
3	chr1:26010054:A:G	26010054	NA,G	NA,A	NA,1	NA,-inf	NA,inf	NA,1.26227	0.000728749	0.00136643
3	chr1:26566815:A:G	26566815	G,G	A,A	1,1	inf,-inf	inf,inf	0.0802592,2.41554	0.000722879	0.00127075
3	chr1:26765491:A:C	26765491	C,C	A,A	1,1	-inf,-inf	inf,inf	2.80304,0.101117	0.000722436	0.00266198
3	chr1:25986780:C:T	25986780	NA,T	NA,C	NA,1	NA,-inf	NA,inf	NA,1.04178	0.000720391	0.00135034
3	chr1:26072287:A:G	26072287	NA,G	NA,A	NA,1	NA,inf	NA,inf	NA,1.29733	0.000720385	0.00134869
3	chr1:26394123:C:T	26394123	T,T	C,C	1,1	-inf,inf	inf,inf	1.5232,1.02164	0.000716456	0.0013152
3	chr1:26024056:T:C	26024056	NA,C	NA,T	NA,1	NA,inf	NA,inf	NA,0.804943	0.000713322	0.00133692
3	chr1:26726219:A:C	26726219	C,C	A,A	1,1	-inf,inf	inf,inf	2.86267,0.0823049	0.00070796	0.00263926
3	chr1:26534722:A:C	26534722	NA,C	NA,A	NA,1	NA,inf	NA,inf	NA,0.972068	0.000706738	0.00130755
3	chr1:26403576:T:C	26403576	C,C	T,T	1,1	-inf,inf	inf,inf	1.53944,0.994565	0.000706173	0.00129571
3	chr1:26102865:A:C	26102865	C,C	A,A	1,1	inf,-inf	inf,inf	3.70912,0.373124	0.000704665	0.00132455
3	chr1:26377463:A:G	26377463	NA,G	NA,A	NA,1	NA,inf	NA,inf	NA,1.04658	0.000702378	0.00132438
3	chr1:26041557:G:C	26041557	NA,C	NA,G	NA,1	NA,-inf	NA,inf	NA,1.25981	0.000696702	0.00130347
3	chr1:26593251:G:A	26593251	NA,A	NA,G	NA,1	NA,inf	NA,inf	NA,1.17267	0.000691324	0.00129322
3	chr1:26330500:G:A	26330500	A,A	G,G	1,1	inf,-inf	inf,inf	0.263527,1.51002	0.000690863	0.00125714
3	chr1:26336871:C:T	26336871	T,T	C,C	1,1	inf,-inf	inf,inf	0.239258,1.73304	0.000680089	0.00124022
3	chr1:25800589:G:A	25800589	NA,A	NA,G	NA,1	NA,-inf	NA,inf	NA,1.01056	0.000678612	0.00127747
3	chr1:26404757:G:T	26404757	NA,T	NA,G	NA,1	NA,-inf	NA,inf	NA,1.06568	0.000673477	0.00127229
3	chr1:26747851:AAAAC:A	26747851	A,A	AAAAC,AAAAC	1,1	-inf,inf	inf,inf	2.63979,0.405566	0.000669037	0.00244342
3	chr1:26419714:T:C	26419714	NA,C	NA,T	NA,1	NA,inf	NA,inf	NA,1.10411	0.000664424	0.00124227
3	chr1:26566578:T:C	26566578	C,C	T,T	1,1	inf,-inf	inf,inf	0.0571568,2.3727	0.000661491	0.00116297
3	chr1:26102965:AC:A	26102965	NA,A	NA,AC	NA,1	NA,inf	NA,inf	NA,1.16111	0.000661427	0.00124005
3	chr1:26694476:G:C	26694476	NA,C	NA,G	NA,1	NA,inf	NA,inf	NA,1.13464	0.000656607	0.00123325
3	chr1:26394843:G:A	26394843	A,A	G,G	1,1	-inf,inf	inf,inf	1.50246,0.980831	0.000656105	0.00120541
3	chr1:25975971:C:G	25975971	NA,G	NA,C	NA,1	NA,-inf	NA,inf	NA,0.989291	0.000655442	0.00122881
3	chr1:26492882:C:T	26492882	NA,T	NA,C	NA,1	NA,-inf	NA,inf	NA,1.04431	0.000652285	0.00123091
3	chr1:26684958:A:G	26684958	G,G	A,A	1,1	-inf,inf	inf,inf	2.63408,0.315637	0.000651174	0.00236465
3	chr1:25993422:C:A	25993422	NA,A	NA,C	NA,1	NA,-inf	NA,inf	NA,1.20544	0.000650922	0.00122164
3	chr1:26681776:T:C	26681776	C,C	T,T	1,1	-inf,inf	inf,inf	2.62456,0.366172	0.000649174	0.00235835
3	chr1:26709671:G:A	26709671	A,A	G,G	1,1	-inf,-inf	inf,inf	2.7489,0.11139	0.000643847	0.00233648
3	chr1:26055040:A:T	26055040	NA,T	NA,A	NA,1	NA,-inf	NA,inf	NA,1.05015	0.000639733	0.00120122
3	chr1:26411441:C:G	26411441	NA,G	NA,C	NA,1	NA,inf	NA,inf	NA,1.25647	0.000639709	0.00119125
3	chr1:26291056:G:A	26291056	NA,A	NA,G	NA,1	NA,inf	NA,inf	NA,0.528486	0.000638341	0.00119936
3	chr1:26140323:A:C	26140323	NA,C	NA,A	NA,1	NA,-inf	NA,inf	NA,1.38147	0.000636511	0.00119277
3	chr1:26693253:T:C	26693253	C,C	T,T	1,1	-inf,-inf	inf,inf	2.69026,0.125852	0.000636104	0.00227369
3	chr1:26035510:C:T	26035510	T,T	C,C	1,1	inf,-inf	inf,inf	1.08966,1.74652	0.000635941	0.00118627
3	chr1:25886851:G:C	25886851	NA,C	NA,G	NA,1	NA,-inf	NA,inf	NA,1.16234	0.000629174	0.00117647
3	chr1:26089806:G:A	26089806	NA,A	NA,G	NA,1	NA,inf	NA,inf	NA,1.22562	0.000626581	0.00117343
3	chr1:26773752:C:T	26773752	T,NA	C,NA	1,NA	-inf,NA	inf,NA	1.49013,NA	0.000626224	0.00154581
3	chr1:26469754:G:A	26469754	NA,A	NA,G	NA,1	NA,-inf	NA,inf	NA,1.00521	0.000626167	0.00116074
3	chr1:26181096:A:G	26181096	NA,G	NA,A	NA,1	NA,-inf	NA,inf	NA,0.939883	0.0006183	0.0011649
3	chr1:26031364:A:G	26031364	NA,G	NA,A	NA,1	NA,-inf	NA,inf	NA,1.11407	0.000616766	0.00115834
3	chr1:25970036:T:C	25970036	C,NA	T,NA	1,NA	inf,NA	inf,NA	1.67693,NA	0.000606123	0.00114407
3	chr1:26234878:G:A	26234878	A,NA	G,NA	1,NA	-inf,NA	inf,NA	0.874377,NA	0.00060554	0.00113549
3	chr1:26552259:G:A	26552259	NA,A	NA,G	NA,1	NA,inf	NA,inf	NA,0.942716	0.000603052	0.00111615
3	chr1:26813658:G:A	26813658	A,A	G,G	1,1	-inf,inf	inf,inf	2.76266,0.0265074	0.000602488	0.00218662
3	chr1:26223887:C:T	26223887	T,NA	C,NA	1,NA	-inf,NA	inf,NA	0.86955,NA	0.000599072	0.00112326
3	chr1:26190855:C:T	26190855	NA,T	NA,C	NA,1	NA,inf	NA,inf	NA,0.549804	0.000597284	0.00111955
3	chr1:25886795:A:C	25886795	C,C	A,A	1,1	-inf,inf	inf,inf	1.16348,1.25453	0.000596676	0.00109298
3	chr1:26163142:T:G	26163142	G,G	T,T	1,1	-inf,inf	inf,inf	0.33143,1.26204	0.000596066	0.0011029
3	chr1:26380003:T:C	26380003	NA,C	NA,T	NA,1	NA,-inf	NA,inf	NA,1.50845	0.000591925	0.00111094
3	chr1:26568840:A:G	26568840	NA,G	NA,A	NA,1	NA,inf	NA,inf	NA,0.927484	0.000588119	0.0010889
3	chr1:26466257:T:G	26466257	NA,G	NA,T	NA,1	NA,-inf	NA,inf	NA,0.975643	0.000588037	0.0011092
3	chr1:26000535:G:A	26000535	NA,A	NA,G	NA,1	NA,inf	NA,inf	NA,1.05687	0.000584987	0.00109594
3	chr1:26057522:A:G	26057522	G,G	A,A	1,1	inf,-inf	inf,inf	1.19912,1.78202	0.000584415	0.00109538
3	chr1:26644117:T:G	26644117	NA,G	NA,T	NA,1	NA,-inf	NA,inf	NA,1.0135	0.000581423	0.00109423
3	chr1:26225396:GGGGGACTGCGGTGCT:G	26225396	NA,G	NA,GGGGGACTGCGGTGCT	NA,1	NA,inf	NA,inf	NA,0.791027	0.00057993	0.00108602
3	chr1:25803859:T:C	25803859	NA,C	NA,T	NA,1	NA,-inf	NA,inf	NA,0.917588	0.000574009	0.00108065
3	chr1:26654537:A:G	26654537	G,NA	A,NA	1,NA	inf,NA	inf,NA	1.32424,NA	0.000569357	0.00108156
3	chr1:26341166:G:A	26341166	NA,A	NA,G	NA,1	NA,-inf	NA,inf	NA,0.969588	0.000568744	0.00107073
3	chr1:26023134:G:A	26023134	A,A	G,G	1,1	-inf,-inf	inf,inf	2.21764,0.0445728	0.000567201	0.00105671
3	chr1:26017604:T:C	26017604	C,NA	T,NA	1,NA	inf,NA	inf,NA	1.60602,NA	0.000564933	0.00106746
3	chr1:26339500:C:G	26339500	G,G	C,C	1,1	inf,-inf	inf,inf	0.69476,1.23993	0.000564399	0.0010205
3	chr1:25933413:A:G	25933413	NA,G	NA,A	NA,1	NA,inf	NA,inf	NA,0.951831	0.000563777	0.00106276
3	chr1:26564345:G:A	26564345	A,A	G,G	1,1	inf,-inf	inf,inf	0.00533524,2.00487	0.000557897	0.000997844
3	chr1:25958135:T:C	25958135	NA,C	NA,T	NA,1	NA,inf	NA,inf	NA,0.78327	0.000550728	0.0010321
3	chr1:26038815:G:A	26038815	NA,A	NA,G	NA,1	NA,-inf	NA,inf	NA,0.956813	0.000550356	0.00103597
3	chr1:25890122:T:TATTC	25890122	NA,TATTC	NA,T	NA,1	NA,inf	NA,inf	NA,0.86061	0.000540981	0.00101331
3	chr1:26436250:T:G	26436250	NA,G	NA,T	NA,1	NA,inf	NA,inf	NA,0.848244	0.000537973	0.000998794
3	chr1:26558336:C:T	26558336	NA,T	NA,C	NA,1	NA,inf	NA,inf	NA,0.879278	0.000537488	0.000995792
3	chr1:26676156:T:C	26676156	C,C	T,T	1,1	-inf,inf	inf,inf	2.63313,0.0539506	0.000535812	0.00189935
3	chr1:26087373:G:T	26087373	NA,T	NA,G	NA,1	NA,inf	NA,inf	NA,0.685338	0.000534159	0.000998834
3	chr1:26060222:T:TA	26060222	NA,TA	NA,T	NA,1	NA,-inf	NA,inf	NA,0.78782	0.00053311	0.00100293
3	chr1:25779539:C:G	25779539	NA,G	NA,C	NA,1	NA,-inf	NA,inf	NA,0.877871	0.00053077	0.000998246
3	chr1:26572634:C:T	26572634	T,T	C,C	1,1	-inf,-inf	inf,inf	0.0276579,2.18195	0.000529249	0.000939641
3	chr1:25860021:G:GT	25860021	GT,GT	G,G	1,1	-inf,inf	inf,inf	1.35959,0.886965	0.00052912	0.000979667
3	chr1:26408609:A:G	26408609	NA,G	NA,A	NA,1	NA,-inf	NA,inf	NA,0.95533	0.000527383	0.000989286
3	chr1:25860997:G:A	25860997	NA,A	NA,G	NA,1	NA,-inf	NA,inf	NA,0.854689	0.000526656	0.000992093
3	chr1:25893357:A:G	25893357	G,G	A,A	1,1	-inf,inf	inf,inf	1.11266,1.24084	0.000525725	0.000964149
3	chr1:26157414:A:T	26157414	T,T	A,A	1,1	-inf,inf	inf,inf	0.534929,0.793265	0.000520522	0.000962509
3	chr1:26276059:T:C	26276059	C,NA	T,NA	1,NA	inf,NA	inf,NA	1.34703,NA	0.000518477	0.000995588
3	chr1:26061750:C:G	26061750	G,G	C,C	1,1	inf,-inf	inf,inf	2.23829,1.47644	0.00051558	0.000971722
3	chr1:25799884:A:G	25799884	G,G	A,A	1,1	-inf,inf	inf,inf	1.43132,1.03447	0.000513414	0.000949738
3	chr1:26072739:G:A	26072739	A,A	G,G	1,1	-inf,inf	inf,inf	3.23508,0.232421	0.00050775	0.00095778
3	chr1:25954517:G:C	25954517	NA,C	NA,G	NA,1	NA,-inf	NA,inf	NA,1.08777	0.000507162	0.000951702
3	chr1:26061670:T:C	26061670	NA,C	NA,T	NA,1	NA,-inf	NA,inf	NA,1.01703	0.000506059	0.000951086
3	chr1:25793876:G:A	25793876	A,A	G,G	1,1	-inf,inf	inf,inf	1.97362,0.357567	0.000504266	0.000929585
3	chr1:26372773:C:T	26372773	NA,T	NA,C	NA,1	NA,-inf	NA,inf	NA,1.22743	0.000503017	0.000946858
3	chr1:26188271:C:T	26188271	NA,T	NA,C	NA,1	NA,-inf	NA,inf	NA,1.29737	0.000503016	0.000943247
3	chr1:26308087:A:T	26308087	NA,T	NA,A	NA,1	NA,-inf	NA,inf	NA,1.38638	0.000502403	0.000940713
3	chr1:26582720:A:G	26582720	NA,G	NA,A	NA,1	NA,inf	NA,inf	NA,0.897731	0.000502373	0.000942634
3	chr1:25763581:A:G	25763581	G,G	A,A	1,1	-inf,inf	inf,inf	0.959351,1.00442	0.000500003	0.000926706
3	chr1:26230741:T:C	26230741	NA,C	NA,T	NA,1	NA,inf	NA,inf	NA,0.711655	0.000499462	0.000935669
3	chr1:26799286:T:C	26799286	NA,C	NA,T	NA,1	NA,inf	NA,inf	NA,0.896938	0.000496018	0.000929051
3	chr1:26158230:G:T	26158230	T,T	G,G	1,1	-inf,inf	inf,inf	0.514061,0.795814	0.00048979	0.000906096
3	chr1:26405270:C:T	26405270	NA,T	NA,C	NA,1	NA,-inf	NA,inf	NA,0.849495	0.000488432	0.000906073
3	chr1:26387465:C:T	26387465	NA,T	NA,C	NA,1	NA,-inf	NA,inf	NA,1.34113	0.000484558	0.000910609
3	chr1:25872008:G:A	25872008	A,NA	G,NA	1,NA	inf,NA	inf,NA	0.403927,NA	0.000483228	0.000889923
3	chr1:26387427:G:C	26387427	NA,C	NA,G	NA,1	NA,-inf	NA,inf	NA,1.33886	0.000483084	0.000907845
3	chr1:26025097:G:A	26025097	NA,A	NA,G	NA,1	NA,-inf	NA,inf	NA,1.05124	0.000482972	0.000908512
3	chr1:26129464:G:C	26129464	C,C	G,G	1,1	inf,inf	inf,inf	3.70607,0.0653589	0.000482275	0.000905987
3	chr1:26021424:A:T	26021424	NA,T	NA,A	NA,1	NA,-inf	NA,inf	NA,1.05101	0.000482223	0.000907097
3	chr1:26661372:A:G	26661372	NA,G	NA,A	NA,1	NA,inf	NA,inf	NA,0.888036	0.000482181	0.000915445
3	chr1:26094521:A:G	26094521	G,G	A,A	1,1	inf,-inf	inf,inf	3.6833,0.0541129	0.000479892	0.000899632
3	chr1:26128477:T:C	26128477	C,C	T,T	1,1	inf,inf	inf,inf	3.70097,0.0549887	0.00047861	0.000899113
3	chr1:25795707:G:C	25795707	C,C	G,G	1,1	-inf,inf	inf,inf	1.8279,0.570322	0.000478135	0.000881781
3	chr1:26813569:C:T	26813569	T,NA	C,NA	1,NA	-inf,NA	inf,NA	1.33368,NA	0.000477123	0.00114917
3	chr1:25811273:T:C	25811273	NA,C	NA,T	NA,1	NA,-inf	NA,inf	NA,1.03586	0.000476997	0.000893777
3	chr1:26309058:A:G	26309058	G,G	A,A	1,1	inf,inf	inf,inf	7.28159,0.338031	0.000476799	0.00727067
3	chr1:26143235:G:A	26143235	NA,A	NA,G	NA,1	NA,-inf	NA,inf	NA,1.2017	0.000472232	0.000885429
3	chr1:26146829:C:T	26146829	NA,T	NA,C	NA,1	NA,-inf	NA,inf	NA,0.857735	0.000472147	0.000884541
3	chr1:26069126:T:G	26069126	G,G	T,T	1,1	inf,-inf	inf,inf	2.46814,1.09017	0.000469744	0.000885216
3	chr1:26683260:T:C	26683260	C,NA	T,NA	1,NA	-inf,NA	inf,NA	1.31978,NA	0.000467723	0.00112609
3	chr1:26339543:T:C	26339543	NA,C	NA,T	NA,1	NA,-inf	NA,inf	NA,0.855953	0.000467435	0.000879956
3	chr1:25882166:A:G	25882166	G,G	A,A	1,1	-inf,inf	inf,inf	1.219,1.09062	0.00046585	0.000854043
3	chr1:25923556:A:C	25923556	NA,C	NA,A	NA,1	NA,-inf	NA,inf	NA,0.715876	0.000462845	0.000872713
3	chr1:26343300:C:T	26343300	NA,T	NA,C	NA,1	NA,-inf	NA,inf	NA,0.846603	0.000461943	0.000869771
3	chr1:26079234:GC:G	26079234	G,G	GC,GC	1,1	inf,-inf	inf,inf	3.56706,0.118098	0.000461485	0.000865225
3	chr1:25770867:T:A	25770867	NA,A	NA,T	NA,1	NA,inf	NA,inf	NA,0.805247	0.000459698	0.000864301
3	chr1:25847329:T:C	25847329	NA,C	NA,T	NA,1	NA,inf	NA,inf	NA,0.856305	0.000459141	0.000860332
3	chr1:26383926:T:C	26383926	NA,C	NA,T	NA,1	NA,-inf	NA,inf	NA,1.24687	0.000457678	0.000860554
3	chr1:25883673:C:T	25883673	T,T	C,C	1,1	-inf,inf	inf,inf	1.18088,1.11829	0.000457373	0.000838709
3	chr1:25849609:A:G	25849609	NA,G	NA,A	NA,1	NA,inf	NA,inf	NA,0.852922	0.000456836	0.000856013
3	chr1:25871302:A:G	25871302	NA,G	NA,A	NA,1	NA,inf	NA,inf	NA,0.854083	0.000453189	0.0008501
3	chr1:26068506:A:C	26068506	C,C	A,A	1,1	inf,-inf	inf,inf	2.5143,0.95521	0.000452829	0.000849946
3	chr1:25933863:A:G	25933863	NA,G	NA,A	NA,1	NA,inf	NA,inf	NA,0.763375	0.000452743	0.000852048
3	chr1:26024035:CAAAG:C	26024035	NA,C	NA,CAAAG	NA,1	NA,-inf	NA,inf	NA,1.00632	0.000450363	0.000847206
3	chr1:26056087:C:T	26056087	NA,T	NA,C	NA,1	NA,-inf	NA,inf	NA,0.879899	0.000448105	0.000842428
3	chr1:26130218:A:G	26130218	G,G	A,A	1,1	inf,inf	inf,inf	3.64997,0.0408799	0.000448048	0.00084168
3	chr1:26122358:T:C	26122358	C,C	T,T	1,1	inf,inf	inf,inf	3.64842,0.044605	0.000447593	0.000840819
3	chr1:26267169:G:C	26267169	NA,C	NA,G	NA,1	NA,-inf	NA,inf	NA,1.1736	0.000447422	0.000840217
3	chr1:26613175:A:AT	26613175	NA,AT	NA,A	NA,1	NA,inf	NA,inf	NA,0.79117	0.000445441	0.000836947
3	chr1:26063837:A:G	26063837	G,G	A,A	1,1	inf,-inf	inf,inf	2.80977,0.617307	0.000445368	0.000837475
3	chr1:26065946:G:A	26065946	A,A	G,G	1,1	inf,-inf	inf,inf	3.29438,0.286756	0.000444599	0.000833139
3	chr1:25966403:G:C	25966403	NA,C	NA,G	NA,1	NA,inf	NA,inf	NA,0.773212	0.000444059	0.000833144
3	chr1:26350650:T:G	26350650	NA,G	NA,T	NA,1	NA,-inf	NA,inf	NA,1.46736	0.000442845	0.000830485
3	chr1:26121379:A:T	26121379	T,T	A,A	1,1	inf,inf	inf,inf	3.64041,0.0557527	0.000441893	0.000830116
3	chr1:26113095:C:T	26113095	T,T	C,C	1,1	inf,inf	inf,inf	3.63896,0.040455	0.000441892	0.000830109
3	chr1:25985024:T:A	25985024	NA,A	NA,T	NA,1	NA,-inf	NA,inf	NA,0.917621	0.00044188	0.000829433
3	chr1:25860172:T:A	25860172	A,A	T,T	1,1	-inf,inf	inf,inf	1.11728,0.983698	0.000440421	0.00081623
3	chr1:26112007:G:C	26112007	C,C	G,G	1,1	inf,inf	inf,inf	3.6339,0.044948	0.000440403	0.000827338
3	chr1:26062505:T:C	26062505	NA,C	NA,T	NA,1	NA,-inf	NA,inf	NA,0.951576	0.000439585	0.00082724
3	chr1:26151863:A:C	26151863	C,C	A,A	1,1	inf,-inf	inf,inf	3.61337,0.0703412	0.000439171	0.000825146
3	chr1:26106228:C:T	26106228	T,T	C,C	1,1	inf,inf	inf,inf	3.6336,0.062963	0.00043772	0.000822107
3	chr1:26109428:C:T	26109428	T,T	C,C	1,1	inf,inf	inf,inf	3.62594,0.0353472	0.0004371	0.000821005
3	chr1:26381692:A:C	26381692	NA,C	NA,A	NA,1	NA,-inf	NA,inf	NA,1.25876	0.000435319	0.000818283
3	chr1:25854864:T:C	25854864	NA,C	NA,T	NA,1	NA,inf	NA,inf	NA,0.82276	0.000435282	0.000815717
3	chr1:26110565:G:A	26110565	NA,A	NA,G	NA,1	NA,inf	NA,inf	NA,0.704884	0.000435083	0.000816521
3	chr1:26139762:G:A	26139762	A,A	G,G	1,1	inf,-inf	inf,inf	3.19569,0.592084	0.00043449	0.000816899
3	chr1:26493035:A:C	26493035	NA,C	NA,A	NA,1	NA,inf	NA,inf	NA,0.72297	0.000433229	0.000805431
3	chr1:26110771:A:C	26110771	C,C	A,A	1,1	inf,inf	inf,inf	3.61948,0.0377553	0.000433149	0.000813621
3	chr1:26046783:G:A	26046783	NA,A	NA,G	NA,1	NA,-inf	NA,inf	NA,0.823415	0.000432992	0.000814467
3	chr1:26795439:G:A	26795439	A,NA	G,NA	1,NA	-inf,NA	inf,NA	1.28013,NA	0.000432805	0.00103235
3	chr1:26110197:G:C	26110197	C,C	G,G	1,1	inf,inf	inf,inf	3.61819,0.0429992	0.000432038	0.000811514
3	chr1:26071135:G:A	26071135	NA,A	NA,G	NA,1	NA,-inf	NA,inf	NA,1.05558	0.000431802	0.000810623
3	chr1:26093469:A:G	26093469	G,G	A,A	1,1	inf,-inf	inf,inf	2.02371,1.74686	0.00042987	0.000808785
3	chr1:25794162:G:T	25794162	NA,T	NA,G	NA,1	NA,-inf	NA,inf	NA,0.803738	0.000429386	0.000810456
3	chr1:26089958:A:G	26089958	G,G	A,A	1,1	inf,-inf	inf,inf	3.38599,0.232096	0.000428986	0.000808351
3	chr1:26123610:A:G	26123610	G,G	A,A	1,1	inf,inf	inf,inf	3.61553,0.0473808	0.000427402	0.000802914
3	chr1:26131171:A:C	26131171	C,C	A,A	1,1	inf,inf	inf,inf	3.61471,0.0481708	0.000427396	0.000802883
3	chr1:26381732:T:C	26381732	NA,C	NA,T	NA,1	NA,-inf	NA,inf	NA,1.24158	0.000426006	0.000800816
3	chr1:26013757:C:T	26013757	NA,T	NA,C	NA,1	NA,inf	NA,inf	NA,0.660565	0.000426	0.000798013
3	chr1:26123104:G:A	26123104	A,A	G,G	1,1	inf,inf	inf,inf	3.61101,0.0544294	0.000423626	0.000795839
3	chr1:26583699:T:C	26583699	NA,C	NA,T	NA,1	NA,inf	NA,inf	NA,0.703971	0.000423616	0.000803313
3	chr1:26131824:G:C	26131824	C,C	G,G	1,1	inf,inf	inf,inf	3.6105,0.0549713	0.000422489	0.000793578
3	chr1:25916191:A:G	25916191	NA,G	NA,A	NA,1	NA,inf	NA,inf	NA,0.732984	0.000422381	0.000791051
3	chr1:26115147:G:A	26115147	A,A	G,G	1,1	inf,inf	inf,inf	3.60958,0.063713	0.000422164	0.00079298
3	chr1:25982529:G:A	25982529	NA,A	NA,G	NA,1	NA,-inf	NA,inf	NA,0.88707	0.000421379	0.000791026
3	chr1:26125895:G:A	26125895	A,A	G,G	1,1	inf,inf	inf,inf	3.60715,0.0822843	0.000421091	0.00079099
3	chr1:26121956:A:G	26121956	G,G	A,A	1,1	inf,inf	inf,inf	3.6048,0.0632955	0.000420815	0.000790556
3	chr1:26112442:T:C	26112442	C,C	T,T	1,1	inf,inf	inf,inf	3.60194,0.0435174	0.00042079	0.000790469
3	chr1:26109740:C:A	26109740	A,A	C,C	1,1	inf,inf	inf,inf	3.59886,0.0470647	0.000420729	0.000790284
3	chr1:26010321:T:C	26010321	NA,C	NA,T	NA,1	NA,inf	NA,inf	NA,0.852631	0.000420135	0.000787844
3	chr1:26440493:C:T	26440493	NA,T	NA,C	NA,1	NA,inf	NA,inf	NA,0.687328	0.000419867	0.000782095
3	chr1:25897037:A:G	25897037	G,G	A,A	1,1	-inf,inf	inf,inf	0.997103,1.39843	0.000419075	0.00077517
3	chr1:26061876:C:T	26061876	NA,T	NA,C	NA,1	NA,-inf	NA,inf	NA,0.894102	0.000418956	0.000787585
3	chr1:26120371:TTA:T	26120371	T,T	TTA,TTA	1,1	inf,inf	inf,inf	3.60443,0.058547	0.000418567	0.000786195
3	chr1:25887389:C:T	25887389	NA,T	NA,C	NA,1	NA,inf	NA,inf	NA,0.733576	0.000417995	0.000783672
3	chr1:26562786:A:G	26562786	NA,G	NA,A	NA,1	NA,inf	NA,inf	NA,0.728377	0.000416679	0.000773441
3	chr1:25793826:C:T	25793826	T,T	C,C	1,1	-inf,inf	inf,inf	1.85531,0.382132	0.00041598	0.00076745
3	chr1:26103888:C:T	26103888	T,T	C,C	1,1	inf,-inf	inf,inf	3.53602,0.134059	0.00041341	0.000775278
3	chr1:25976216:G:A	25976216	NA,A	NA,G	NA,1	NA,-inf	NA,inf	NA,0.871402	0.000411526	0.000772568
3	chr1:26120844:T:C	26120844	C,C	T,T	1,1	inf,inf	inf,inf	3.58645,0.0400619	0.000411291	0.00077264
3	chr1:25797480:G:A	25797480	A,A	G,G	1,1	-inf,inf	inf,inf	1.58183,0.738557	0.000410961	0.000759378
3	chr1:26111250:G:C	26111250	C,C	G,G	1,1	inf,inf	inf,inf	3.58038,0.0474703	0.000410217	0.000770528
3	chr1:26105440:T:C	26105440	C,C	T,T	1,1	inf,inf	inf,inf	3.5773,0.0320447	0.000409754	0.000769657
3	chr1:26060516:C:G	26060516	NA,G	NA,C	NA,1	NA,-inf	NA,inf	NA,0.68525	0.000409588	0.000771563
3	chr1:25957790:G:A	25957790	NA,A	NA,G	NA,1	NA,inf	NA,inf	NA,0.635699	0.000409022	0.000766378
3	chr1:26015112:C:T	26015112	NA,T	NA,C	NA,1	NA,-inf	NA,inf	NA,0.937998	0.000407208	0.000766042
3	chr1:26058199:T:G	26058199	G,G	T,T	1,1	inf,-inf	inf,inf	0.754485,1.8112	0.000406327	0.000764742
3	chr1:26153592:C:T	26153592	NA,T	NA,C	NA,1	NA,-inf	NA,inf	NA,1.01773	0.000404767	0.000758833
3	chr1:25846050:G:C	25846050	NA,C	NA,G	NA,1	NA,inf	NA,inf	NA,0.776683	0.000403917	0.00075713
3	chr1:26059169:T:C	26059169	C,C	T,T	1,1	inf,-inf	inf,inf	0.982125,1.7511	0.0004027	0.0007572
3	chr1:25843417:T:C	25843417	NA,C	NA,T	NA,1	NA,inf	NA,inf	NA,0.772858	0.000401704	0.000752998
3	chr1:25901480:A:G	25901480	G,NA	A,NA	1,NA	-inf,NA	inf,NA	0.757338,NA	0.000400675	0.000753784
3	chr1:25919723:G:A	25919723	NA,A	NA,G	NA,1	NA,inf	NA,inf	NA,0.701809	0.000400313	0.000749843
3	chr1:26464808:C:G	26464808	NA,G	NA,C	NA,1	NA,inf	NA,inf	NA,0.657414	0.000397898	0.00074145
3	chr1:26052068:C:T	26052068	NA,T	NA,C	NA,1	NA,-inf	NA,inf	NA,0.723673	0.000397059	0.000745481
3	chr1:25815126:A:G	25815126	G,NA	A,NA	1,NA	-inf,NA	inf,NA	0.335852,NA	0.000396504	0.000731465
3	chr1:26383279:G:A	26383279	NA,A	NA,G	NA,1	NA,-inf	NA,inf	NA,1.17164	0.000395883	0.000744258
3	chr1:25921696:C:G	25921696	NA,G	NA,C	NA,1	NA,inf	NA,inf	NA,0.695174	0.000395789	0.000741379
3	chr1:26534508:G:A	26534508	A,A	G,G	1,1	inf,inf	inf,inf	0.813823,1.90865	0.000395149	0.000715862
3	chr1:25821052:G:C	25821052	NA,C	NA,G	NA,1	NA,inf	NA,inf	NA,0.762168	0.000395033	0.000740582
3	chr1:26129321:C:T	26129321	T,T	C,C	1,1	inf,inf	inf,inf	3.56074,0.0675242	0.000394906	0.000741802
3	chr1:26181362:A:G	26181362	NA,G	NA,A	NA,1	NA,-inf	NA,inf	NA,1.11218	0.000394766	0.000744606
3	chr1:26082277:G:A	26082277	A,A	G,G	1,1	inf,-inf	inf,inf	3.06404,0.457424	0.00039473	0.000738438
3	chr1:25922006:T:C	25922006	NA,C	NA,T	NA,1	NA,inf	NA,inf	NA,0.692235	0.000394052	0.000738145
3	chr1:25896494:CCTGT:C	25896494	NA,C	NA,CCTGT	NA,1	NA,inf	NA,inf	NA,0.725329	0.000393585	0.000738362
3	chr1:25954104:C:T	25954104	NA,T	NA,C	NA,1	NA,-inf	NA,inf	NA,0.737963	0.00039235	0.00073677
3	chr1:25920112:T:C	25920112	NA,C	NA,T	NA,1	NA,inf	NA,inf	NA,0.689337	0.000392048	0.000734399
3	chr1:26159026:G:C	26159026	C,C	G,G	1,1	-inf,inf	inf,inf	0.336211,1.04658	0.000391905	0.000726195
3	chr1:26539197:G:A	26539197	NA,A	NA,G	NA,1	NA,inf	NA,inf	NA,0.588368	0.000390408	0.000730569
3	chr1:26067922:A:G	26067922	G,NA	A,NA	1,NA	inf,NA	inf,NA	1.38261,NA	0.000390367	0.000737729
3	chr1:26495580:T:G	26495580	NA,G	NA,T	NA,1	NA,inf	NA,inf	NA,0.645892	0.000390252	0.000727274
3	chr1:25850237:C:T	25850237	NA,T	NA,C	NA,1	NA,inf	NA,inf	NA,0.75073	0.000389823	0.000730657
3	chr1:25901013:A:G	25901013	NA,G	NA,A	NA,1	NA,-inf	NA,inf	NA,0.675051	0.000389545	0.000733636
3	chr1:25977422:G:A	25977422	NA,A	NA,G	NA,1	NA,inf	NA,inf	NA,0.917135	0.000389516	0.000729838
3	chr1:26130456:G:A	26130456	A,A	G,G	1,1	inf,inf	inf,inf	3.55016,0.06796	0.00038948	0.000731625
3	chr1:26329475:T:C	26329475	NA,C	NA,T	NA,1	NA,-inf	NA,inf	NA,0.199307	0.000389153	0.000729727
3	chr1:26672324:C:T	26672324	T,T	C,C	1,1	-inf,-inf	inf,inf	1.02843,0.51116	0.000387383	0.000719972
3	chr1:26178576:C:T	26178576	NA,T	NA,C	NA,1	NA,-inf	NA,inf	NA,0.520706	0.000386536	0.000727931
3	chr1:25903269:T:A	25903269	NA,A	NA,T	NA,1	NA,inf	NA,inf	NA,0.671474	0.000384604	0.000721257
3	chr1:26089885:A:G	26089885	G,G	A,A	1,1	inf,-inf	inf,inf	3.45733,0.132478	0.000384425	0.000720747
3	chr1:25905795:C:T	25905795	NA,T	NA,C	NA,1	NA,inf	NA,inf	NA,0.670711	0.000384037	0.0007202
3	chr1:25917820:T:A	25917820	NA,A	NA,T	NA,1	NA,inf	NA,inf	NA,0.675929	0.00038387	0.000719135
3	chr1:25820236:A:G	25820236	NA,G	NA,A	NA,1	NA,-inf	NA,inf	NA,0.875608	0.000383609	0.000718732
3	chr1:25883034:A:G	25883034	NA,G	NA,A	NA,1	NA,inf	NA,inf	NA,0.680897	0.00038281	0.000717853
3	chr1:26044759:C:T	26044759	NA,T	NA,C	NA,1	NA,-inf	NA,inf	NA,0.610019	0.000382222	0.000716012
3	chr1:25990140:G:A	25990140	NA,A	NA,G	NA,1	NA,inf	NA,inf	NA,0.598243	0.000382221	0.000716268
3	chr1:26083670:A:G	26083670	G,G	A,A	1,1	inf,-inf	inf,inf	3.13956,0.469503	0.000382014	0.000715884
3	chr1:26059806:A:G	26059806	G,G	A,A	1,1	-inf,inf	inf,inf	1.64735,1.2913	0.000381849	0.000715266
3	chr1:25989687:C:A	25989687	NA,A	NA,C	NA,1	NA,inf	NA,inf	NA,0.876805	0.000381242	0.000718207
3	chr1:26116267:T:A	26116267	NA,A	NA,T	NA,1	NA,inf	NA,inf	NA,0.627868	0.000380591	0.000714471
3	chr1:26330075:T:C	26330075	C,C	T,T	1,1	inf,-inf	inf,inf	0.280218,1.37564	0.000379667	0.000693927
3	chr1:25844982:T:C	25844982	NA,C	NA,T	NA,1	NA,-inf	NA,inf	NA,0.86857	0.000379257	0.000710591
3	chr1:26525539:A:G	26525539	NA,G	NA,A	NA,1	NA,inf	NA,inf	NA,0.64054	0.000376851	0.000701328
3	chr1:26615744:G:A	26615744	NA,A	NA,G	NA,1	NA,inf	NA,inf	NA,0.693741	0.000376521	0.00070494
3	chr1:26016159:A:G	26016159	NA,G	NA,A	NA,1	NA,-inf	NA,inf	NA,0.739982	0.000376025	0.000707787
3	chr1:26524621:C:G	26524621	NA,G	NA,C	NA,1	NA,inf	NA,inf	NA,0.639353	0.00037602	0.000699815
3	chr1:26012565:G:T	26012565	NA,T	NA,G	NA,1	NA,inf	NA,inf	NA,0.734353	0.00037545	0.000706747
3	chr1:26147999:A:G	26147999	G,G	A,A	1,1	inf,-inf	inf,inf	3.50922,0.043252	0.000375115	0.000704861
3	chr1:26063156:G:A	26063156	A,A	G,G	1,1	inf,-inf	inf,inf	2.94111,0.36803	0.000375041	0.00070556
3	chr1:26146435:G:A	26146435	NA,A	NA,G	NA,1	NA,-inf	NA,inf	NA,0.93761	0.000373835	0.000700965
3	chr1:26335345:C:T	26335345	NA,T	NA,C	NA,1	NA,-inf	NA,inf	NA,0.44169	0.000373746	0.000702529
3	chr1:25762540:T:C	25762540	C,C	T,T	1,1	-inf,inf	inf,inf	0.908072,0.892385	0.000373744	0.00069321
3	chr1:26088653:G:A	26088653	NA,A	NA,G	NA,1	NA,-inf	NA,inf	NA,0.952714	0.00037297	0.000700434
3	chr1:26472677:C:T	26472677	NA,T	NA,C	NA,1	NA,inf	NA,inf	NA,0.620033	0.000372948	0.000695242
3	chr1:26048841:A:G	26048841	G,G	A,A	1,1	-inf,inf	inf,inf	2.84186,0.402555	0.000371289	0.000698669
3	chr1:25791836:C:T	25791836	NA,T	NA,C	NA,1	NA,-inf	NA,inf	NA,0.714772	0.000370651	0.000699109
3	chr1:25990483:A:G	25990483	NA,G	NA,A	NA,1	NA,inf	NA,inf	NA,0.579717	0.000370083	0.00069359
3	chr1:25791397:C:T	25791397	NA,T	NA,C	NA,1	NA,-inf	NA,inf	NA,0.710475	0.000369962	0.000697756
3	chr1:26542808:GC:G	26542808	NA,G	NA,GC	NA,1	NA,inf	NA,inf	NA,0.576967	0.000368692	0.000690636
3	chr1:25815946:C:T	25815946	NA,T	NA,C	NA,1	NA,-inf	NA,inf	NA,0.626862	0.000367682	0.000690167
3	chr1:26330818:C:T	26330818	T,T	C,C	1,1	inf,-inf	inf,inf	0.280426,1.32614	0.000367672	0.000671699
3	chr1:26538356:A:G	26538356	NA,G	NA,A	NA,1	NA,inf	NA,inf	NA,0.627824	0.000366992	0.000683089
3	chr1:26591501:C:T	26591501	NA,T	NA,C	NA,1	NA,-inf	NA,inf	NA,0.791867	0.00036559	0.000694169
3	chr1:25766161:T:C	25766161	C,C	T,T	1,1	-inf,inf	inf,inf	0.84418,0.93843	0.00036504	0.000678037
3	chr1:26199068:A:G	26199068	NA,G	NA,A	NA,1	NA,-inf	NA,inf	NA,0.71905	0.000365033	0.000687948
3	chr1:26454055:G:A	26454055	A,NA	G,NA	1,NA	inf,NA	inf,NA	1.2334,NA	0.000364362	0.000684958
3	chr1:26105748:A:T	26105748	T,T	A,A	1,1	inf,inf	inf,inf	3.51085,0.014191	0.000363792	0.000683375
3	chr1:26173001:GTAGAC:G	26173001	NA,G	NA,GTAGAC	NA,1	NA,-inf	NA,inf	NA,0.488346	0.0003629	0.00068338
3	chr1:25828206:T:A	25828206	NA,A	NA,T	NA,1	NA,inf	NA,inf	NA,0.709408	0.000362411	0.00067953
3	chr1:25854801:C:T	25854801	NA,T	NA,C	NA,1	NA,-inf	NA,inf	NA,0.837028	0.000361875	0.000678096
3	chr1:26082635:G:C	26082635	C,C	G,G	1,1	inf,-inf	inf,inf	3.30946,0.264733	0.000360689	0.000676376
3	chr1:25892337:C:T	25892337	T,T	C,C	1,1	-inf,inf	inf,inf	1.05607,1.09343	0.000359297	0.000660054
3	chr1:26201292:G:A	26201292	A,A	G,G	1,1	-inf,inf	inf,inf	0.00909662,1.60397	0.000359091	0.000666269
3	chr1:26532261:G:A	26532261	A,A	G,G	1,1	inf,inf	inf,inf	2.21619,0.157098	0.000358987	0.000677649
3	chr1:26461822:G:A	26461822	NA,A	NA,G	NA,1	NA,inf	NA,inf	NA,0.595311	0.000358413	0.000668285
3	chr1:26006560:G:A	26006560	NA,A	NA,G	NA,1	NA,inf	NA,inf	NA,0.560862	0.000357729	0.00067054
3	chr1:25796722:G:A	25796722	A,NA	G,NA	1,NA	-inf,NA	inf,NA	1.14327,NA	0.000357545	0.000682694
3	chr1:26384884:A:G	26384884	NA,G	NA,A	NA,1	NA,-inf	NA,inf	NA,1.05766	0.000357203	0.000671745
3	chr1:26103353:G:A	26103353	A,A	G,G	1,1	inf,-inf	inf,inf	3.47023,0.0666388	0.00035716	0.000670025
3	chr1:26065358:A:C	26065358	C,C	A,A	1,1	inf,-inf	inf,inf	3.22559,0.210773	0.000356625	0.000668683
3	chr1:25820906:G:A	25820906	NA,A	NA,G	NA,1	NA,-inf	NA,inf	NA,0.826675	0.00035653	0.000668177
3	chr1:25870327:G:C	25870327	NA,C	NA,G	NA,1	NA,-inf	NA,inf	NA,0.826277	0.000356193	0.000667488
3	chr1:25802826:G:A	25802826	NA,A	NA,G	NA,1	NA,-inf	NA,inf	NA,0.861233	0.000356061	0.000669231
3	chr1:25981580:A:T	25981580	NA,T	NA,A	NA,1	NA,inf	NA,inf	NA,0.543434	0.000355686	0.000666757
3	chr1:26018839:G:A	26018839	NA,A	NA,G	NA,1	NA,-inf	NA,inf	NA,0.659204	0.000355416	0.000667507
3	chr1:26010376:T:C	26010376	NA,C	NA,T	NA,1	NA,inf	NA,inf	NA,0.674245	0.000354814	0.000665467
3	chr1:25943360:GA:G	25943360	NA,G	NA,GA	NA,1	NA,-inf	NA,inf	NA,0.589642	0.000354257	0.000668352
3	chr1:26535444:G:A	26535444	NA,A	NA,G	NA,1	NA,inf	NA,inf	NA,0.533	0.000353418	0.000661668
3	chr1:25847061:A:C	25847061	NA,C	NA,A	NA,1	NA,-inf	NA,inf	NA,0.821107	0.000353249	0.000661992
3	chr1:26112735:C:T	26112735	T,T	C,C	1,1	inf,-inf	inf,inf	2.4504,1.1328	0.000353105	0.000664712
3	chr1:25924603:G:A	25924603	NA,A	NA,G	NA,1	NA,inf	NA,inf	NA,0.622919	0.000352557	0.000660698
3	chr1:25921960:T:C	25921960	NA,C	NA,T	NA,1	NA,inf	NA,inf	NA,0.625306	0.000352221	0.000660058
3	chr1:26037494:AAGGTGCTGGGATTGC:A	26037494	NA,A	NA,AAGGTGCTGGGATTGC	NA,1	NA,inf	NA,inf	NA,0.551654	0.000350863	0.000657672
3	chr1:25805775:G:A	25805775	NA,A	NA,G	NA,1	NA,-inf	NA,inf	NA,0.522773	0.000350743	0.00065698
3	chr1:26016901:T:G	26016901	NA,G	NA,T	NA,1	NA,-inf	NA,inf	NA,0.694822	0.000350578	0.000659936
3	chr1:25858524:C:A	25858524	NA,A	NA,C	NA,1	NA,inf	NA,inf	NA,0.686393	0.00035042	0.000657096
3	chr1:26599702:TA:T	26599702	NA,T	NA,TA	NA,1	NA,inf	NA,inf	NA,0.634692	0.000349661	0.000654665
3	chr1:25908964:C:T	25908964	NA,T	NA,C	NA,1	NA,inf	NA,inf	NA,0.770029	0.000349422	0.000655223
3	chr1:25912868:A:G	25912868	G,G	A,A	1,1	-inf,inf	inf,inf	1.06905,0.934405	0.000349068	0.000647166
3	chr1:26030663:C:T	26030663	NA,T	NA,C	NA,1	NA,inf	NA,inf	NA,0.548519	0.000348691	0.000653638
3	chr1:26057154:CCAGGGGT:C	26057154	C,C	CCAGGGGT,CCAGGGGT	1,1	-inf,inf	inf,inf	0.439931,1.40735	0.000348273	0.000650753
3	chr1:26479666:G:A	26479666	A,NA	G,NA	1,NA	inf,NA	inf,NA	1.20545,NA	0.000347498	0.000653238
3	chr1:26491641:A:G	26491641	NA,G	NA,A	NA,1	NA,inf	NA,inf	NA,0.866663	0.000347426	0.000647614
3	chr1:26128390:C:T	26128390	T,T	C,C	1,1	inf,-inf	inf,inf	3.29321,0.236207	0.00034737	0.000653456
3	chr1:26319169:C:T	26319169	T,NA	C,NA	1,NA	inf,NA	inf,NA	1.12602,NA	0.000346027	0.000662515
3	chr1:26048983:T:TC	26048983	NA,TC	NA,T	NA,1	NA,-inf	NA,inf	NA,0.637616	0.000345968	0.000649714
3	chr1:25805480:C:T	25805480	NA,T	NA,C	NA,1	NA,-inf	NA,inf	NA,0.806362	0.000345569	0.000648716
3	chr1:26337776:C:T	26337776	NA,T	NA,C	NA,1	NA,-inf	NA,inf	NA,0.552007	0.00034502	0.000651106
3	chr1:26612343:G:A	26612343	NA,A	NA,G	NA,1	NA,-inf	NA,inf	NA,0.667713	0.000344864	0.000652782
3	chr1:25790589:G:A	25790589	NA,A	NA,G	NA,1	NA,-inf	NA,inf	NA,0.767128	0.000344377	0.000648017
3	chr1:25867196:T:A	25867196	NA,A	NA,T	NA,1	NA,-inf	NA,inf	NA,0.507003	0.000344314	0.000644433
3	chr1:26063690:T:A	26063690	A,A	T,T	1,1	inf,-inf	inf,inf	2.66914,0.740501	0.000344171	0.000648937
3	chr1:25907726:G:A	25907726	NA,A	NA,G	NA,1	NA,inf	NA,inf	NA,0.669808	0.000343833	0.000644523
3	chr1:25874226:GC:G	25874226	NA,G	NA,GC	NA,1	NA,-inf	NA,inf	NA,0.505076	0.000343679	0.000643242
3	chr1:26148119:G:A	26148119	NA,A	NA,G	NA,1	NA,-inf	NA,inf	NA,0.882576	0.000343452	0.000644206
3	chr1:26791347:A:G	26791347	NA,G	NA,A	NA,1	NA,-inf	NA,inf	NA,0.653379	0.000343442	0.00064296
3	chr1:26711236:A:G	26711236	NA,G	NA,A	NA,1	NA,inf	NA,inf	NA,0.731894	0.00034328	0.000643151
3	chr1:26181989:T:C	26181989	NA,C	NA,T	NA,1	NA,-inf	NA,inf	NA,0.852131	0.00034328	0.000647446
3	chr1:26640176:C:T	26640176	NA,T	NA,C	NA,1	NA,-inf	NA,inf	NA,0.746652	0.00034316	0.000644028
3	chr1:26387714:G:T	26387714	NA,T	NA,G	NA,1	NA,-inf	NA,inf	NA,1.13752	0.00034249	0.000643807
3	chr1:26069250:G:A	26069250	A,A	G,G	1,1	inf,-inf	inf,inf	1.78161,1.8778	0.000341766	0.000643532
3	chr1:26615506:C:T	26615506	NA,T	NA,C	NA,1	NA,inf	NA,inf	NA,0.620637	0.000341709	0.000639819
3	chr1:25827692:C:T	25827692	NA,T	NA,C	NA,1	NA,inf	NA,inf	NA,0.673069	0.000341564	0.000640511
3	chr1:25959299:G:C	25959299	NA,C	NA,G	NA,1	NA,-inf	NA,inf	NA,0.575063	0.000341498	0.000642907
3	chr1:26142544:A:G	26142544	G,G	A,A	1,1	inf,inf	inf,inf	3.45142,0.0413531	0.000341033	0.000640554
3	chr1:26037203:T:C	26037203	NA,C	NA,T	NA,1	NA,-inf	NA,inf	NA,0.627556	0.000341003	0.000640334
3	chr1:25973880:A:G	25973880	NA,G	NA,A	NA,1	NA,inf	NA,inf	NA,0.529559	0.000339531	0.000636495
3	chr1:25893111:T:C	25893111	C,C	T,T	1,1	-inf,inf	inf,inf	1.00213,1.10295	0.000339085	0.000623237
3	chr1:26069048:C:T	26069048	T,T	C,C	1,1	inf,-inf	inf,inf	3.16815,0.264971	0.000338908	0.000635376
3	chr1:26010509:C:T	26010509	NA,T	NA,C	NA,1	NA,inf	NA,inf	NA,0.644274	0.000338852	0.000635609
3	chr1:26491289:CT:C	26491289	NA,C	NA,CT	NA,1	NA,inf	NA,inf	NA,0.846086	0.000338587	0.000630511
3	chr1:26016784:A:G	26016784	NA,G	NA,A	NA,1	NA,-inf	NA,inf	NA,0.627327	0.000338494	0.000635746
3	chr1:26180741:G:A	26180741	NA,A	NA,G	NA,1	NA,-inf	NA,inf	NA,0.449506	0.000338222	0.000632403
3	chr1:26411631:C:T	26411631	T,NA	C,NA	1,NA	-inf,NA	inf,NA	1.62421,NA	0.000336744	0.000626448
3	chr1:26576137:C:T	26576137	T,T	C,C	1,1	inf,inf	inf,inf	0.96179,1.5264	0.000336719	0.000609607
3	chr1:25861827:C:G	25861827	NA,G	NA,C	NA,1	NA,-inf	NA,inf	NA,0.493878	0.00033669	0.00063022
3	chr1:26499414:T:C	26499414	C,C	T,T	1,1	inf,inf	inf,inf	1.27182,1.49463	0.000336294	0.000613852
3	chr1:26386501:T:C	26386501	NA,C	NA,T	NA,1	NA,-inf	NA,inf	NA,1.11874	0.000335849	0.000631311
3	chr1:26644077:C:T	26644077	NA,T	NA,C	NA,1	NA,-inf	NA,inf	NA,0.648	0.000335838	0.000626869
3	chr1:26609588:C:T	26609588	NA,T	NA,C	NA,1	NA,inf	NA,inf	NA,0.620018	0.000335389	0.000628272
3	chr1:26501359:GAC:G	26501359	NA,G	NA,GAC	NA,1	NA,inf	NA,inf	NA,0.55543	0.000334831	0.000624627
3	chr1:26142255:A:G	26142255	NA,G	NA,A	NA,1	NA,-inf	NA,inf	NA,0.912791	0.000334536	0.000627999
3	chr1:25791324:C:T	25791324	NA,T	NA,C	NA,1	NA,-inf	NA,inf	NA,0.646344	0.000334461	0.000630833
3	chr1:26560659:A:G	26560659	G,G	A,A	1,1	inf,-inf	inf,inf	0.0649929,1.96039	0.000333655	0.000592894
3	chr1:26706614:A:G	26706614	NA,G	NA,A	NA,1	NA,inf	NA,inf	NA,0.599232	0.000333287	0.000624464
3	chr1:26057168:G:A	26057168	NA,A	NA,G	NA,1	NA,-inf	NA,inf	NA,0.597661	0.00033261	0.000625295
3	chr1:26177786:G:A	26177786	NA,A	NA,G	NA,1	NA,-inf	NA,inf	NA,0.937519	0.000332441	0.000627821
3	chr1:25914653:C:T	25914653	NA,T	NA,C	NA,1	NA,inf	NA,inf	NA,0.649445	0.000332399	0.000623148
3	chr1:26169116:T:C	26169116	NA,C	NA,T	NA,1	NA,-inf	NA,inf	NA,0.433636	0.000331861	0.000625038
3	chr1:26119013:G:A	26119013	A,A	G,G	1,1	inf,-inf	inf,inf	3.23599,0.267889	0.000330617	0.000621958
3	chr1:26123518:C:T	26123518	T,T	C,C	1,1	inf,-inf	inf,inf	3.24387,0.256997	0.00033023	0.000621283
3	chr1:26603840:A:G	26603840	NA,G	NA,A	NA,1	NA,inf	NA,inf	NA,0.610725	0.000329793	0.000617757
3	chr1:25808410:G:A	25808410	NA,A	NA,G	NA,1	NA,inf	NA,inf	NA,0.647926	0.000329455	0.000617719
3	chr1:25968091:G:T	25968091	T,T	G,G	1,1	inf,-inf	inf,inf	1.11719,1.18062	0.000329446	0.000618341
3	chr1:26533164:C:G	26533164	NA,G	NA,C	NA,1	NA,inf	NA,inf	NA,0.551068	0.000329089	0.000613993
3	chr1:26561101:T:C	26561101	C,C	T,T	1,1	inf,-inf	inf,inf	0.0381135,1.96455	0.000328968	0.000583991
3	chr1:26477142:G:A	26477142	NA,A	NA,G	NA,1	NA,inf	NA,inf	NA,0.560617	0.000328802	0.000612452
3	chr1:26337461:G:A	26337461	NA,A	NA,G	NA,1	NA,-inf	NA,inf	NA,0.632658	0.000328795	0.00061907
3	chr1:25866484:G:C	25866484	NA,C	NA,G	NA,1	NA,inf	NA,inf	NA,0.645764	0.000328468	0.000616015
3	chr1:26368441:C:T	26368441	NA,T	NA,C	NA,1	NA,-inf	NA,inf	NA,0.959101	0.00032556	0.000613542
3	chr1:25893836:T:C	25893836	NA,C	NA,T	NA,1	NA,inf	NA,inf	NA,0.634605	0.000325398	0.000610081
3	chr1:26707705:A:G	26707705	NA,G	NA,A	NA,1	NA,inf	NA,inf	NA,0.583674	0.000325356	0.000609653
3	chr1:25885770:G:A	25885770	NA,A	NA,G	NA,1	NA,inf	NA,inf	NA,0.64115	0.000325022	0.000609453
3	chr1:25944282:C:T	25944282	NA,T	NA,C	NA,1	NA,-inf	NA,inf	NA,0.581633	0.000324271	0.000611558
3	chr1:26625499:G:A	26625499	NA,A	NA,G	NA,1	NA,inf	NA,inf	NA,0.587877	0.00032375	0.00060632
3	chr1:26231659:T:C	26231659	C,NA	T,NA	1,NA	-inf,NA	inf,NA	0.586994,NA	0.000322837	0.000613434
3	chr1:26280758:TC:T	26280758	NA,T	NA,TC	NA,1	NA,inf	NA,inf	NA,0.824161	0.000322734	0.000605155
3	chr1:26327685:G:A	26327685	NA,A	NA,G	NA,1	NA,-inf	NA,inf	NA,0.623642	0.000322029	0.00060634
3	chr1:26176336:C:T	26176336	NA,T	NA,C	NA,1	NA,-inf	NA,inf	NA,0.420653	0.000321368	0.00060518
3	chr1:26672975:C:T	26672975	T,T	C,C	1,1	-inf,-inf	inf,inf	1.01666,0.407876	0.000321035	0.000596447
3	chr1:25798189:G:A	25798189	A,NA	G,NA	1,NA	-inf,NA	inf,NA	1.09014,NA	0.000320616	0.000604617
3	chr1:25799343:C:G	25799343	G,G	C,C	1,1	-inf,inf	inf,inf	1.33259,0.935594	0.000320315	0.000593039
3	chr1:26341258:G:A	26341258	NA,A	NA,G	NA,1	NA,-inf	NA,inf	NA,0.605543	0.000319999	0.000602536
3	chr1:26105755:G:A	26105755	A,A	G,G	1,1	inf,-inf	inf,inf	3.38453,0.00414223	0.000318946	0.000599067
3	chr1:26382549:A:C	26382549	NA,C	NA,A	NA,1	NA,-inf	NA,inf	NA,0.994697	0.00031857	0.000599179
3	chr1:26165326:T:C	26165326	NA,C	NA,T	NA,1	NA,-inf	NA,inf	NA,0.812483	0.000317682	0.000598525
3	chr1:26544312:A:T	26544312	NA,T	NA,A	NA,1	NA,inf	NA,inf	NA,0.485372	0.000317386	0.000594941
3	chr1:26387134:C:G	26387134	NA,G	NA,C	NA,1	NA,-inf	NA,inf	NA,1.07409	0.000317141	0.000596169
3	chr1:26501609:G:T	26501609	NA,T	NA,G	NA,1	NA,inf	NA,inf	NA,0.797443	0.000316751	0.00059018
3	chr1:26564869:T:G	26564869	G,G	T,T	1,1	inf,-inf	inf,inf	0.0173412,1.9489	0.000316176	0.000560935
3	chr1:26144275:A:G	26144275	NA,G	NA,A	NA,1	NA,-inf	NA,inf	NA,0.8701	0.000316075	0.000593403
3	chr1:26069407:C:T	26069407	T,T	C,C	1,1	inf,-inf	inf,inf	3.15204,0.230565	0.000315993	0.000592495
3	chr1:26213478:C:G	26213478	NA,G	NA,C	NA,1	NA,inf	NA,inf	NA,0.764086	0.000315589	0.000594477
3	chr1:26372612:T:C	26372612	C,C	T,T	1,1	-inf,inf	inf,inf	2.47686,1.16109	0.000315091	0.000597599
3	chr1:26085427:A:G	26085427	G,G	A,A	1,1	inf,-inf	inf,inf	3.11283,0.253632	0.000313853	0.000591025
3	chr1:26100564:A:C	26100564	C,C	A,A	1,1	-inf,inf	inf,inf	2.86489,0.428204	0.000313412	0.000592062
3	chr1:26200834:G:A	26200834	NA,A	NA,G	NA,1	NA,inf	NA,inf	NA,0.828151	0.000313257	0.00058706
3	chr1:26048231:C:T	26048231	NA,T	NA,C	NA,1	NA,-inf	NA,inf	NA,0.611943	0.000312705	0.000588088
3	chr1:25917922:C:T	25917922	NA,T	NA,C	NA,1	NA,inf	NA,inf	NA,0.509922	0.000312613	0.000586831
3	chr1:25838037:G:A	25838037	A,NA	G,NA	1,NA	inf,NA	inf,NA	1.21923,NA	0.000312406	0.000589324
3	chr1:25908492:A:G	25908492	G,G	A,A	1,1	-inf,inf	inf,inf	1.05981,1.20297	0.000311978	0.000577443
3	chr1:25917546:A:T	25917546	NA,T	NA,A	NA,1	NA,inf	NA,inf	NA,0.585926	0.000311936	0.000587716
3	chr1:25865104:G:A	25865104	NA,A	NA,G	NA,1	NA,inf	NA,inf	NA,0.421854	0.000311796	0.000585406
3	chr1:26327753:T:C	26327753	NA,C	NA,T	NA,1	NA,-inf	NA,inf	NA,0.599199	0.000310313	0.000584281
3	chr1:25816416:T:C	25816416	NA,C	NA,T	NA,1	NA,inf	NA,inf	NA,0.442975	0.000310108	0.000583107
3	chr1:26132499:A:T	26132499	T,T	A,A	1,1	inf,-inf	inf,inf	2.34898,1.12834	0.000309629	0.000582821
3	chr1:26083310:C:T	26083310	T,T	C,C	1,1	inf,-inf	inf,inf	3.12183,0.325286	0.000308818	0.000578828
3	chr1:26328534:T:C	26328534	NA,C	NA,T	NA,1	NA,-inf	NA,inf	NA,0.595215	0.000308464	0.000580801
3	chr1:25920304:C:T	25920304	NA,T	NA,C	NA,1	NA,inf	NA,inf	NA,0.50174	0.000308461	0.000579049
3	chr1:26408867:C:T	26408867	T,NA	C,NA	1,NA	inf,NA	inf,NA	0.410588,NA	0.000308388	0.000589819
3	chr1:26328708:C:T	26328708	NA,T	NA,C	NA,1	NA,-inf	NA,inf	NA,0.594599	0.000308162	0.000580232
3	chr1:25959537:T:A	25959537	NA,A	NA,T	NA,1	NA,-inf	NA,inf	NA,0.722816	0.000307779	0.000577001
3	chr1:26024397:T:C	26024397	NA,C	NA,T	NA,1	NA,-inf	NA,inf	NA,0.752401	0.000307508	0.000578084
3	chr1:25988632:G:A	25988632	NA,A	NA,G	NA,1	NA,inf	NA,inf	NA,0.536482	0.000307319	0.000578186
3	chr1:25819123:A:T	25819123	NA,T	NA,A	NA,1	NA,-inf	NA,inf	NA,0.453456	0.00030711	0.000574913
3	chr1:26244371:G:A	26244371	NA,A	NA,G	NA,1	NA,inf	NA,inf	NA,0.741583	0.000305898	0.000576203
3	chr1:25798684:T:C	25798684	C,C	T,T	1,1	-inf,inf	inf,inf	1.34179,0.808979	0.000305864	0.000566318
3	chr1:26685666:G:A	26685666	NA,A	NA,G	NA,1	NA,inf	NA,inf	NA,0.588634	0.000305375	0.00057345
3	chr1:26687105:C:G	26687105	G,NA	C,NA	1,NA	inf,NA	inf,NA	0.872457,NA	0.000305209	0.000577026
3	chr1:26167601:A:G	26167601	NA,G	NA,A	NA,1	NA,-inf	NA,inf	NA,0.78155	0.000304848	0.000574338
3	chr1:26372256:C:T	26372256	NA,T	NA,C	NA,1	NA,inf	NA,inf	NA,0.519961	0.000304411	0.000572491
3	chr1:26816425:T:C	26816425	NA,C	NA,T	NA,1	NA,-inf	NA,inf	NA,0.616016	0.000304019	0.000574704
3	chr1:26552934:T:C	26552934	NA,C	NA,T	NA,1	NA,inf	NA,inf	NA,0.459242	0.000303906	0.000569845
3	chr1:26390196:T:C	26390196	NA,C	NA,T	NA,1	NA,inf	NA,inf	NA,0.743449	0.000303759	0.000568417
3	chr1:26085708:T:G	26085708	G,G	T,T	1,1	inf,-inf	inf,inf	3.09188,0.252347	0.000303749	0.00057203
3	chr1:25953648:T:C	25953648	NA,C	NA,T	NA,1	NA,inf	NA,inf	NA,0.618168	0.000303703	0.000571755
3	chr1:26098370:T:C	26098370	NA,C	NA,T	NA,1	NA,-inf	NA,inf	NA,0.466482	0.000303648	0.000571346
3	chr1:26222530:A:T	26222530	NA,T	NA,A	NA,1	NA,inf	NA,inf	NA,0.760787	0.000302768	0.000570391
3	chr1:25921018:C:A	25921018	NA,A	NA,C	NA,1	NA,inf	NA,inf	NA,0.489009	0.00030215	0.000567227
3	chr1:26052047:C:T	26052047	NA,T	NA,C	NA,1	NA,inf	NA,inf	NA,0.678883	0.000301274	0.000565453
3	chr1:26756595:A:C	26756595	NA,C	NA,A	NA,1	NA,-inf	NA,inf	NA,0.576526	0.000301242	0.000567605
3	chr1:26201450:G:A	26201450	NA,A	NA,G	NA,1	NA,inf	NA,inf	NA,0.796454	0.000301105	0.000564399
3	chr1:26415053:A:G	26415053	G,G	A,A	1,1	-inf,inf	inf,inf	0.343304,1.41551	0.000300848	0.000557093
3	chr1:25935212:C:T	25935212	NA,T	NA,C	NA,1	NA,inf	NA,inf	NA,0.732417	0.000300485	0.00056359
3	chr1:25788792:G:A	25788792	NA,A	NA,G	NA,1	NA,inf	NA,inf	NA,0.544163	0.00030031	0.000564918
3	chr1:26142824:G:A	26142824	NA,A	NA,G	NA,1	NA,-inf	NA,inf	NA,0.830627	0.000299793	0.00056293
3	chr1:26333248:C:A	26333248	NA,A	NA,C	NA,1	NA,-inf	NA,inf	NA,0.576739	0.000299666	0.000564227
3	chr1:25909425:T:C	25909425	C,C	T,T	1,1	-inf,inf	inf,inf	1.06039,1.18004	0.000299584	0.000554558
3	chr1:25795907:A:C	25795907	NA,C	NA,A	NA,1	NA,inf	NA,inf	NA,0.633983	0.000298946	0.000562516
3	chr1:26233965:A:G	26233965	NA,G	NA,A	NA,1	NA,inf	NA,inf	NA,0.758902	0.000298721	0.00056421
3	chr1:26142603:T:C	26142603	NA,C	NA,T	NA,1	NA,-inf	NA,inf	NA,0.824063	0.000298154	0.000559873
3	chr1:26226430:T:C	26226430	C,C	T,T	1,1	-inf,-inf	inf,inf	0.759061,1.76839	0.000297825	0.00055742
3	chr1:26192019:CCAGG:C	26192019	NA,C	NA,CCAGG	NA,1	NA,inf	NA,inf	NA,0.977998	0.000297465	0.000559164
3	chr1:26698503:A:G	26698503	NA,G	NA,A	NA,1	NA,inf	NA,inf	NA,0.616624	0.000296841	0.000557714
3	chr1:25981240:T:C	25981240	NA,C	NA,T	NA,1	NA,inf	NA,inf	NA,0.319302	0.0002966	0.000557147
3	chr1:25938361:G:C	25938361	NA,C	NA,G	NA,1	NA,inf	NA,inf	NA,0.517101	0.000296317	0.00055782
3	chr1:26555315:C:A	26555315	A,A	C,C	1,1	inf,-inf	inf,inf	0.0125073,1.90991	0.000296065	0.000525889
3	chr1:26576583:G:A	26576583	NA,A	NA,G	NA,1	NA,inf	NA,inf	NA,0.609361	0.000295624	0.000555189
3	chr1:26420452:A:G	26420452	NA,G	NA,A	NA,1	NA,-inf	NA,inf	NA,0.504831	0.000295407	0.000558603
3	chr1:25782215:C:T	25782215	T,T	C,C	1,1	-inf,inf	inf,inf	0.40446,1.24666	0.000294388	0.00055088
3	chr1:26656997:G:A	26656997	NA,A	NA,G	NA,1	NA,-inf	NA,inf	NA,0.663091	0.000294352	0.000554897
3	chr1:26155098:T:C	26155098	NA,C	NA,T	NA,1	NA,-inf	NA,inf	NA,0.701393	0.000294335	0.000553926
3	chr1:25899307:T:TC	25899307	TC,TC	T,T	1,1	-inf,inf	inf,inf	1.05709,1.17197	0.000294068	0.000544399
3	chr1:26022282:G:A	26022282	NA,A	NA,G	NA,1	NA,inf	NA,inf	NA,0.725018	0.000293729	0.000550868
3	chr1:26050580:G:C	26050580	C,C	G,G	1,1	-inf,inf	inf,inf	2.66644,0.396399	0.000293614	0.000552528
3	chr1:25785753:G:A	25785753	NA,A	NA,G	NA,1	NA,inf	NA,inf	NA,0.530003	0.000293228	0.000551794
3	chr1:26033885:A:C	26033885	NA,C	NA,A	NA,1	NA,-inf	NA,inf	NA,0.572176	0.000292892	0.000550556
3	chr1:26176101:C:T	26176101	T,NA	C,NA	1,NA	inf,NA	inf,NA	0.189974,NA	0.000292642	0.000550875
3	chr1:26023395:G:C	26023395	NA,C	NA,G	NA,1	NA,-inf	NA,inf	NA,0.714835	0.000292492	0.000549898
3	chr1:26458352:A:G	26458352	NA,G	NA,A	NA,1	NA,-inf	NA,inf	NA,0.669405	0.000291876	0.000548338
3	chr1:26438619:G:A	26438619	NA,A	NA,G	NA,1	NA,-inf	NA,inf	NA,0.669405	0.000291876	0.000548338
3	chr1:26265565:T:C	26265565	NA,C	NA,T	NA,1	NA,inf	NA,inf	NA,0.733407	0.000291655	0.000549423
3	chr1:26269244:C:T	26269244	NA,T	NA,C	NA,1	NA,inf	NA,inf	NA,0.733374	0.000291647	0.000549409
3	chr1:26395873:T:G	26395873	NA,G	NA,T	NA,1	NA,-inf	NA,inf	NA,0.572034	0.000291235	0.000547344
3	chr1:25938777:G:C	25938777	NA,C	NA,G	NA,1	NA,inf	NA,inf	NA,0.504182	0.000291225	0.000548233
3	chr1:26488367:A:C	26488367	NA,C	NA,A	NA,1	NA,-inf	NA,inf	NA,0.524557	0.000291136	0.000543936
3	chr1:26091319:G:A	26091319	NA,A	NA,G	NA,1	NA,-inf	NA,inf	NA,0.501737	0.000290676	0.000546541
3	chr1:26085480:C:T	26085480	T,T	C,C	1,1	inf,-inf	inf,inf	3.10796,0.153545	0.000290406	0.000546777
3	chr1:25867980:A:G	25867980	NA,G	NA,A	NA,1	NA,inf	NA,inf	NA,0.606627	0.00029019	0.000544752
3	chr1:26465275:C:T	26465275	NA,T	NA,C	NA,1	NA,-inf	NA,inf	NA,0.664344	0.000289858	0.000544556
3	chr1:26624638:T:C	26624638	NA,C	NA,T	NA,1	NA,inf	NA,inf	NA,0.50035	0.00028985	0.00054698
3	chr1:25776534:C:CAA	25776534	CAA,CAA	C,C	1,1	inf,inf	inf,inf	1.93584,0.527926	0.000289585	0.00054367
3	chr1:26173278:C:A	26173278	NA,A	NA,C	NA,1	NA,inf	NA,inf	NA,0.787436	0.000289379	0.000543946
3	chr1:26143448:C:G	26143448	NA,G	NA,C	NA,1	NA,-inf	NA,inf	NA,0.563433	0.000288876	0.000543405
3	chr1:26140090:G:A	26140090	NA,A	NA,G	NA,1	NA,-inf	NA,inf	NA,0.560016	0.000288425	0.000542674
3	chr1:26532288:C:T	26532288	T,T	C,C	1,1	inf,inf	inf,inf	2.08926,0.0871166	0.000288394	0.000544579
3	chr1:26545856:G:A	26545856	NA,A	NA,G	NA,1	NA,inf	NA,inf	NA,0.588174	0.000288299	0.000541421
3	chr1:26170141:C:T	26170141	NA,T	NA,C	NA,1	NA,inf	NA,inf	NA,0.784351	0.000288259	0.000541844
3	chr1:26447180:T:C	26447180	NA,C	NA,T	NA,1	NA,-inf	NA,inf	NA,0.660121	0.000288137	0.000541328
3	chr1:26090156:A:G	26090156	G,G	A,A	1,1	inf,-inf	inf,inf	3.04662,0.266257	0.000288022	0.000542386
3	chr1:26036244:TGAA:T	26036244	NA,T	NA,TGAA	NA,1	NA,inf	NA,inf	NA,0.306651	0.000287935	0.000540784
3	chr1:26573247:C:T	26573247	NA,T	NA,C	NA,1	NA,-inf	NA,inf	NA,0.547215	0.000287546	0.000536612
3	chr1:25872560:G:A	25872560	NA,A	NA,G	NA,1	NA,inf	NA,inf	NA,0.59593	0.000286231	0.000537314
3	chr1:26043673:G:A	26043673	A,A	G,G	1,1	-inf,inf	inf,inf	1.84903,1.18903	0.000286213	0.000536602
3	chr1:26226320:C:A	26226320	NA,A	NA,C	NA,1	NA,inf	NA,inf	NA,0.718056	0.000285936	0.000538647
3	chr1:26085147:T:G	26085147	NA,G	NA,T	NA,1	NA,-inf	NA,inf	NA,0.479817	0.000285884	0.000537425
3	chr1:25871779:T:C	25871779	NA,C	NA,T	NA,1	NA,inf	NA,inf	NA,0.407042	0.000285706	0.000536333
3	chr1:26105467:G:A	26105467	A,A	G,G	1,1	-inf,inf	inf,inf	2.81867,0.402034	0.000285567	0.000539416
3	chr1:25867236:T:C	25867236	NA,C	NA,T	NA,1	NA,inf	NA,inf	NA,0.370945	0.00028551	0.000536187
3	chr1:25791808:G:A	25791808	A,A	G,G	1,1	-inf,inf	inf,inf	1.95056,0.429298	0.000285183	0.000528675
3	chr1:25884984:C:T	25884984	NA,T	NA,C	NA,1	NA,inf	NA,inf	NA,0.494491	0.000285176	0.000535236
3	chr1:26053903:C:T	26053903	T,NA	C,NA	1,NA	-inf,NA	inf,NA	0.952293,NA	0.000285072	0.000529939
3	chr1:26143745:C:T	26143745	NA,T	NA,C	NA,1	NA,-inf	NA,inf	NA,0.787677	0.000284868	0.000534957
3	chr1:26223302:G:A	26223302	NA,A	NA,G	NA,1	NA,inf	NA,inf	NA,0.392441	0.000284663	0.000534228
3	chr1:25913094:A:G	25913094	NA,G	NA,A	NA,1	NA,-inf	NA,inf	NA,0.394908	0.000284375	0.000532794
3	chr1:26546063:A:G	26546063	G,G	A,A	1,1	inf,-inf	inf,inf	0.0138551,1.89106	0.000284032	0.000506332
3	chr1:25991440:C:T	25991440	NA,T	NA,C	NA,1	NA,-inf	NA,inf	NA,0.660498	0.000283785	0.000534646
3	chr1:25761687:T:C	25761687	C,C	T,T	1,1	-inf,inf	inf,inf	1.00989,0.607532	0.000283758	0.000525908
3	chr1:26052366:CT:C	26052366	NA,C	NA,CT	NA,1	NA,inf	NA,inf	NA,0.511047	0.000283173	0.000532203
3	chr1:26444295:A:C	26444295	NA,C	NA,A	NA,1	NA,inf	NA,inf	NA,0.708058	0.000282782	0.000527483
3	chr1:25763982:G:A	25763982	NA,A	NA,G	NA,1	NA,inf	NA,inf	NA,0.455686	0.000282463	0.000532427
3	chr1:26176076:G:A	26176076	NA,A	NA,G	NA,1	NA,inf	NA,inf	NA,0.76852	0.000282436	0.000530917
3	chr1:25881887:G:A	25881887	A,A	G,G	1,1	-inf,inf	inf,inf	1.08868,0.988113	0.000281895	0.000518194
3	chr1:25866727:T:G	25866727	NA,G	NA,T	NA,1	NA,inf	NA,inf	NA,0.585222	0.000281861	0.000529178
3	chr1:26066044:C:T	26066044	T,T	C,C	1,1	inf,-inf	inf,inf	3.15165,0.133476	0.000281691	0.000528498
3	chr1:25865594:G:A	25865594	NA,A	NA,G	NA,1	NA,inf	NA,inf	NA,0.584608	0.00028146	0.000528413
3	chr1:25998433:T:C	25998433	NA,C	NA,T	NA,1	NA,inf	NA,inf	NA,0.735567	0.000280985	0.000529365
3	chr1:25766350:T:G	25766350	NA,G	NA,T	NA,1	NA,inf	NA,inf	NA,0.452354	0.000280747	0.000529179
3	chr1:26156890:C:T	26156890	T,T	C,C	1,1	-inf,inf	inf,inf	0.368703,0.81143	0.000280553	0.000519947
3	chr1:26142246:G:A	26142246	NA,A	NA,G	NA,1	NA,-inf	NA,inf	NA,0.761134	0.000280323	0.00052643
3	chr1:25993323:C:G	25993323	NA,G	NA,C	NA,1	NA,-inf	NA,inf	NA,0.650845	0.000280162	0.000527819
3	chr1:26264685:C:A	26264685	NA,A	NA,C	NA,1	NA,inf	NA,inf	NA,0.702549	0.000280142	0.00052773
3	chr1:26567345:G:A	26567345	A,A	G,G	1,1	inf,-inf	inf,inf	0.115129,1.58725	0.000280127	0.000503822
3	chr1:26406579:T:C	26406579	NA,C	NA,T	NA,1	NA,inf	NA,inf	NA,0.564101	0.000279204	0.000524637
3	chr1:26120097:C:A	26120097	NA,A	NA,C	NA,1	NA,-inf	NA,inf	NA,0.705233	0.00027919	0.000525205
3	chr1:26788471:G:A	26788471	A,NA	G,NA	1,NA	-inf,NA	inf,NA	1.1753,NA	0.000279105	0.000519034
3	chr1:26172004:T:C	26172004	NA,C	NA,T	NA,1	NA,inf	NA,inf	NA,0.758348	0.000279103	0.000524669
3	chr1:25874673:G:A	25874673	A,A	G,G	1,1	-inf,inf	inf,inf	0.986341,0.878271	0.000278293	0.000513658
3	chr1:26122836:A:G	26122836	G,G	A,A	1,1	inf,inf	inf,inf	3.43173,0.0688754	0.000277892	0.000523106
3	chr1:26143569:A:G	26143569	NA,G	NA,A	NA,1	NA,-inf	NA,inf	NA,0.724703	0.000277395	0.000521739
3	chr1:26030935:G:A	26030935	NA,A	NA,G	NA,1	NA,-inf	NA,inf	NA,0.438591	0.000277243	0.000519833
3	chr1:26063663:C:T	26063663	T,T	C,C	1,1	inf,-inf	inf,inf	2.58337,0.640457	0.000276681	0.000521687
3	chr1:26167981:G:A	26167981	NA,A	NA,G	NA,1	NA,inf	NA,inf	NA,0.602639	0.000276575	0.000520856
3	chr1:26197525:T:A	26197525	NA,A	NA,T	NA,1	NA,inf	NA,inf	NA,1.00405	0.000276216	0.000520018
3	chr1:26331520:G:A	26331520	A,NA	G,NA	1,NA	-inf,NA	inf,NA	0.511778,NA	0.000276152	0.000523869
3	chr1:26084618:G:A	26084618	A,A	G,G	1,1	inf,-inf	inf,inf	3.1374,0.224999	0.00027584	0.000517249
3	chr1:26051389:G:A	26051389	A,A	G,G	1,1	-inf,inf	inf,inf	2.57626,0.444118	0.000275255	0.000517984
3	chr1:26230442:C:T	26230442	NA,T	NA,C	NA,1	NA,inf	NA,inf	NA,0.691786	0.000274976	0.000518012
3	chr1:26380180:A:T	26380180	NA,T	NA,A	NA,1	NA,inf	NA,inf	NA,0.566658	0.000274599	0.000515819
3	chr1:26618837:G:A	26618837	NA,A	NA,G	NA,1	NA,inf	NA,inf	NA,0.591028	0.000274531	0.000514878
3	chr1:26306694:G:A	26306694	A,NA	G,NA	1,NA	-inf,NA	inf,NA	0.453751,NA	0.000274254	0.000520219
3	chr1:26558070:C:G	26558070	NA,G	NA,C	NA,1	NA,inf	NA,inf	NA,0.540216	0.000273037	0.000512862
3	chr1:26550036:C:T	26550036	NA,T	NA,C	NA,1	NA,inf	NA,inf	NA,0.53794	0.000272756	0.000512325
3	chr1:26468154:A:C	26468154	NA,C	NA,A	NA,1	NA,inf	NA,inf	NA,0.543873	0.00027246	0.000511814
3	chr1:26547522:C:T	26547522	NA,T	NA,C	NA,1	NA,inf	NA,inf	NA,0.537497	0.000272152	0.000511197
3	chr1:25981012:A:T	25981012	NA,T	NA,A	NA,1	NA,-inf	NA,inf	NA,0.628876	0.000272006	0.000512447
3	chr1:26471949:G:A	26471949	NA,A	NA,G	NA,1	NA,inf	NA,inf	NA,0.542641	0.000271979	0.000510913
3	chr1:26391889:C:T	26391889	T,T	C,C	1,1	-inf,inf	inf,inf	0.750377,1.36887	0.000271216	0.000498237
3	chr1:26384248:A:C	26384248	NA,C	NA,A	NA,1	NA,-inf	NA,inf	NA,0.93593	0.000270386	0.000508426
3	chr1:25883186:T:C	25883186	C,C	T,T	1,1	-inf,inf	inf,inf	1.13788,0.891518	0.000270305	0.00049672
3	chr1:26528396:C:T	26528396	NA,T	NA,C	NA,1	NA,inf	NA,inf	NA,0.549011	0.000269242	0.000505804
3	chr1:26550156:G:A	26550156	NA,A	NA,G	NA,1	NA,inf	NA,inf	NA,0.529058	0.000269166	0.000505606
3	chr1:26109565:C:T	26109565	NA,T	NA,C	NA,1	NA,inf	NA,inf	NA,0.679794	0.00026909	0.000504854
3	chr1:26090433:G:T	26090433	T,T	G,G	1,1	inf,-inf	inf,inf	3.19115,0.143577	0.000268958	0.000504567
3	chr1:26353520:C:T	26353520	NA,T	NA,C	NA,1	NA,inf	NA,inf	NA,0.436369	0.000268942	0.000505091
3	chr1:26391053:A:G	26391053	NA,G	NA,A	NA,1	NA,inf	NA,inf	NA,0.529497	0.000268874	0.000504468
3	chr1:26511588:G:C	26511588	NA,C	NA,G	NA,1	NA,inf	NA,inf	NA,0.534407	0.000268556	0.000504483
3	chr1:25788428:G:A	25788428	NA,A	NA,G	NA,1	NA,-inf	NA,inf	NA,0.463195	0.000268223	0.000504408
3	chr1:26576947:G:A	26576947	NA,A	NA,G	NA,1	NA,inf	NA,inf	NA,0.463196	0.000268167	0.000499931
3	chr1:25807917:T:G	25807917	NA,G	NA,T	NA,1	NA,inf	NA,inf	NA,0.548601	0.000268139	0.000504856
3	chr1:26265352:CAATT:C	26265352	NA,C	NA,CAATT	NA,1	NA,inf	NA,inf	NA,0.671849	0.000267883	0.000504647
3	chr1:26329892:T:C	26329892	NA,C	NA,T	NA,1	NA,-inf	NA,inf	NA,0.500262	0.00026784	0.000504328
3	chr1:26298482:G:A	26298482	NA,A	NA,G	NA,1	NA,inf	NA,inf	NA,0.668635	0.000267696	0.000504304
3	chr1:26481121:G:A	26481121	A,NA	G,NA	1,NA	-inf,NA	inf,NA	0.476101,NA	0.00026764	0.000506161
3	chr1:26475711:C:T	26475711	NA,T	NA,C	NA,1	NA,inf	NA,inf	NA,0.530763	0.000267571	0.000502677
3	chr1:25941144:G:A	25941144	NA,A	NA,G	NA,1	NA,inf	NA,inf	NA,0.446033	0.000267493	0.000503507
3	chr1:26465579:G:A	26465579	NA,A	NA,G	NA,1	NA,-inf	NA,inf	NA,0.603838	0.000267482	0.00050263
3	chr1:26141044:C:T	26141044	NA,T	NA,C	NA,1	NA,-inf	NA,inf	NA,0.494927	0.000267472	0.00050334
3	chr1:25800107:A:C	25800107	NA,C	NA,A	NA,1	NA,inf	NA,inf	NA,0.471667	0.00026733	0.000502602
3	chr1:26169184:T:C	26169184	NA,C	NA,T	NA,1	NA,-inf	NA,inf	NA,0.774664	0.00026729	0.000504587
3	chr1:25781413:AGCACCACGCAG:A	25781413	A,NA	AGCACCACGCAG,NA	1,NA	inf,NA	inf,NA	1.0206,NA	0.000267235	0.000504671
3	chr1:26323876:C:A	26323876	NA,A	NA,C	NA,1	NA,-inf	NA,inf	NA,0.497845	0.000267224	0.000503196
3	chr1:26284601:A:G	26284601	NA,G	NA,A	NA,1	NA,-inf	NA,inf	NA,0.272797	0.00026716	0.000504096
3	chr1:26285158:G:A	26285158	NA,A	NA,G	NA,1	NA,inf	NA,inf	NA,0.668755	0.000267091	0.000503167
3	chr1:26259676:G:T	26259676	NA,T	NA,G	NA,1	NA,inf	NA,inf	NA,0.67132	0.000266945	0.00050403
3	chr1:26540232:G:A	26540232	NA,A	NA,G	NA,1	NA,inf	NA,inf	NA,0.554568	0.000266606	0.000496857
3	chr1:26339705:A:C	26339705	C,C	A,A	1,1	inf,-inf	inf,inf	0.683653,1.0448	0.000266501	0.000484993
3	chr1:26559187:G:C	26559187	NA,C	NA,G	NA,1	NA,inf	NA,inf	NA,0.521729	0.000265954	0.000499592
3	chr1:26080231:G:A	26080231	NA,A	NA,G	NA,1	NA,-inf	NA,inf	NA,0.432357	0.000265809	0.000499747
3	chr1:26139698:T:C	26139698	C,C	T,T	1,1	inf,-inf	inf,inf	2.31222,1.05264	0.0002657	0.00050017
3	chr1:26186065:C:T	26186065	T,NA	C,NA	1,NA	-inf,NA	inf,NA	1.96084,NA	0.000265443	0.000523244
3	chr1:26296166:TG:T	26296166	NA,T	NA,TG	NA,1	NA,inf	NA,inf	NA,0.663895	0.000265092	0.000499425
3	chr1:26465890:G:T	26465890	NA,T	NA,G	NA,1	NA,inf	NA,inf	NA,0.536815	0.00026481	0.000497495
3	chr1:26336048:C:A	26336048	NA,A	NA,C	NA,1	NA,-inf	NA,inf	NA,0.492629	0.000264671	0.000498356
3	chr1:26065945:C:T	26065945	NA,T	NA,C	NA,1	NA,-inf	NA,inf	NA,0.783974	0.000264557	0.000498089
3	chr1:25893698:G:A	25893698	NA,A	NA,G	NA,1	NA,-inf	NA,inf	NA,0.590876	0.000264359	0.000495887
3	chr1:25915250:G:T	25915250	NA,T	NA,G	NA,1	NA,inf	NA,inf	NA,0.394937	0.000263552	0.000494806
3	chr1:26160566:G:A	26160566	NA,A	NA,G	NA,1	NA,-inf	NA,inf	NA,0.317736	0.000262951	0.000491885
3	chr1:26199176:A:G	26199176	NA,G	NA,A	NA,1	NA,inf	NA,inf	NA,0.962927	0.000262776	0.000494797
3	chr1:25870384:G:A	25870384	NA,A	NA,G	NA,1	NA,inf	NA,inf	NA,0.409915	0.000262537	0.000494512
3	chr1:26342724:G:A	26342724	NA,A	NA,G	NA,1	NA,-inf	NA,inf	NA,0.265899	0.000262475	0.000491952
3	chr1:26351230:C:T	26351230	T,T	C,C	1,1	inf,inf	inf,inf	0.906784,2.04482	0.000262206	0.000484425
3	chr1:26056461:T:C	26056461	NA,C	NA,T	NA,1	NA,inf	NA,inf	NA,0.347594	0.00026189	0.000492191
3	chr1:26730715:A:G	26730715	NA,G	NA,A	NA,1	NA,inf	NA,inf	NA,0.523547	0.000261596	0.00049091
3	chr1:25908284:C:A	25908284	NA,A	NA,C	NA,1	NA,-inf	NA,inf	NA,0.604038	0.000261502	0.000490633
3	chr1:26602056:T:C	26602056	NA,C	NA,T	NA,1	NA,inf	NA,inf	NA,0.452521	0.000261493	0.000492587
3	chr1:26142984:T:G	26142984	NA,G	NA,T	NA,1	NA,-inf	NA,inf	NA,0.717492	0.00026119	0.000490605
3	chr1:26493656:T:C	26493656	NA,C	NA,T	NA,1	NA,inf	NA,inf	NA,0.513874	0.000260981	0.000490298
3	chr1:25784887:AAG:A	25784887	NA,A	NA,AAG	NA,1	NA,inf	NA,inf	NA,0.410403	0.000260976	0.000490439
3	chr1:26267216:TACTC:T	26267216	T,NA	TACTC,NA	1,NA	-inf,NA	inf,NA	1.51519,NA	0.000260661	0.000490484
3	chr1:26072097:G:T	26072097	T,T	G,G	1,1	inf,-inf	inf,inf	2.25924,0.971529	0.000260118	0.000490025
3	chr1:26329585:T:C	26329585	NA,C	NA,T	NA,1	NA,-inf	NA,inf	NA,0.479759	0.000259798	0.000489185
3	chr1:26459667:T:C	26459667	NA,C	NA,T	NA,1	NA,inf	NA,inf	NA,0.51012	0.000259644	0.000487792
3	chr1:25918784:C:T	25918784	NA,T	NA,C	NA,1	NA,inf	NA,inf	NA,0.528576	0.000259559	0.000488781
3	chr1:26121022:T:C	26121022	NA,C	NA,T	NA,1	NA,inf	NA,inf	NA,0.403977	0.000258789	0.000487123
3	chr1:26537812:T:C	26537812	NA,C	NA,T	NA,1	NA,inf	NA,inf	NA,0.334722	0.000258749	0.000485461
3	chr1:26154663:T:C	26154663	NA,C	NA,T	NA,1	NA,-inf	NA,inf	NA,0.509093	0.000258715	0.000486151
3	chr1:26559569:G:A	26559569	NA,A	NA,G	NA,1	NA,inf	NA,inf	NA,0.502318	0.000258683	0.000485963
3	chr1:25762123:TTTTC:T	25762123	T,NA	TTTTC,NA	1,NA	-inf,NA	inf,NA	1.20503,NA	0.000258458	0.000480695
3	chr1:25864316:C:T	25864316	NA,T	NA,C	NA,1	NA,inf	NA,inf	NA,0.521399	0.000258123	0.00048473
3	chr1:26373557:G:A	26373557	NA,A	NA,G	NA,1	NA,inf	NA,inf	NA,0.510075	0.000258075	0.000486301
3	chr1:26159252:T:C	26159252	NA,C	NA,T	NA,1	NA,-inf	NA,inf	NA,0.64846	0.000257964	0.000485306
3	chr1:26509381:C:T	26509381	T,NA	C,NA	1,NA	-inf,NA	inf,NA	0.840864,NA	0.000257854	0.000484356
3	chr1:26485477:T:A	26485477	NA,A	NA,T	NA,1	NA,-inf	NA,inf	NA,0.624432	0.000257345	0.000483429
3	chr1:26021431:C:G	26021431	NA,G	NA,C	NA,1	NA,-inf	NA,inf	NA,0.624134	0.00025694	0.000483202
3	chr1:25951834:A:C	25951834	NA,C	NA,A	NA,1	NA,inf	NA,inf	NA,0.482147	0.000256693	0.000483772
3	chr1:26406748:G:A	26406748	A,A	G,G	1,1	-inf,inf	inf,inf	1.17607,0.826247	0.000256646	0.000472872
3	chr1:26191836:T:G	26191836	NA,G	NA,T	NA,1	NA,-inf	NA,inf	NA,0.785052	0.000256588	0.000483008
3	chr1:25977097:A:G	25977097	G,G	A,A	1,1	inf,inf	inf,inf	0.966628,1.40778	0.000255949	0.000480089
3	chr1:26193904:C:T	26193904	NA,T	NA,C	NA,1	NA,-inf	NA,inf	NA,0.782532	0.000255869	0.000481654
3	chr1:25846977:C:T	25846977	NA,T	NA,C	NA,1	NA,-inf	NA,inf	NA,0.400188	0.000255809	0.000481805
3	chr1:26628423:AG:A	26628423	NA,A	NA,AG	NA,1	NA,inf	NA,inf	NA,0.53772	0.000255745	0.000479808
3	chr1:25785129:C:T	25785129	NA,T	NA,C	NA,1	NA,inf	NA,inf	NA,0.38278	0.000255504	0.000480654
3	chr1:26524005:C:T	26524005	NA,T	NA,C	NA,1	NA,inf	NA,inf	NA,0.497059	0.000255139	0.000479361
3	chr1:26497343:CTCT:C	26497343	NA,C	NA,CTCT	NA,1	NA,inf	NA,inf	NA,0.496348	0.000254878	0.000478858
3	chr1:25909271:G:A	25909271	NA,A	NA,G	NA,1	NA,inf	NA,inf	NA,0.461592	0.000254862	0.000478609
3	chr1:26244992:C:T	26244992	NA,T	NA,C	NA,1	NA,inf	NA,inf	NA,0.628036	0.000254351	0.000479168
3	chr1:26198215:A:G	26198215	NA,G	NA,A	NA,1	NA,inf	NA,inf	NA,0.918676	0.000254147	0.000478525
3	chr1:26193070:AAAAAG:A	26193070	NA,A	NA,AAAAAG	NA,1	NA,-inf	NA,inf	NA,0.776461	0.000254122	0.000478368
3	chr1:26001045:C:T	26001045	NA,T	NA,C	NA,1	NA,-inf	NA,inf	NA,0.577082	0.000253564	0.000475772
3	chr1:25875867:C:T	25875867	NA,T	NA,C	NA,1	NA,inf	NA,inf	NA,0.498268	0.000253558	0.00047745
3	chr1:26352550:T:C	26352550	NA,C	NA,T	NA,1	NA,inf	NA,inf	NA,0.179413	0.000253062	0.00047668
3	chr1:26452510:T:C	26452510	NA,C	NA,T	NA,1	NA,inf	NA,inf	NA,0.402704	0.000252985	0.000477319
3	chr1:25980210:T:C	25980210	C,C	T,T	1,1	inf,inf	inf,inf	0.963082,1.38488	0.000252692	0.000474115
3	chr1:25968682:A:T	25968682	NA,T	NA,A	NA,1	NA,-inf	NA,inf	NA,0.574471	0.00025251	0.000473785
3	chr1:25869228:A:G	25869228	NA,G	NA,A	NA,1	NA,-inf	NA,inf	NA,0.373315	0.000252042	0.000474889
3	chr1:26562766:G:A	26562766	NA,A	NA,G	NA,1	NA,inf	NA,inf	NA,0.446516	0.000251997	0.000476746
3	chr1:26574526:G:A	26574526	NA,A	NA,G	NA,1	NA,inf	NA,inf	NA,0.434267	0.000251982	0.000476771
3	chr1:25988134:G:A	25988134	A,A	G,G	1,1	inf,inf	inf,inf	0.96088,1.38363	0.000251537	0.000471944
3	chr1:26180262:A:G	26180262	NA,G	NA,A	NA,1	NA,-inf	NA,inf	NA,1.0834	0.00025129	0.000473279
3	chr1:25809365:T:C	25809365	NA,C	NA,T	NA,1	NA,-inf	NA,inf	NA,0.324226	0.000251224	0.000471012
3	chr1:26009672:C:T	26009672	NA,T	NA,C	NA,1	NA,-inf	NA,inf	NA,0.570341	0.000251219	0.000471384
3	chr1:26128682:G:A	26128682	NA,A	NA,G	NA,1	NA,inf	NA,inf	NA,0.384998	0.000250991	0.00047246
3	chr1:26303028:T:C	26303028	NA,C	NA,T	NA,1	NA,inf	NA,inf	NA,0.619236	0.000250968	0.000472783
3	chr1:26456467:A:T	26456467	T,NA	A,NA	1,NA	inf,NA	inf,NA	0.958951,NA	0.000250328	0.000474009
3	chr1:26191042:C:G	26191042	NA,G	NA,C	NA,1	NA,inf	NA,inf	NA,0.647829	0.000250169	0.000469305
3	chr1:26353135:C:T	26353135	NA,T	NA,C	NA,1	NA,inf	NA,inf	NA,0.309674	0.000250103	0.000470711
3	chr1:26180299:A:G	26180299	NA,G	NA,A	NA,1	NA,-inf	NA,inf	NA,1.07632	0.000249615	0.000470131
3	chr1:26575185:C:T	26575185	NA,T	NA,C	NA,1	NA,-inf	NA,inf	NA,0.53726	0.000249597	0.000468449
3	chr1:26049359:G:A	26049359	NA,A	NA,G	NA,1	NA,-inf	NA,inf	NA,0.45699	0.000249537	0.000469193
3	chr1:26454233:G:A	26454233	A,A	G,G	1,1	inf,inf	inf,inf	1.189,1.3725	0.000249247	0.000455916
3	chr1:26556919:C:T	26556919	NA,T	NA,C	NA,1	NA,inf	NA,inf	NA,0.473304	0.00024911	0.000468039
3	chr1:26417560:T:C	26417560	NA,C	NA,T	NA,1	NA,inf	NA,inf	NA,0.374235	0.000249065	0.000470891
3	chr1:26771045:G:C	26771045	NA,C	NA,G	NA,1	NA,-inf	NA,inf	NA,0.524549	0.000248672	0.000468594
3	chr1:25863555:G:A	25863555	NA,A	NA,G	NA,1	NA,inf	NA,inf	NA,0.37206	0.000247754	0.000466686
3	chr1:26787242:A:G	26787242	G,NA	A,NA	1,NA	-inf,NA	inf,NA	1.08949,NA	0.000247532	0.000460675
3	chr1:26640259:C:T	26640259	NA,T	NA,C	NA,1	NA,inf	NA,inf	NA,0.394159	0.000247373	0.000466629
3	chr1:25803210:C:CT	25803210	NA,CT	NA,C	NA,1	NA,inf	NA,inf	NA,0.474071	0.000247276	0.000465532
3	chr1:26590316:C:T	26590316	NA,T	NA,C	NA,1	NA,inf	NA,inf	NA,0.464671	0.000247244	0.000464128
3	chr1:26526300:A:G	26526300	G,NA	A,NA	1,NA	-inf,NA	inf,NA	0.811155,NA	0.000246337	0.000462762
3	chr1:25808080:T:C	25808080	NA,C	NA,T	NA,1	NA,-inf	NA,inf	NA,0.507637	0.000245868	0.000461279
3	chr1:25830894:G:A	25830894	NA,A	NA,G	NA,1	NA,-inf	NA,inf	NA,0.507781	0.000245384	0.000462452
3	chr1:26154650:A:G	26154650	NA,G	NA,A	NA,1	NA,-inf	NA,inf	NA,0.676565	0.000245353	0.000462257
3	chr1:25800001:G:A	25800001	NA,A	NA,G	NA,1	NA,-inf	NA,inf	NA,0.41126	0.000245067	0.000462149
3	chr1:26609222:A:G	26609222	NA,G	NA,A	NA,1	NA,inf	NA,inf	NA,0.373581	0.000244982	0.000460345
3	chr1:26631991:G:A	26631991	NA,A	NA,G	NA,1	NA,inf	NA,inf	NA,0.388891	0.000244973	0.000461537
3	chr1:26064328:AG:A	26064328	NA,A	NA,AG	NA,1	NA,-inf	NA,inf	NA,0.386085	0.000244726	0.000460601
3	chr1:26082657:A:G	26082657	NA,G	NA,A	NA,1	NA,-inf	NA,inf	NA,0.345278	0.000244717	0.000460477
3	chr1:26335891:G:A	26335891	NA,A	NA,G	NA,1	NA,-inf	NA,inf	NA,0.292603	0.000244554	0.000460055
3	chr1:26431380:T:G	26431380	NA,G	NA,T	NA,1	NA,inf	NA,inf	NA,0.462158	0.000244014	0.000458487
3	chr1:26315462:T:A	26315462	NA,A	NA,T	NA,1	NA,inf	NA,inf	NA,0.237703	0.000243992	0.000459309
3	chr1:25792679:C:T	25792679	NA,T	NA,C	NA,1	NA,-inf	NA,inf	NA,0.626506	0.000243924	0.000459441
3	chr1:25971860:T:C	25971860	NA,C	NA,T	NA,1	NA,-inf	NA,inf	NA,0.391968	0.0002439	0.000459066
3	chr1:26129117:T:C	26129117	NA,C	NA,T	NA,1	NA,inf	NA,inf	NA,0.36116	0.000243233	0.000457847
3	chr1:26199381:C:T	26199381	NA,T	NA,C	NA,1	NA,-inf	NA,inf	NA,0.442463	0.000243226	0.000458289
3	chr1:25874342:G:A	25874342	NA,A	NA,G	NA,1	NA,inf	NA,inf	NA,0.357428	0.000243078	0.000457863
3	chr1:25809892:A:G	25809892	NA,G	NA,A	NA,1	NA,-inf	NA,inf	NA,0.522681	0.00024304	0.000456563
3	chr1:26202138:C:T	26202138	NA,T	NA,C	NA,1	NA,inf	NA,inf	NA,0.247976	0.000242791	0.000456997
3	chr1:26747713:G:T	26747713	NA,T	NA,G	NA,1	NA,-inf	NA,inf	NA,0.506669	0.000242723	0.000456569
3	chr1:26484494:G:A	26484494	NA,A	NA,G	NA,1	NA,inf	NA,inf	NA,0.415753	0.00024256	0.000453956
3	chr1:26192970:C:T	26192970	NA,T	NA,C	NA,1	NA,-inf	NA,inf	NA,0.734028	0.000242452	0.000456411
3	chr1:26640260:A:G	26640260	NA,G	NA,A	NA,1	NA,inf	NA,inf	NA,0.378773	0.000242161	0.000456773
3	chr1:25874971:C:T	25874971	NA,T	NA,C	NA,1	NA,inf	NA,inf	NA,0.354697	0.000242092	0.000456008
3	chr1:26195543:T:C	26195543	NA,C	NA,T	NA,1	NA,inf	NA,inf	NA,0.853463	0.000241745	0.000455255
3	chr1:26321194:T:C	26321194	NA,C	NA,T	NA,1	NA,inf	NA,inf	NA,0.113697	0.00024171	0.000453995
3	chr1:25794177:T:C	25794177	NA,C	NA,T	NA,1	NA,-inf	NA,inf	NA,0.457711	0.000241612	0.000455612
3	chr1:26174302:G:A	26174302	NA,A	NA,G	NA,1	NA,-inf	NA,inf	NA,0.720217	0.00024153	0.000454697
3	chr1:25790664:A:T	25790664	NA,T	NA,A	NA,1	NA,-inf	NA,inf	NA,0.375428	0.000241447	0.000454958
3	chr1:26683734:G:C	26683734	NA,C	NA,G	NA,1	NA,-inf	NA,inf	NA,0.435367	0.000241391	0.000453555
3	chr1:25812803:C:T	25812803	NA,T	NA,C	NA,1	NA,inf	NA,inf	NA,0.29462	0.000241175	0.000452805
3	chr1:26544239:C:G	26544239	G,G	C,C	1,1	-inf,-inf	inf,inf	0.0503456,1.77151	0.000241	0.00043003
3	chr1:26065171:G:A	26065171	A,A	G,G	1,1	inf,-inf	inf,inf	2.96398,0.187199	0.000239891	0.000449981
3	chr1:26064342:A:G	26064342	G,G	A,A	1,1	inf,-inf	inf,inf	2.52717,0.669269	0.000239002	0.000448255
3	chr1:26376658:T:G	26376658	NA,G	NA,T	NA,1	NA,inf	NA,inf	NA,0.460795	0.000238885	0.000448895
3	chr1:26456672:C:T	26456672	NA,T	NA,C	NA,1	NA,inf	NA,inf	NA,0.362129	0.000238815	0.000450528
3	chr1:26002134:C:T	26002134	NA,T	NA,C	NA,1	NA,-inf	NA,inf	NA,0.361175	0.000238551	0.000448961
3	chr1:25868900:G:A	25868900	NA,A	NA,G	NA,1	NA,inf	NA,inf	NA,0.417238	0.000238537	0.000448972
3	chr1:26303521:G:C	26303521	NA,C	NA,G	NA,1	NA,inf	NA,inf	NA,0.574259	0.00023813	0.000448598
3	chr1:25884492:C:T	25884492	NA,T	NA,C	NA,1	NA,-inf	NA,inf	NA,0.605521	0.000237946	0.000448302
3	chr1:26643075:T:TAATC	26643075	NA,TAATC	NA,T	NA,1	NA,inf	NA,inf	NA,0.385447	0.00023777	0.000447865
3	chr1:25875380:C:T	25875380	NA,T	NA,C	NA,1	NA,inf	NA,inf	NA,0.335528	0.000237649	0.000447655
3	chr1:26357817:T:C	26357817	NA,C	NA,T	NA,1	NA,inf	NA,inf	NA,0.196321	0.000237604	0.000446657
3	chr1:26172327:G:T	26172327	NA,T	NA,G	NA,1	NA,-inf	NA,inf	NA,0.70253	0.000236905	0.000446002
3	chr1:25870755:A:G	25870755	NA,G	NA,A	NA,1	NA,inf	NA,inf	NA,0.34034	0.000236849	0.000446143
3	chr1:26716281:CACTT:C	26716281	NA,C	NA,CACTT	NA,1	NA,inf	NA,inf	NA,0.4592	0.000236836	0.000445014
3	chr1:26588306:C:T	26588306	NA,T	NA,C	NA,1	NA,inf	NA,inf	NA,0.389453	0.000236775	0.000446314
3	chr1:25825932:C:T	25825932	NA,T	NA,C	NA,1	NA,inf	NA,inf	NA,0.253013	0.000236762	0.000444878
3	chr1:26566583:G:A	26566583	NA,A	NA,G	NA,1	NA,inf	NA,inf	NA,0.448034	0.000236536	0.000444454
3	chr1:26807601:G:A	26807601	NA,A	NA,G	NA,1	NA,inf	NA,inf	NA,0.457588	0.00023643	0.000444257
3	chr1:26042238:C:T	26042238	NA,T	NA,C	NA,1	NA,inf	NA,inf	NA,0.350693	0.000236104	0.000444865
3	chr1:26119815:C:T	26119815	NA,T	NA,C	NA,1	NA,inf	NA,inf	NA,0.435538	0.00023566	0.000443206
3	chr1:25833750:T:C	25833750	NA,C	NA,T	NA,1	NA,-inf	NA,inf	NA,0.512378	0.000235581	0.000442205
3	chr1:26562385:G:T	26562385	NA,T	NA,G	NA,1	NA,inf	NA,inf	NA,0.432458	0.000235294	0.000442161
3	chr1:25809896:G:A	25809896	NA,A	NA,G	NA,1	NA,-inf	NA,inf	NA,0.495622	0.000235068	0.000441634
3	chr1:25807419:G:A	25807419	NA,A	NA,G	NA,1	NA,inf	NA,inf	NA,0.384093	0.000235065	0.000441722
3	chr1:26442275:C:T	26442275	T,NA	C,NA	1,NA	-inf,NA	inf,NA	0.545697,NA	0.000234745	0.000447888
3	chr1:26315598:C:T	26315598	NA,T	NA,C	NA,1	NA,inf	NA,inf	NA,0.0718797	0.000234217	0.000440271
3	chr1:25778849:T:G	25778849	NA,G	NA,T	NA,1	NA,-inf	NA,inf	NA,0.419759	0.000234174	0.000440887
3	chr1:26076979:G:A	26076979	A,A	G,G	1,1	inf,-inf	inf,inf	2.32588,0.665805	0.000233903	0.000440172
3	chr1:26592414:T:C	26592414	NA,C	NA,T	NA,1	NA,inf	NA,inf	NA,0.336433	0.000233573	0.000438882
3	chr1:26197140:T:C	26197140	NA,C	NA,T	NA,1	NA,inf	NA,inf	NA,0.347379	0.000233492	0.00044045
3	chr1:26089712:A:G	26089712	G,G	A,A	1,1	inf,-inf	inf,inf	2.92294,0.207969	0.000233384	0.00043951
3	chr1:26680694:G:A	26680694	NA,A	NA,G	NA,1	NA,-inf	NA,inf	NA,0.409683	0.000233327	0.000438495
3	chr1:25860173:T:A	25860173	NA,A	NA,T	NA,1	NA,inf	NA,inf	NA,0.289323	0.000233244	0.000437833
3	chr1:26479487:A:G	26479487	NA,G	NA,A	NA,1	NA,inf	NA,inf	NA,0.343781	0.000232787	0.000439129
3	chr1:26628048:G:C	26628048	NA,C	NA,G	NA,1	NA,inf	NA,inf	NA,0.352046	0.000232644	0.000438308
3	chr1:26319494:A:G	26319494	NA,G	NA,A	NA,1	NA,inf	NA,inf	NA,0.0744897	0.000232582	0.000437207
3	chr1:25859321:C:A	25859321	NA,A	NA,C	NA,1	NA,inf	NA,inf	NA,0.395067	0.000232444	0.000436653
3	chr1:26457971:T:A	26457971	NA,A	NA,T	NA,1	NA,inf	NA,inf	NA,0.341383	0.000232021	0.000437681
3	chr1:26487158:C:T	26487158	NA,T	NA,C	NA,1	NA,inf	NA,inf	NA,0.34075	0.000231887	0.000437432
3	chr1:25875061:G:A	25875061	NA,A	NA,G	NA,1	NA,inf	NA,inf	NA,0.324828	0.000231874	0.000436769
3	chr1:26450231:C:T	26450231	NA,T	NA,C	NA,1	NA,inf	NA,inf	NA,0.340857	0.000231861	0.000437378
3	chr1:26192212:T:G	26192212	NA,G	NA,T	NA,1	NA,-inf	NA,inf	NA,0.235168	0.000231748	0.000436205
3	chr1:26476138:A:C	26476138	NA,C	NA,A	NA,1	NA,inf	NA,inf	NA,0.340125	0.000231615	0.000436912
3	chr1:25947947:T:G	25947947	NA,G	NA,T	NA,1	NA,inf	NA,inf	NA,0.415453	0.000231483	0.000436295
3	chr1:26238415:C:T	26238415	NA,T	NA,C	NA,1	NA,-inf	NA,inf	NA,0.254028	0.000231347	0.000435862
3	chr1:26060924:G:A	26060924	NA,A	NA,G	NA,1	NA,-inf	NA,inf	NA,0.806554	0.00023112	0.000435857
3	chr1:26673473:A:G	26673473	NA,G	NA,A	NA,1	NA,inf	NA,inf	NA,0.4235	0.000230977	0.000436086
3	chr1:25828541:CAG:C	25828541	NA,C	NA,CAG	NA,1	NA,inf	NA,inf	NA,0.392376	0.000230899	0.000434646
3	chr1:26102853:A:C	26102853	C,C	A,A	1,1	inf,-inf	inf,inf	2.68692,0.509616	0.000230882	0.000434891
3	chr1:26080413:A:G	26080413	NA,G	NA,A	NA,1	NA,-inf	NA,inf	NA,0.291269	0.000230639	0.000433991
3	chr1:25805027:C:T	25805027	NA,T	NA,C	NA,1	NA,-inf	NA,inf	NA,0.395152	0.000230107	0.00043342
3	chr1:25930944:T:C	25930944	NA,C	NA,T	NA,1	NA,inf	NA,inf	NA,0.295046	0.00022969	0.000431191
3	chr1:26057525:G:A	26057525	NA,A	NA,G	NA,1	NA,inf	NA,inf	NA,0.374836	0.000229523	0.000431178
3	chr1:25886737:T:C	25886737	NA,C	NA,T	NA,1	NA,inf	NA,inf	NA,0.310995	0.000229262	0.000431866
3	chr1:26681820:G:A	26681820	NA,A	NA,G	NA,1	NA,inf	NA,inf	NA,0.424819	0.000228954	0.000430432
3	chr1:26330667:C:T	26330667	NA,T	NA,C	NA,1	NA,-inf	NA,inf	NA,0.394702	0.000228771	0.000430821
3	chr1:26006801:G:A	26006801	NA,A	NA,G	NA,1	NA,inf	NA,inf	NA,0.386632	0.000228656	0.000429475
3	chr1:25887519:C:T	25887519	NA,T	NA,C	NA,1	NA,inf	NA,inf	NA,0.30861	0.000228517	0.000430464
3	chr1:26518811:G:A	26518811	NA,A	NA,G	NA,1	NA,-inf	NA,inf	NA,0.356241	0.000228491	0.000427768
3	chr1:26411735:T:C	26411735	NA,C	NA,T	NA,1	NA,-inf	NA,inf	NA,0.378969	0.000228374	0.000428942
3	chr1:25884552:C:T	25884552	NA,T	NA,C	NA,1	NA,-inf	NA,inf	NA,0.562847	0.000228356	0.000429379
3	chr1:26661155:A:G	26661155	G,NA	A,NA	1,NA	-inf,NA	inf,NA	1.25043,NA	0.000228345	0.000489256
3	chr1:26210379:G:A	26210379	NA,A	NA,G	NA,1	NA,inf	NA,inf	NA,0.238336	0.000228299	0.00042884
3	chr1:25883292:CAGG:C	25883292	NA,C	NA,CAGG	NA,1	NA,inf	NA,inf	NA,0.306892	0.000227964	0.000429414
3	chr1:25885930:G:A	25885930	NA,A	NA,G	NA,1	NA,inf	NA,inf	NA,0.306023	0.000227684	0.000428888
3	chr1:25883414:G:A	25883414	NA,A	NA,G	NA,1	NA,inf	NA,inf	NA,0.305906	0.000227651	0.000428825
3	chr1:26711940:G:C	26711940	C,NA	G,NA	1,NA	-inf,NA	inf,NA	1.02986,NA	0.000227632	0.000423981
3	chr1:26447090:C:A	26447090	NA,A	NA,C	NA,1	NA,inf	NA,inf	NA,0.408384	0.000227575	0.000427773
3	chr1:26735112:C:T	26735112	NA,T	NA,C	NA,1	NA,inf	NA,inf	NA,0.438647	0.000227301	0.000426957
3	chr1:26088308:G:A	26088308	NA,A	NA,G	NA,1	NA,-inf	NA,inf	NA,0.446623	0.000227124	0.000427478
3	chr1:26670393:A:T	26670393	NA,T	NA,A	NA,1	NA,-inf	NA,inf	NA,0.375777	0.000227123	0.000430045
3	chr1:26568471:G:A	26568471	NA,A	NA,G	NA,1	NA,inf	NA,inf	NA,0.415238	0.000227052	0.000426688
3	chr1:26144825:T:A	26144825	NA,A	NA,T	NA,1	NA,-inf	NA,inf	NA,0.733327	0.000227014	0.000427038
3	chr1:25885097:C:T	25885097	NA,T	NA,C	NA,1	NA,inf	NA,inf	NA,0.30365	0.000226936	0.000427478
3	chr1:26424945:G:A	26424945	NA,A	NA,G	NA,1	NA,inf	NA,inf	NA,0.325712	0.000226924	0.000428043
3	chr1:26123391:A:G	26123391	NA,G	NA,A	NA,1	NA,inf	NA,inf	NA,0.30856	0.0002269	0.00042721
3	chr1:25803619:G:A	25803619	NA,A	NA,G	NA,1	NA,inf	NA,inf	NA,0.351242	0.000226786	0.000426492
3	chr1:25806567:G:C	25806567	NA,C	NA,G	NA,1	NA,-inf	NA,inf	NA,0.45081	0.000226705	0.000426959
3	chr1:26277900:C:A	26277900	NA,A	NA,C	NA,1	NA,inf	NA,inf	NA,0.172791	0.000226369	0.000425602
3	chr1:26711506:A:G	26711506	NA,G	NA,A	NA,1	NA,-inf	NA,inf	NA,0.38571	0.000226335	0.000424382
3	chr1:26784550:T:A	26784550	NA,A	NA,T	NA,1	NA,inf	NA,inf	NA,0.363215	0.000226138	0.000426397
3	chr1:25925154:G:A	25925154	NA,A	NA,G	NA,1	NA,inf	NA,inf	NA,0.274721	0.000225945	0.000424444
3	chr1:25795996:C:T	25795996	NA,T	NA,C	NA,1	NA,-inf	NA,inf	NA,0.314708	0.000225737	0.000425328
3	chr1:26201393:G:A	26201393	A,A	G,G	1,1	inf,inf	inf,inf	2.11727,0.742236	0.000225205	0.000414426
3	chr1:25875946:C:T	25875946	NA,T	NA,C	NA,1	NA,-inf	NA,inf	NA,0.517217	0.000225127	0.00042421
3	chr1:26539879:C:T	26539879	NA,T	NA,C	NA,1	NA,inf	NA,inf	NA,0.395518	0.000225103	0.000423023
3	chr1:26519761:C:A	26519761	NA,A	NA,C	NA,1	NA,inf	NA,inf	NA,0.354203	0.000224857	0.000421074
3	chr1:26441218:C:T	26441218	NA,T	NA,C	NA,1	NA,inf	NA,inf	NA,0.320282	0.00022485	0.000424049
3	chr1:26633079:G:A	26633079	NA,A	NA,G	NA,1	NA,inf	NA,inf	NA,0.34339	0.000224798	0.000423421
3	chr1:25813158:T:C	25813158	NA,C	NA,T	NA,1	NA,-inf	NA,inf	NA,0.482541	0.000224581	0.000422093
3	chr1:25791644:G:A	25791644	NA,A	NA,G	NA,1	NA,inf	NA,inf	NA,0.353089	0.000224566	0.00042237
3	chr1:25910670:T:C	25910670	NA,C	NA,T	NA,1	NA,-inf	NA,inf	NA,0.307206	0.000224536	0.000422793
3	chr1:26627141:G:T	26627141	NA,T	NA,G	NA,1	NA,inf	NA,inf	NA,0.342233	0.000224418	0.000422705
3	chr1:25810878:T:C	25810878	NA,C	NA,T	NA,1	NA,-inf	NA,inf	NA,0.453712	0.000224157	0.000421221
3	chr1:25864958:C:T	25864958	NA,T	NA,C	NA,1	NA,inf	NA,inf	NA,0.293012	0.000223973	0.000421892
3	chr1:26629683:C:T	26629683	NA,T	NA,C	NA,1	NA,inf	NA,inf	NA,0.340711	0.000223971	0.000421861
3	chr1:25942661:G:A	25942661	NA,A	NA,G	NA,1	NA,-inf	NA,inf	NA,0.310731	0.000223501	0.00042105
3	chr1:26262699:C:T	26262699	NA,T	NA,C	NA,1	NA,inf	NA,inf	NA,0.189949	0.000223417	0.00042056
3	chr1:25932517:C:T	25932517	T,NA	C,NA	1,NA	inf,NA	inf,NA	0.0426411,NA	0.000223344	0.000413406
3	chr1:26319637:A:G	26319637	NA,G	NA,A	NA,1	NA,inf	NA,inf	NA,0.0961125	0.000223344	0.000419889
3	chr1:25797448:TC:T	25797448	NA,T	NA,TC	NA,1	NA,inf	NA,inf	NA,0.251474	0.00022328	0.000420104
3	chr1:26601359:C:A	26601359	NA,A	NA,C	NA,1	NA,inf	NA,inf	NA,0.344869	0.000223216	0.000420698
3	chr1:26755888:C:T	26755888	NA,T	NA,C	NA,1	NA,-inf	NA,inf	NA,0.376647	0.000222851	0.00041788
3	chr1:26639804:C:T	26639804	NA,T	NA,C	NA,1	NA,inf	NA,inf	NA,0.320507	0.000222836	0.000419824
3	chr1:26152905:G:A	26152905	A,A	G,G	1,1	inf,-inf	inf,inf	3.03767,0.0125682	0.000222771	0.00041919
3	chr1:26564359:C:T	26564359	T,T	C,C	1,1	inf,-inf	inf,inf	0.105978,1.45954	0.00022243	0.000400886
3	chr1:25932960:T:C	25932960	NA,C	NA,T	NA,1	NA,-inf	NA,inf	NA,0.358161	0.000222225	0.000419109
3	chr1:26513463:G:A	26513463	A,NA	G,NA	1,NA	-inf,NA	inf,NA	0.387166,NA	0.000222126	0.000419934
3	chr1:25832594:G:C	25832594	NA,C	NA,G	NA,1	NA,inf	NA,inf	NA,0.361726	0.000221914	0.000417736
3	chr1:26677769:G:A	26677769	A,NA	G,NA	1,NA	-inf,NA	inf,NA	0.4131,NA	0.000221896	0.000415084
3	chr1:26197197:C:T	26197197	NA,T	NA,C	NA,1	NA,inf	NA,inf	NA,0.309584	0.000221874	0.00041848
3	chr1:25815862:C:G	25815862	NA,G	NA,C	NA,1	NA,inf	NA,inf	NA,0.226931	0.000221829	0.000416766
3	chr1:26179832:C:T	26179832	NA,T	NA,C	NA,1	NA,-inf	NA,inf	NA,0.263785	0.000221688	0.000415724
3	chr1:26579076:A:G	26579076	G,G	A,A	1,1	inf,inf	inf,inf	0.0588545,1.37507	0.000221578	0.000418352
3	chr1:26545322:C:A	26545322	NA,A	NA,C	NA,1	NA,inf	NA,inf	NA,0.412493	0.000221253	0.000413104
3	chr1:25822810:G:A	25822810	NA,A	NA,G	NA,1	NA,inf	NA,inf	NA,0.395615	0.000221251	0.000416584
3	chr1:25954309:G:C	25954309	NA,C	NA,G	NA,1	NA,inf	NA,inf	NA,0.383135	0.000221121	0.000414777
3	chr1:25836453:T:G	25836453	NA,G	NA,T	NA,1	NA,inf	NA,inf	NA,0.393474	0.000221117	0.00041634
3	chr1:26055867:G:A	26055867	NA,A	NA,G	NA,1	NA,inf	NA,inf	NA,0.364491	0.000221102	0.000415371
3	chr1:25883335:C:T	25883335	NA,T	NA,C	NA,1	NA,inf	NA,inf	NA,0.283854	0.000220885	0.000416075
3	chr1:26725856:T:G	26725856	NA,G	NA,T	NA,1	NA,inf	NA,inf	NA,0.344754	0.000220817	0.000416345
3	chr1:26401558:G:A	26401558	NA,A	NA,G	NA,1	NA,-inf	NA,inf	NA,0.276997	0.000220771	0.000414102
3	chr1:25769462:G:T	25769462	NA,T	NA,G	NA,1	NA,-inf	NA,inf	NA,0.412273	0.000220639	0.000415898
3	chr1:26545220:A:G	26545220	NA,G	NA,A	NA,1	NA,-inf	NA,inf	NA,0.442168	0.000220592	0.000415288
3	chr1:25833526:T:TAATC	25833526	NA,TAATC	NA,T	NA,1	NA,inf	NA,inf	NA,0.29031	0.000220579	0.00041461
3	chr1:26284881:T:G	26284881	NA,G	NA,T	NA,1	NA,inf	NA,inf	NA,0.0582256	0.000220557	0.000414483
3	chr1:26819884:G:A	26819884	A,NA	G,NA	1,NA	-inf,NA	inf,NA	0.411846,NA	0.000220508	0.000412492
3	chr1:26035728:C:T	26035728	T,NA	C,NA	1,NA	-inf,NA	inf,NA	0.424331,NA	0.000220498	0.000416409
3	chr1:26315729:G:A	26315729	NA,A	NA,G	NA,1	NA,inf	NA,inf	NA,0.0324134	0.00022042	0.000414204
3	chr1:26216834:C:T	26216834	NA,T	NA,C	NA,1	NA,inf	NA,inf	NA,0.181159	0.000220396	0.00041487
3	chr1:25858093:G:A	25858093	NA,A	NA,G	NA,1	NA,inf	NA,inf	NA,0.282796	0.000220395	0.000415134
3	chr1:26538994:C:G	26538994	NA,G	NA,C	NA,1	NA,inf	NA,inf	NA,0.362991	0.000220385	0.000411313
3	chr1:25919081:G:A	25919081	NA,A	NA,G	NA,1	NA,inf	NA,inf	NA,0.231774	0.000220194	0.00041447
3	chr1:26192419:G:A	26192419	NA,A	NA,G	NA,1	NA,inf	NA,inf	NA,0.302407	0.000220136	0.000415188
3	chr1:26339692:T:C	26339692	C,C	T,T	1,1	inf,-inf	inf,inf	0.705236,0.925377	0.000220087	0.000400636
3	chr1:26537926:C:T	26537926	NA,T	NA,C	NA,1	NA,inf	NA,inf	NA,0.361453	0.000220054	0.000410715
3	chr1:25853619:CAAAACAAAAAA:C	25853619	C,NA	CAAAACAAAAAA,NA	1,NA	inf,NA	inf,NA	0.731612,NA	0.000219964	0.000413403
3	chr1:26785136:A:G	26785136	NA,G	NA,A	NA,1	NA,-inf	NA,inf	NA,0.364288	0.000219898	0.000413313
3	chr1:26608967:G:A	26608967	NA,A	NA,G	NA,1	NA,inf	NA,inf	NA,0.329903	0.000219783	0.000414229
3	chr1:26248872:A:G	26248872	NA,G	NA,A	NA,1	NA,inf	NA,inf	NA,0.17823	0.000219743	0.000413655
3	chr1:26528812:T:A	26528812	NA,A	NA,T	NA,1	NA,inf	NA,inf	NA,0.286787	0.000219571	0.000414234
3	chr1:26084497:G:T	26084497	NA,T	NA,G	NA,1	NA,-inf	NA,inf	NA,0.438694	0.000219491	0.000412924
3	chr1:26565239:G:A	26565239	NA,A	NA,G	NA,1	NA,-inf	NA,inf	NA,0.406391	0.000219476	0.000413812
3	chr1:25858664:G:A	25858664	NA,A	NA,G	NA,1	NA,inf	NA,inf	NA,0.28432	0.000219348	0.000413149
3	chr1:26578495:T:C	26578495	NA,C	NA,T	NA,1	NA,inf	NA,inf	NA,0.341038	0.000219244	0.000412649
3	chr1:26195692:G:A	26195692	NA,A	NA,G	NA,1	NA,-inf	NA,inf	NA,0.633247	0.000219017	0.000412295
3	chr1:26070795:C:T	26070795	T,T	C,C	1,1	inf,-inf	inf,inf	2.9683,0.0745846	0.000218894	0.000411511
3	chr1:26574021:A:G	26574021	G,NA	A,NA	1,NA	inf,NA	inf,NA	0.547235,NA	0.000218879	0.000412918
3	chr1:26065924:G:A	26065924	NA,A	NA,G	NA,1	NA,-inf	NA,inf	NA,0.284962	0.000218857	0.000412197
3	chr1:26399375:G:A	26399375	NA,A	NA,G	NA,1	NA,-inf	NA,inf	NA,0.269208	0.000218621	0.000410093
3	chr1:26601507:G:A	26601507	NA,A	NA,G	NA,1	NA,inf	NA,inf	NA,0.329472	0.00021853	0.000411863
3	chr1:26660342:G:C	26660342	NA,C	NA,G	NA,1	NA,inf	NA,inf	NA,0.321904	0.000218425	0.00041139
3	chr1:26216769:T:C	26216769	NA,C	NA,T	NA,1	NA,inf	NA,inf	NA,0.522088	0.000218146	0.000411096
3	chr1:25828016:C:T	25828016	NA,T	NA,C	NA,1	NA,inf	NA,inf	NA,0.346038	0.00021806	0.000410478
3	chr1:25875905:G:A	25875905	NA,A	NA,G	NA,1	NA,inf	NA,inf	NA,0.378984	0.000218039	0.000410595
3	chr1:26152454:G:A	26152454	A,A	G,G	1,1	inf,-inf	inf,inf	3.00858,0.0665062	0.000217906	0.000410022
3	chr1:26140340:A:G	26140340	G,G	A,A	1,1	inf,-inf	inf,inf	2.33995,0.877044	0.000217786	0.000410039
3	chr1:25834337:TG:T	25834337	NA,T	NA,TG	NA,1	NA,inf	NA,inf	NA,0.281147	0.000217785	0.000409376
3	chr1:25873976:C:T	25873976	NA,T	NA,C	NA,1	NA,inf	NA,inf	NA,0.344123	0.000217626	0.00040963
3	chr1:25864696:A:G	25864696	NA,G	NA,A	NA,1	NA,inf	NA,inf	NA,0.219364	0.000217612	0.000408869
3	chr1:26317623:T:C	26317623	NA,C	NA,T	NA,1	NA,-inf	NA,inf	NA,0.601121	0.000217569	0.000409852
3	chr1:25998216:T:G	25998216	NA,G	NA,T	NA,1	NA,-inf	NA,inf	NA,0.453514	0.000217273	0.000408014
3	chr1:25892796:C:T	25892796	NA,T	NA,C	NA,1	NA,-inf	NA,inf	NA,0.215023	0.000217124	0.000407551
3	chr1:26266587:T:G	26266587	NA,G	NA,T	NA,1	NA,-inf	NA,inf	NA,0.15064	0.000216446	0.000407046
3	chr1:26765821:A:G	26765821	G,G	A,A	1,1	-inf,-inf	inf,inf	1.82433,0.0769234	0.000216349	0.000423959
3	chr1:26317909:G:A	26317909	NA,A	NA,G	NA,1	NA,-inf	NA,inf	NA,0.594741	0.000216196	0.000407265
3	chr1:26297995:C:T	26297995	NA,T	NA,C	NA,1	NA,-inf	NA,inf	NA,0.595166	0.00021616	0.000407212
3	chr1:26130250:G:A	26130250	NA,A	NA,G	NA,1	NA,-inf	NA,inf	NA,0.356042	0.00021614	0.000406756
3	chr1:26471689:G:C	26471689	NA,C	NA,G	NA,1	NA,inf	NA,inf	NA,0.255553	0.000216023	0.000407048
3	chr1:26767166:A:G	26767166	G,G	A,A	1,1	inf,-inf	inf,inf	0.706398,1.16502	0.000215607	0.000420085
3	chr1:25951231:A:G	25951231	NA,G	NA,A	NA,1	NA,inf	NA,inf	NA,0.324669	0.000215339	0.000404773
3	chr1:25781384:A:AG	25781384	NA,AG	NA,A	NA,1	NA,inf	NA,inf	NA,0.313285	0.000215218	0.000404668
3	chr1:25844167:C:T	25844167	NA,T	NA,C	NA,1	NA,-inf	NA,inf	NA,0.302353	0.00021511	0.000404405
3	chr1:26152356:TTAA:T	26152356	T,T	TTAA,TTAA	1,1	inf,-inf	inf,inf	3.04537,0.0170245	0.000215091	0.000404506
3	chr1:26191176:T:C	26191176	C,C	T,T	1,1	inf,inf	inf,inf	3.38815,0.317842	0.000214965	0.000400637
3	chr1:26239551:CATGTTGGTCAGGCTGGTCTCGAACTCCTGACCTCAGTTGATCTGCCCGCCTTGGCCTCCCAAA:C	26239551	NA,C	NA,CATGTTGGTCAGGCTGGTCTCGAACTCCTGACCTCAGTTGATCTGCCCGCCTTGGCCTCCCAAA	NA,1	NA,inf	NA,inf	NA,0.0389237	0.000214816	0.000403713
3	chr1:25860170:A:C	25860170	NA,C	NA,A	NA,1	NA,-inf	NA,inf	NA,0.301251	0.000214805	0.000403824
3	chr1:25846894:C:T	25846894	NA,T	NA,C	NA,1	NA,inf	NA,inf	NA,0.335052	0.000214791	0.000404333
3	chr1:26296891:C:T	26296891	NA,T	NA,C	NA,1	NA,-inf	NA,inf	NA,0.153072	0.000214757	0.000404481
3	chr1:25801274:G:T	25801274	NA,T	NA,G	NA,1	NA,-inf	NA,inf	NA,0.368844	0.000214673	0.000404721
3	chr1:26418104:G:A	26418104	NA,A	NA,G	NA,1	NA,-inf	NA,inf	NA,0.328864	0.000214511	0.000402988
3	chr1:26437956:G:A	26437956	NA,A	NA,G	NA,1	NA,inf	NA,inf	NA,0.246755	0.000214482	0.000404073
3	chr1:26374817:G:A	26374817	NA,A	NA,G	NA,1	NA,inf	NA,inf	NA,0.229364	0.000214384	0.000403373
3	chr1:26072252:G:A	26072252	NA,A	NA,G	NA,1	NA,-inf	NA,inf	NA,0.397081	0.000214311	0.000403452
3	chr1:26092691:C:T	26092691	T,NA	C,NA	1,NA	-inf,NA	inf,NA	0.412743,NA	0.000214105	0.000402299
3	chr1:25915587:G:A	25915587	NA,A	NA,G	NA,1	NA,inf	NA,inf	NA,0.374884	0.000214076	0.000403132
3	chr1:26600362:C:T	26600362	NA,T	NA,C	NA,1	NA,inf	NA,inf	NA,0.312873	0.000214056	0.000403418
3	chr1:26531621:G:T	26531621	NA,T	NA,G	NA,1	NA,inf	NA,inf	NA,0.26991	0.000213969	0.000403547
3	chr1:26401927:C:T	26401927	NA,T	NA,C	NA,1	NA,-inf	NA,inf	NA,0.452597	0.000213799	0.000402412
3	chr1:26513638:C:T	26513638	NA,T	NA,C	NA,1	NA,inf	NA,inf	NA,0.271011	0.000213788	0.000403182
3	chr1:26610070:G:A	26610070	NA,A	NA,G	NA,1	NA,inf	NA,inf	NA,0.307143	0.000213566	0.000402486
3	chr1:26734515:G:A	26734515	NA,A	NA,G	NA,1	NA,inf	NA,inf	NA,0.358599	0.000213141	0.000402278
3	chr1:25943239:G:A	25943239	NA,A	NA,G	NA,1	NA,-inf	NA,inf	NA,0.274754	0.000213048	0.000401337
3	chr1:25819486:AG:A	25819486	NA,A	NA,AG	NA,1	NA,inf	NA,inf	NA,0.198016	0.00021296	0.000400196
3	chr1:25927062:A:G	25927062	NA,G	NA,A	NA,1	NA,inf	NA,inf	NA,0.256991	0.000212953	0.000399859
3	chr1:26177528:C:T	26177528	NA,T	NA,C	NA,1	NA,-inf	NA,inf	NA,0.163296	0.00021238	0.000400245
3	chr1:26513689:T:A	26513689	NA,A	NA,T	NA,1	NA,inf	NA,inf	NA,0.264008	0.00021219	0.000400173
3	chr1:26194946:G:A	26194946	NA,A	NA,G	NA,1	NA,inf	NA,inf	NA,0.27383	0.000211934	0.000399684
3	chr1:26181802:G:A	26181802	NA,A	NA,G	NA,1	NA,-inf	NA,inf	NA,0.478148	0.000211809	0.000399089
3	chr1:26545367:AG:A	26545367	NA,A	NA,AG	NA,1	NA,inf	NA,inf	NA,0.317317	0.000211577	0.000395184
3	chr1:25794803:G:A	25794803	NA,A	NA,G	NA,1	NA,-inf	NA,inf	NA,0.330042	0.0002115	0.000398716
3	chr1:26341766:G:A	26341766	A,NA	G,NA	1,NA	inf,NA	inf,NA	0.0157825,NA	0.000211348	0.000398761
3	chr1:25871351:G:A	25871351	NA,A	NA,G	NA,1	NA,inf	NA,inf	NA,0.166053	0.000211328	0.000397063
3	chr1:26356836:G:A	26356836	NA,A	NA,G	NA,1	NA,-inf	NA,inf	NA,0.585796	0.000210912	0.000397136
3	chr1:25830702:C:T	25830702	NA,T	NA,C	NA,1	NA,inf	NA,inf	NA,0.229023	0.000210771	0.000395908
3	chr1:26025988:T:C	26025988	C,NA	T,NA	1,NA	inf,NA	inf,NA	0.131608,NA	0.00021062	0.000396997
3	chr1:25826344:C:T	25826344	NA,T	NA,C	NA,1	NA,inf	NA,inf	NA,0.190968	0.000210484	0.000395541
3	chr1:25959513:T:C	25959513	NA,C	NA,T	NA,1	NA,-inf	NA,inf	NA,0.254073	0.000210443	0.000395084
3	chr1:26389645:C:T	26389645	T,T	C,C	1,1	inf,inf	inf,inf	0.649346,1.1901	0.000210374	0.000395467
3	chr1:25828321:G:A	25828321	NA,A	NA,G	NA,1	NA,inf	NA,inf	NA,0.223852	0.000210217	0.00039526
3	chr1:26170000:G:A	26170000	NA,A	NA,G	NA,1	NA,inf	NA,inf	NA,0.193766	0.000210165	0.000395564
3	chr1:26656804:T:C	26656804	NA,C	NA,T	NA,1	NA,inf	NA,inf	NA,0.291497	0.000210092	0.000395707
3	chr1:25817761:G:T	25817761	NA,T	NA,G	NA,1	NA,inf	NA,inf	NA,0.189042	0.000210012	0.000394681
3	chr1:26605859:C:T	26605859	NA,T	NA,C	NA,1	NA,inf	NA,inf	NA,0.297875	0.000209999	0.000395775
3	chr1:25798079:T:A	25798079	NA,A	NA,T	NA,1	NA,inf	NA,inf	NA,0.374172	0.000209788	0.000395227
3	chr1:25937080:C:T	25937080	NA,T	NA,C	NA,1	NA,-inf	NA,inf	NA,0.255253	0.000209637	0.000394013
3	chr1:25943639:C:T	25943639	NA,T	NA,C	NA,1	NA,inf	NA,inf	NA,0.352589	0.000209616	0.000394813
3	chr1:26074912:C:T	26074912	T,T	C,C	1,1	inf,-inf	inf,inf	2.40451,0.685804	0.000209606	0.000395036
3	chr1:26784307:C:T	26784307	NA,T	NA,C	NA,1	NA,-inf	NA,inf	NA,0.379527	0.000209516	0.000394245
3	chr1:25853671:G:T	25853671	NA,T	NA,G	NA,1	NA,inf	NA,inf	NA,0.321494	0.000209333	0.000393938
3	chr1:26657946:G:A	26657946	NA,A	NA,G	NA,1	NA,inf	NA,inf	NA,0.288029	0.000209177	0.000393984
3	chr1:26343255:C:A	26343255	NA,A	NA,C	NA,1	NA,-inf	NA,inf	NA,0.20874	0.000209044	0.000393657
3	chr1:26162958:G:A	26162958	A,NA	G,NA	1,NA	inf,NA	inf,NA	1.02,NA	0.000208982	0.000392569
3	chr1:25819533:G:A	25819533	NA,A	NA,G	NA,1	NA,inf	NA,inf	NA,0.185108	0.000208881	0.000392565
3	chr1:26161504:C:A	26161504	A,NA	C,NA	1,NA	inf,NA	inf,NA	1.01893,NA	0.00020872	0.00039208
3	chr1:26795907:G:A	26795907	NA,A	NA,G	NA,1	NA,inf	NA,inf	NA,0.332867	0.0002087	0.000393196
3	chr1:26001520:G:A	26001520	A,NA	G,NA	1,NA	inf,NA	inf,NA	0.74173,NA	0.000208531	0.000387312
3	chr1:25791493:AG:A	25791493	NA,A	NA,AG	NA,1	NA,-inf	NA,inf	NA,0.253699	0.000208427	0.000392701
3	chr1:25794800:T:C	25794800	NA,C	NA,T	NA,1	NA,-inf	NA,inf	NA,0.316451	0.000208269	0.000392613
3	chr1:25843023:A:G	25843023	NA,G	NA,A	NA,1	NA,inf	NA,inf	NA,0.342532	0.000208262	0.000392133
3	chr1:25872187:C:A	25872187	NA,A	NA,C	NA,1	NA,inf	NA,inf	NA,0.341357	0.000208261	0.000392121
3	chr1:25794801:G:C	25794801	NA,C	NA,G	NA,1	NA,-inf	NA,inf	NA,0.31567	0.000208017	0.000392134
3	chr1:26059614:C:T	26059614	NA,T	NA,C	NA,1	NA,inf	NA,inf	NA,0.298718	0.000207911	0.000391774
3	chr1:26079143:A:T	26079143	T,T	A,A	1,1	inf,-inf	inf,inf	2.94554,0.122347	0.00020786	0.000390789
3	chr1:25872191:G:A	25872191	NA,A	NA,G	NA,1	NA,inf	NA,inf	NA,0.339325	0.000207781	0.000391218
3	chr1:25830087:T:C	25830087	NA,C	NA,T	NA,1	NA,inf	NA,inf	NA,0.212867	0.000207235	0.000389673
3	chr1:26315616:TC:T	26315616	NA,T	NA,TC	NA,1	NA,-inf	NA,inf	NA,0.504823	0.000207163	0.000390828
3	chr1:26720808:G:A	26720808	NA,A	NA,G	NA,1	NA,-inf	NA,inf	NA,0.285089	0.000207138	0.000389358
3	chr1:26586766:C:T	26586766	NA,T	NA,C	NA,1	NA,inf	NA,inf	NA,0.232623	0.000207136	0.000388809
3	chr1:26121004:T:C	26121004	NA,C	NA,T	NA,1	NA,-inf	NA,inf	NA,0.319486	0.000206927	0.000389437
3	chr1:26580062:A:G	26580062	NA,G	NA,A	NA,1	NA,-inf	NA,inf	NA,0.386787	0.0002069	0.00038907
3	chr1:25912745:C:T	25912745	NA,T	NA,C	NA,1	NA,inf	NA,inf	NA,0.217915	0.000206881	0.00038887
3	chr1:26740926:G:A	26740926	NA,A	NA,G	NA,1	NA,-inf	NA,inf	NA,0.293447	0.000206868	0.000390812
3	chr1:26332512:G:T	26332512	NA,T	NA,G	NA,1	NA,-inf	NA,inf	NA,0.115367	0.000206866	0.000388336
3	chr1:26069258:G:A	26069258	NA,A	NA,G	NA,1	NA,inf	NA,inf	NA,0.0543229	0.000206821	0.000388735
3	chr1:26321837:G:A	26321837	NA,A	NA,G	NA,1	NA,-inf	NA,inf	NA,0.138169	0.000206785	0.00038884
3	chr1:25856442:G:A	25856442	NA,A	NA,G	NA,1	NA,inf	NA,inf	NA,0.177466	0.000206414	0.000387927
3	chr1:26606686:T:C	26606686	NA,C	NA,T	NA,1	NA,inf	NA,inf	NA,0.282197	0.000206191	0.000388585
3	chr1:26083360:G:A	26083360	NA,A	NA,G	NA,1	NA,inf	NA,inf	NA,0.390364	0.000206052	0.000387411
3	chr1:26363706:C:T	26363706	NA,T	NA,C	NA,1	NA,inf	NA,inf	NA,0.366284	0.000205865	0.000387242
3	chr1:26377395:G:C	26377395	NA,C	NA,G	NA,1	NA,-inf	NA,inf	NA,0.671918	0.000205776	0.000387138
3	chr1:25930205:A:C	25930205	NA,C	NA,A	NA,1	NA,-inf	NA,inf	NA,0.411144	0.000205631	0.000386268
3	chr1:26340765:A:G	26340765	NA,G	NA,A	NA,1	NA,inf	NA,inf	NA,0.0569566	0.000205567	0.000386341
3	chr1:26113071:T:C	26113071	NA,C	NA,T	NA,1	NA,-inf	NA,inf	NA,0.235652	0.000205542	0.00038692
3	chr1:26308138:T:C	26308138	NA,C	NA,T	NA,1	NA,-inf	NA,inf	NA,0.5454	0.000205496	0.000387112
3	chr1:26328717:C:T	26328717	T,T	C,C	1,1	inf,-inf	inf,inf	0.276912,1.05975	0.000205492	0.000376638
3	chr1:26475902:G:A	26475902	NA,A	NA,G	NA,1	NA,inf	NA,inf	NA,0.365034	0.00020524	0.000385385
3	chr1:26640009:G:C	26640009	NA,C	NA,G	NA,1	NA,inf	NA,inf	NA,0.255995	0.000205234	0.000386449
3	chr1:25930084:T:C	25930084	NA,C	NA,T	NA,1	NA,inf	NA,inf	NA,0.299457	0.000205217	0.000386173
3	chr1:26312510:T:C	26312510	NA,C	NA,T	NA,1	NA,inf	NA,inf	NA,0.147206	0.000205169	0.000385827
3	chr1:26175975:T:C	26175975	NA,C	NA,T	NA,1	NA,-inf	NA,inf	NA,0.446494	0.000204999	0.000386237
3	chr1:26791807:C:A	26791807	NA,A	NA,C	NA,1	NA,-inf	NA,inf	NA,0.305452	0.000204982	0.000385353
3	chr1:25859368:G:A	25859368	NA,A	NA,G	NA,1	NA,inf	NA,inf	NA,0.293468	0.000204823	0.000385744
3	chr1:26237621:T:C	26237621	NA,C	NA,T	NA,1	NA,-inf	NA,inf	NA,0.189569	0.000204744	0.000385546
3	chr1:26266548:G:A	26266548	NA,A	NA,G	NA,1	NA,-inf	NA,inf	NA,0.121706	0.000204577	0.000385322
3	chr1:26073702:C:T	26073702	NA,T	NA,C	NA,1	NA,-inf	NA,inf	NA,0.355078	0.00020444	0.000384876
3	chr1:26009731:G:C	26009731	C,NA	G,NA	1,NA	inf,NA	inf,NA	0.0818054,NA	0.000204338	0.000379187
3	chr1:25990686:G:A	25990686	A,NA	G,NA	1,NA	-inf,NA	inf,NA	0.951955,NA	0.000204188	0.00038425
3	chr1:26212565:T:C	26212565	NA,C	NA,T	NA,1	NA,inf	NA,inf	NA,0.044539	0.00020415	0.000384062
3	chr1:25931969:T:C	25931969	NA,C	NA,T	NA,1	NA,inf	NA,inf	NA,0.312832	0.000204128	0.000384653
3	chr1:26256746:G:A	26256746	NA,A	NA,G	NA,1	NA,-inf	NA,inf	NA,0.0864565	0.000203976	0.000383839
3	chr1:26069574:A:G	26069574	G,G	A,A	1,1	inf,-inf	inf,inf	2.26069,0.852454	0.000203721	0.000383898
3	chr1:26166749:T:C	26166749	C,C	T,T	1,1	-inf,inf	inf,inf	0.621381,0.785314	0.00020357	0.00037191
3	chr1:26750092:G:A	26750092	NA,A	NA,G	NA,1	NA,inf	NA,inf	NA,0.278042	0.000203556	0.000383674
3	chr1:26806718:T:C	26806718	NA,C	NA,T	NA,1	NA,inf	NA,inf	NA,0.277319	0.000203175	0.000382969
3	chr1:26396591:C:T	26396591	NA,T	NA,C	NA,1	NA,inf	NA,inf	NA,0.191192	0.000203143	0.00038297
3	chr1:26103780:A:G	26103780	NA,G	NA,A	NA,1	NA,-inf	NA,inf	NA,0.226046	0.00020308	0.000382269
3	chr1:25826364:C:T	25826364	NA,T	NA,C	NA,1	NA,inf	NA,inf	NA,0.319557	0.000202969	0.000382171
3	chr1:25797635:A:G	25797635	NA,G	NA,A	NA,1	NA,inf	NA,inf	NA,0.269866	0.000202819	0.000381547
3	chr1:26130426:G:A	26130426	NA,A	NA,G	NA,1	NA,inf	NA,inf	NA,0.429267	0.000202656	0.000381361
3	chr1:26351546:G:A	26351546	A,NA	G,NA	1,NA	inf,NA	inf,NA	0.00678137,NA	0.000202534	0.000382078
3	chr1:25810159:A:G	25810159	NA,G	NA,A	NA,1	NA,inf	NA,inf	NA,0.165716	0.000202523	0.000380662
3	chr1:26002658:T:C	26002658	C,NA	T,NA	1,NA	-inf,NA	inf,NA	0.942561,NA	0.000202494	0.00038107
3	chr1:26127189:C:G	26127189	NA,G	NA,C	NA,1	NA,-inf	NA,inf	NA,0.18575	0.000202474	0.000381294
3	chr1:26719678:C:T	26719678	T,NA	C,NA	1,NA	-inf,NA	inf,NA	0.362056,NA	0.00020242	0.000378953
3	chr1:25854833:C:T	25854833	NA,T	NA,C	NA,1	NA,inf	NA,inf	NA,0.162049	0.000202343	0.000380312
3	chr1:26075532:A:G	26075532	G,G	A,A	1,1	inf,-inf	inf,inf	2.31524,0.708251	0.000202181	0.000381685
3	chr1:26132052:C:G	26132052	NA,G	NA,C	NA,1	NA,inf	NA,inf	NA,0.426597	0.000202113	0.00038034
3	chr1:25847929:A:G	25847929	NA,G	NA,A	NA,1	NA,inf	NA,inf	NA,0.193246	0.000202113	0.000380074
3	chr1:25936160:T:G	25936160	NA,G	NA,T	NA,1	NA,inf	NA,inf	NA,0.351646	0.000201968	0.000379567
3	chr1:25891774:A:G	25891774	G,NA	A,NA	1,NA	-inf,NA	inf,NA	0.971723,NA	0.000201869	0.000380434
3	chr1:25792456:C:T	25792456	NA,T	NA,C	NA,1	NA,-inf	NA,inf	NA,0.476152	0.000201864	0.000379836
3	chr1:25796092:C:T	25796092	NA,T	NA,C	NA,1	NA,-inf	NA,inf	NA,0.31836	0.000201804	0.000380404
3	chr1:26309156:G:A	26309156	A,NA	G,NA	1,NA	inf,NA	inf,NA	0.737123,NA	0.000201771	0.000383484
3	chr1:26625273:T:C	26625273	NA,C	NA,T	NA,1	NA,inf	NA,inf	NA,0.277995	0.000201711	0.00038013
3	chr1:25939998:T:C	25939998	NA,C	NA,T	NA,1	NA,inf	NA,inf	NA,0.317405	0.000201578	0.000379671
3	chr1:26592506:T:C	26592506	NA,C	NA,T	NA,1	NA,-inf	NA,inf	NA,0.308332	0.000201435	0.000379712
3	chr1:26122742:C:T	26122742	T,NA	C,NA	1,NA	-inf,NA	inf,NA	0.386013,NA	0.000201425	0.000378901
3	chr1:25983748:A:G	25983748	NA,G	NA,A	NA,1	NA,-inf	NA,inf	NA,0.311817	0.000201357	0.000378967
3	chr1:25833170:T:C	25833170	NA,C	NA,T	NA,1	NA,inf	NA,inf	NA,0.223419	0.000201265	0.000378936
3	chr1:25811351:T:A	25811351	NA,A	NA,T	NA,1	NA,inf	NA,inf	NA,0.158898	0.000201094	0.000377971
3	chr1:26378326:T:A	26378326	NA,A	NA,T	NA,1	NA,-inf	NA,inf	NA,0.643674	0.000200979	0.000378134
3	chr1:26087454:T:G	26087454	NA,G	NA,T	NA,1	NA,inf	NA,inf	NA,0.366138	0.000200977	0.000377906
3	chr1:25913024:C:T	25913024	NA,T	NA,C	NA,1	NA,inf	NA,inf	NA,0.311184	0.000200899	0.000378289
3	chr1:26547768:C:A	26547768	NA,A	NA,C	NA,1	NA,inf	NA,inf	NA,0.399271	0.000200771	0.00037633
3	chr1:26603625:C:G	26603625	NA,G	NA,C	NA,1	NA,inf	NA,inf	NA,0.210234	0.000200655	0.0003768
3	chr1:26742568:C:G	26742568	NA,G	NA,C	NA,1	NA,-inf	NA,inf	NA,0.341342	0.000200626	0.000378003
3	chr1:25921111:G:A	25921111	NA,A	NA,G	NA,1	NA,inf	NA,inf	NA,0.192621	0.000200581	0.000377031
3	chr1:25946906:C:T	25946906	NA,T	NA,C	NA,1	NA,inf	NA,inf	NA,0.298034	0.000200575	0.000377966
3	chr1:25846255:C:T	25846255	NA,T	NA,C	NA,1	NA,inf	NA,inf	NA,0.201266	0.000200568	0.000377455
3	chr1:26094932:G:A	26094932	NA,A	NA,G	NA,1	NA,-inf	NA,inf	NA,0.213081	0.000200518	0.000377466
3	chr1:26406406:A:T	26406406	NA,T	NA,A	NA,1	NA,-inf	NA,inf	NA,0.275166	0.000200376	0.000376598
3	chr1:26148766:G:A	26148766	A,A	G,G	1,1	inf,-inf	inf,inf	2.02743,1.22065	0.000200372	0.000377218
3	chr1:26660252:T:C	26660252	NA,C	NA,T	NA,1	NA,inf	NA,inf	NA,0.293306	0.000200337	0.000376455
3	chr1:26524866:C:A	26524866	NA,A	NA,C	NA,1	NA,inf	NA,inf	NA,0.223582	0.000200239	0.000377516
3	chr1:26602033:C:T	26602033	NA,T	NA,C	NA,1	NA,inf	NA,inf	NA,0.20763	0.00020021	0.00037598
3	chr1:26387670:C:T	26387670	NA,T	NA,C	NA,1	NA,-inf	NA,inf	NA,0.646684	0.000199741	0.000375765
3	chr1:25888917:C:T	25888917	NA,T	NA,C	NA,1	NA,inf	NA,inf	NA,0.298473	0.00019929	0.000375289
3	chr1:26579777:G:T	26579777	NA,T	NA,G	NA,1	NA,inf	NA,inf	NA,0.223054	0.000199157	0.000372998
3	chr1:25789053:C:T	25789053	T,T	C,C	1,1	inf,-inf	inf,inf	1.56568,0.542374	0.000199115	0.000373891
3	chr1:26076130:A:G	26076130	G,G	A,A	1,1	inf,-inf	inf,inf	2.31061,0.699927	0.000199089	0.000375859
3	chr1:25894138:C:T	25894138	NA,T	NA,C	NA,1	NA,inf	NA,inf	NA,0.301653	0.000199064	0.000374835
3	chr1:26052414:G:A	26052414	NA,A	NA,G	NA,1	NA,inf	NA,inf	NA,0.265681	0.000199049	0.000374316
3	chr1:26245738:C:T	26245738	NA,T	NA,C	NA,1	NA,-inf	NA,inf	NA,0.00682352	0.000199022	0.000374159
3	chr1:26319623:G:A	26319623	NA,A	NA,G	NA,1	NA,-inf	NA,inf	NA,0.0111287	0.000198955	0.000373993
3	chr1:25881165:C:T	25881165	NA,T	NA,C	NA,1	NA,inf	NA,inf	NA,0.297392	0.000198771	0.000374314
3	chr1:25782365:G:A	25782365	NA,A	NA,G	NA,1	NA,-inf	NA,inf	NA,0.361693	0.000198685	0.000373793
3	chr1:25944711:T:C	25944711	NA,C	NA,T	NA,1	NA,inf	NA,inf	NA,0.33297	0.000198662	0.000373362
3	chr1:25815129:C:T	25815129	NA,T	NA,C	NA,1	NA,inf	NA,inf	NA,0.249014	0.000198626	0.000373455
3	chr1:26095278:G:T	26095278	NA,T	NA,G	NA,1	NA,inf	NA,inf	NA,0.256364	0.00019859	0.000374092
3	chr1:25991207:C:T	25991207	T,T	C,C	1,1	inf,inf	inf,inf	0.8179,1.33255	0.000198579	0.000372646
3	chr1:26140998:G:C	26140998	NA,C	NA,G	NA,1	NA,-inf	NA,inf	NA,0.298932	0.000198399	0.000373255
3	chr1:25841109:G:A	25841109	NA,A	NA,G	NA,1	NA,inf	NA,inf	NA,0.190557	0.00019801	0.000372647
3	chr1:26313901:C:T	26313901	NA,T	NA,C	NA,1	NA,inf	NA,inf	NA,0.378324	0.000197977	0.000372902
3	chr1:26794135:C:T	26794135	NA,T	NA,C	NA,1	NA,-inf	NA,inf	NA,0.246487	0.000197941	0.000372143
3	chr1:26083561:G:A	26083561	A,NA	G,NA	1,NA	inf,NA	inf,NA	0.887912,NA	0.000197903	0.00037357
3	chr1:25888377:C:T	25888377	NA,T	NA,C	NA,1	NA,-inf	NA,inf	NA,0.157084	0.000197859	0.000372189
3	chr1:26647848:C:A	26647848	NA,A	NA,C	NA,1	NA,-inf	NA,inf	NA,0.22321	0.000197819	0.000373696
3	chr1:25890855:C:T	25890855	NA,T	NA,C	NA,1	NA,inf	NA,inf	NA,0.290187	0.000197663	0.000372228
3	chr1:25886103:G:A	25886103	NA,A	NA,G	NA,1	NA,inf	NA,inf	NA,0.169357	0.000197631	0.000371355
3	chr1:26580453:T:A	26580453	NA,A	NA,T	NA,1	NA,inf	NA,inf	NA,0.197398	0.00019744	0.000372215
3	chr1:26115305:T:G	26115305	NA,G	NA,T	NA,1	NA,inf	NA,inf	NA,0.264337	0.000197284	0.000371559
3	chr1:25816498:C:T	25816498	NA,T	NA,C	NA,1	NA,-inf	NA,inf	NA,0.341628	0.000197274	0.000370901
3	chr1:25782955:G:A	25782955	NA,A	NA,G	NA,1	NA,inf	NA,inf	NA,0.244585	0.000197268	0.000371022
3	chr1:25832097:A:G	25832097	NA,G	NA,A	NA,1	NA,inf	NA,inf	NA,0.148873	0.000197236	0.000370808
3	chr1:26258566:A:G	26258566	NA,G	NA,A	NA,1	NA,-inf	NA,inf	NA,0.01338	0.000196927	0.000370243
3	chr1:26584193:C:T	26584193	NA,T	NA,C	NA,1	NA,inf	NA,inf	NA,0.264557	0.000196844	0.000370684
3	chr1:25877860:G:C	25877860	NA,C	NA,G	NA,1	NA,inf	NA,inf	NA,0.290354	0.000196808	0.000370571
3	chr1:26275404:C:CTG	26275404	NA,CTG	NA,C	NA,1	NA,-inf	NA,inf	NA,0.013798	0.000196786	0.000369976
3	chr1:25840177:G:A	25840177	NA,A	NA,G	NA,1	NA,inf	NA,inf	NA,0.185027	0.000196747	0.000370275
3	chr1:25890706:C:T	25890706	NA,T	NA,C	NA,1	NA,inf	NA,inf	NA,0.286271	0.000196692	0.000370391
3	chr1:26615772:G:A	26615772	NA,A	NA,G	NA,1	NA,-inf	NA,inf	NA,0.325472	0.000196641	0.000370506
3	chr1:26598045:T:C	26598045	NA,C	NA,T	NA,1	NA,inf	NA,inf	NA,0.213355	0.000196618	0.000369775
3	chr1:26053321:C:T	26053321	NA,T	NA,C	NA,1	NA,inf	NA,inf	NA,0.25403	0.000196546	0.000369632
3	chr1:26618796:G:GTGAA	26618796	NA,GTGAA	NA,G	NA,1	NA,inf	NA,inf	NA,0.264141	0.0001965	0.000370124
3	chr1:26455393:C:T	26455393	NA,T	NA,C	NA,1	NA,inf	NA,inf	NA,0.176872	0.000196337	0.000369875
3	chr1:25761856:C:T	25761856	NA,T	NA,C	NA,1	NA,-inf	NA,inf	NA,0.216151	0.000196271	0.000369684
3	chr1:26013122:G:A	26013122	NA,A	NA,G	NA,1	NA,inf	NA,inf	NA,0.204562	0.00019596	0.000369154
3	chr1:26166771:C:T	26166771	T,NA	C,NA	1,NA	inf,NA	inf,NA	0.276513,NA	0.000195911	0.000367078
3	chr1:26526743:C:T	26526743	NA,T	NA,C	NA,1	NA,-inf	NA,inf	NA,0.356745	0.000195846	0.000368569
3	chr1:26247150:T:C	26247150	NA,C	NA,T	NA,1	NA,-inf	NA,inf	NA,0.0171977	0.000195749	0.000368036
3	chr1:25885128:T:C	25885128	NA,C	NA,T	NA,1	NA,inf	NA,inf	NA,0.282889	0.000195731	0.000368568
3	chr1:25957923:C:T	25957923	NA,T	NA,C	NA,1	NA,inf	NA,inf	NA,0.275675	0.000195694	0.000368758
3	chr1:26420979:T:C	26420979	NA,C	NA,T	NA,1	NA,-inf	NA,inf	NA,0.238035	0.000195555	0.000368866
3	chr1:25876853:A:G	25876853	NA,G	NA,A	NA,1	NA,inf	NA,inf	NA,0.280252	0.00019551	0.000368169
3	chr1:26257377:A:C	26257377	NA,C	NA,A	NA,1	NA,-inf	NA,inf	NA,0.00981135	0.00019542	0.00036742
3	chr1:26147959:A:C	26147959	NA,C	NA,A	NA,1	NA,-inf	NA,inf	NA,0.24034	0.000195194	0.000367483
3	chr1:25882253:G:A	25882253	NA,A	NA,G	NA,1	NA,inf	NA,inf	NA,0.158912	0.000195111	0.000366653
3	chr1:26001057:T:C	26001057	NA,C	NA,T	NA,1	NA,-inf	NA,inf	NA,0.139514	0.00019501	0.00036726
3	chr1:26715165:TTTTATC:T	26715165	NA,T	NA,TTTTATC	NA,1	NA,-inf	NA,inf	NA,0.292406	0.000194788	0.000366156
3	chr1:26053558:T:C	26053558	NA,C	NA,T	NA,1	NA,inf	NA,inf	NA,0.201649	0.000194622	0.000366655
3	chr1:26156806:G:A	26156806	NA,A	NA,G	NA,1	NA,inf	NA,inf	NA,0.0996585	0.0001946	0.0003667
3	chr1:26193933:A:C	26193933	NA,C	NA,A	NA,1	NA,-inf	NA,inf	NA,0.41545	0.000194576	0.000367105
3	chr1:26119067:C:A	26119067	NA,A	NA,C	NA,1	NA,-inf	NA,inf	NA,0.187736	0.000194428	0.000366024
3	chr1:26683055:T:C	26683055	NA,C	NA,T	NA,1	NA,-inf	NA,inf	NA,0.344044	0.000194357	0.00036706
3	chr1:25870362:A:G	25870362	NA,G	NA,A	NA,1	NA,inf	NA,inf	NA,0.248403	0.000194316	0.000365704
3	chr1:25930282:G:A	25930282	NA,A	NA,G	NA,1	NA,inf	NA,inf	NA,0.280189	0.000194303	0.00036594
3	chr1:26820808:G:A	26820808	NA,A	NA,G	NA,1	NA,-inf	NA,inf	NA,0.288221	0.000194272	0.000365071
3	chr1:26078995:C:T	26078995	NA,T	NA,C	NA,1	NA,inf	NA,inf	NA,0.056479	0.000194249	0.000365262
3	chr1:26060596:A:T	26060596	NA,T	NA,A	NA,1	NA,-inf	NA,inf	NA,0.263929	0.000194208	0.000366311
3	chr1:26148472:G:C	26148472	NA,C	NA,G	NA,1	NA,-inf	NA,inf	NA,0.176077	0.000194029	0.00036534
3	chr1:26294363:C:T	26294363	NA,T	NA,C	NA,1	NA,inf	NA,inf	NA,0.104349	0.00019394	0.000365074
3	chr1:26010874:G:C	26010874	NA,C	NA,G	NA,1	NA,inf	NA,inf	NA,0.134935	0.000193845	0.000364616
3	chr1:25815483:G:C	25815483	NA,C	NA,G	NA,1	NA,inf	NA,inf	NA,0.127129	0.0001937	0.000364173
3	chr1:26554838:G:A	26554838	NA,A	NA,G	NA,1	NA,inf	NA,inf	NA,0.221332	0.000193634	0.000363748
3	chr1:26756726:G:A	26756726	NA,A	NA,G	NA,1	NA,-inf	NA,inf	NA,0.285368	0.000193628	0.000363832
3	chr1:26297836:G:A	26297836	NA,A	NA,G	NA,1	NA,inf	NA,inf	NA,0.205845	0.000193595	0.000364159
3	chr1:25818054:A:T	25818054	T,T	A,A	1,1	inf,-inf	inf,inf	1.22006,0.829815	0.000193507	0.000363611
3	chr1:26579737:C:T	26579737	NA,T	NA,C	NA,1	NA,-inf	NA,inf	NA,0.321341	0.000193496	0.000363955
3	chr1:26089015:A:G	26089015	NA,G	NA,A	NA,1	NA,-inf	NA,inf	NA,0.51681	0.000193362	0.00036411
3	chr1:25796417:C:T	25796417	NA,T	NA,C	NA,1	NA,inf	NA,inf	NA,0.284384	0.000193311	0.000364145
3	chr1:26321028:C:T	26321028	NA,T	NA,C	NA,1	NA,inf	NA,inf	NA,0.352198	0.000193208	0.000363917
3	chr1:26061478:T:A	26061478	NA,A	NA,T	NA,1	NA,-inf	NA,inf	NA,0.120844	0.000193129	0.000363653
3	chr1:26786021:T:C	26786021	NA,C	NA,T	NA,1	NA,-inf	NA,inf	NA,0.243161	0.000193129	0.000362412
3	chr1:26251091:C:T	26251091	NA,T	NA,C	NA,1	NA,-inf	NA,inf	NA,0.0175214	0.000193125	0.000363123
3	chr1:26252915:C:T	26252915	NA,T	NA,C	NA,1	NA,-inf	NA,inf	NA,0.0176156	0.000193097	0.000363071
3	chr1:25788959:G:A	25788959	NA,A	NA,G	NA,1	NA,-inf	NA,inf	NA,0.39098	0.000193015	0.000363625
3	chr1:26191162:C:A	26191162	NA,A	NA,C	NA,1	NA,-inf	NA,inf	NA,0.405523	0.000192966	0.000364048
3	chr1:25779386:G:A	25779386	NA,A	NA,G	NA,1	NA,-inf	NA,inf	NA,0.235084	0.000192859	0.000362955
3	chr1:26211736:G:A	26211736	A,NA	G,NA	1,NA	inf,NA	inf,NA	0.67015,NA	0.000192844	0.000366389
3	chr1:26294507:A:G	26294507	NA,G	NA,A	NA,1	NA,inf	NA,inf	NA,0.196342	0.00019264	0.000362317
3	chr1:26686671:A:T	26686671	T,NA	A,NA	1,NA	-inf,NA	inf,NA	0.839665,NA	0.000192588	0.000359661
3	chr1:26077039:T:G	26077039	G,G	T,T	1,1	inf,-inf	inf,inf	2.26608,0.722464	0.000192555	0.000363507
3	chr1:26593745:G:C	26593745	NA,C	NA,G	NA,1	NA,inf	NA,inf	NA,0.193538	0.000192546	0.00036209
3	chr1:25807603:C:T	25807603	NA,T	NA,C	NA,1	NA,inf	NA,inf	NA,0.25208	0.000192519	0.000362847
3	chr1:26188816:C:A	26188816	NA,A	NA,C	NA,1	NA,inf	NA,inf	NA,0.0697854	0.000192381	0.000362271
3	chr1:26117730:G:A	26117730	NA,A	NA,G	NA,1	NA,-inf	NA,inf	NA,0.176207	0.00019227	0.000361962
3	chr1:26775584:G:A	26775584	NA,A	NA,G	NA,1	NA,-inf	NA,inf	NA,0.278721	0.00019218	0.000361128
3	chr1:25975481:T:C	25975481	NA,C	NA,T	NA,1	NA,-inf	NA,inf	NA,0.124604	0.000192017	0.000361605
3	chr1:26349388:C:T	26349388	NA,T	NA,C	NA,1	NA,inf	NA,inf	NA,0.0211326	0.000191989	0.000361716
3	chr1:25877572:T:C	25877572	NA,C	NA,T	NA,1	NA,inf	NA,inf	NA,0.14501	0.000191948	0.000360749
3	chr1:26287213:G:A	26287213	NA,A	NA,G	NA,1	NA,-inf	NA,inf	NA,0.146298	0.000191872	0.000361125
3	chr1:26072986:C:A	26072986	NA,A	NA,C	NA,1	NA,inf	NA,inf	NA,0.031353	0.000191848	0.000360667
3	chr1:26207632:G:A	26207632	NA,A	NA,G	NA,1	NA,inf	NA,inf	NA,0.0841407	0.000191718	0.000360696
3	chr1:26047795:C:T	26047795	T,T	C,C	1,1	inf,-inf	inf,inf	1.49898,0.8661	0.000191646	0.000358331
3	chr1:26581959:G:A	26581959	A,NA	G,NA	1,NA	inf,NA	inf,NA	0.709464,NA	0.000191543	0.000360689
3	chr1:25940187:C:T	25940187	NA,T	NA,C	NA,1	NA,-inf	NA,inf	NA,0.385833	0.000191374	0.000360234
3	chr1:25960209:C:T	25960209	NA,T	NA,C	NA,1	NA,-inf	NA,inf	NA,0.251956	0.000191253	0.000359916
3	chr1:26313929:C:T	26313929	NA,T	NA,C	NA,1	NA,inf	NA,inf	NA,0.364113	0.000191093	0.000359965
3	chr1:25792523:T:A	25792523	NA,A	NA,T	NA,1	NA,-inf	NA,inf	NA,0.252706	0.000191019	0.000360034
3	chr1:25909923:C:T	25909923	NA,T	NA,C	NA,1	NA,inf	NA,inf	NA,0.247534	0.000190846	0.000359411
3	chr1:25903592:G:A	25903592	NA,A	NA,G	NA,1	NA,inf	NA,inf	NA,0.247087	0.000190801	0.000359329
3	chr1:26534541:G:C	26534541	NA,C	NA,G	NA,1	NA,inf	NA,inf	NA,0.294918	0.00019078	0.000358438
3	chr1:26397656:A:C	26397656	NA,C	NA,A	NA,1	NA,inf	NA,inf	NA,0.249452	0.000190749	0.000358281
3	chr1:26122631:T:C	26122631	NA,C	NA,T	NA,1	NA,inf	NA,inf	NA,0.11544	0.000190529	0.000358367
3	chr1:25889590:T:G	25889590	NA,G	NA,T	NA,1	NA,inf	NA,inf	NA,0.160316	0.00019044	0.000358122
3	chr1:26363440:A:G	26363440	NA,G	NA,A	NA,1	NA,inf	NA,inf	NA,0.284695	0.000190314	0.000358545
3	chr1:26155586:A:G	26155586	NA,G	NA,A	NA,1	NA,-inf	NA,inf	NA,0.159478	0.000190269	0.000358203
3	chr1:26585657:T:C	26585657	NA,C	NA,T	NA,1	NA,-inf	NA,inf	NA,0.250999	0.000190235	0.000358537
3	chr1:26165886:G:A	26165886	NA,A	NA,G	NA,1	NA,inf	NA,inf	NA,0.101862	0.000190221	0.000358354
3	chr1:26190939:C:T	26190939	NA,T	NA,C	NA,1	NA,-inf	NA,inf	NA,0.0586035	0.000190205	0.000358533
3	chr1:26695894:T:C	26695894	NA,C	NA,T	NA,1	NA,inf	NA,inf	NA,0.245573	0.0001902	0.000358296
3	chr1:26076677:G:A	26076677	NA,A	NA,G	NA,1	NA,inf	NA,inf	NA,0.0248509	0.000190137	0.000357468
3	chr1:26353772:A:C	26353772	C,C	A,A	1,1	-inf,inf	inf,inf	0.721017,1.2326	0.000190121	0.000349116
3	chr1:26529118:TATA:T	26529118	NA,T	NA,TATA	NA,1	NA,inf	NA,inf	NA,0.144734	0.000190089	0.000357389
3	chr1:26346347:G:A	26346347	NA,A	NA,G	NA,1	NA,-inf	NA,inf	NA,0.52872	0.000190077	0.000358352
3	chr1:25942269:G:A	25942269	NA,A	NA,G	NA,1	NA,-inf	NA,inf	NA,0.203339	0.000189938	0.000357386
3	chr1:26112764:G:C	26112764	NA,C	NA,G	NA,1	NA,-inf	NA,inf	NA,0.488606	0.00018985	0.00035744
3	chr1:26287498:TACAAC:T	26287498	NA,T	NA,TACAAC	NA,1	NA,-inf	NA,inf	NA,0.0383693	0.000189819	0.000356945
3	chr1:26141896:A:G	26141896	NA,G	NA,A	NA,1	NA,inf	NA,inf	NA,0.216103	0.000189597	0.000357131
3	chr1:26172357:G:A	26172357	NA,A	NA,G	NA,1	NA,-inf	NA,inf	NA,0.651682	0.000189585	0.000356806
3	chr1:26104627:A:G	26104627	NA,G	NA,A	NA,1	NA,-inf	NA,inf	NA,0.131226	0.000189432	0.000357032
3	chr1:26402358:G:A	26402358	A,NA	G,NA	1,NA	-inf,NA	inf,NA	0.274478,NA	0.000189392	0.000354787
3	chr1:26271885:A:C	26271885	NA,C	NA,A	NA,1	NA,inf	NA,inf	NA,0.0741738	0.000189387	0.000356538
3	chr1:25934520:T:C	25934520	NA,C	NA,T	NA,1	NA,-inf	NA,inf	NA,0.175652	0.000189382	0.000356712
3	chr1:26446900:G:C	26446900	NA,C	NA,G	NA,1	NA,-inf	NA,inf	NA,0.229856	0.000189162	0.000354671
3	chr1:26056678:C:T	26056678	NA,T	NA,C	NA,1	NA,inf	NA,inf	NA,0.267485	0.000189122	0.000355726
3	chr1:26243194:G:A	26243194	NA,A	NA,G	NA,1	NA,-inf	NA,inf	NA,0.0327711	0.000189105	0.000355603
3	chr1:25799785:C:A	25799785	A,A	C,C	1,1	-inf,inf	inf,inf	0.973829,0.852244	0.000189101	0.000351372
3	chr1:26597050:C:T	26597050	NA,T	NA,C	NA,1	NA,inf	NA,inf	NA,0.176408	0.000189042	0.000355519
3	chr1:26247786:C:T	26247786	NA,T	NA,C	NA,1	NA,-inf	NA,inf	NA,0.0328436	0.000188982	0.000355372
3	chr1:26588172:T:A	26588172	A,NA	T,NA	1,NA	inf,NA	inf,NA	0.226165,NA	0.000188944	0.000359362
3	chr1:26287110:G:A	26287110	NA,A	NA,G	NA,1	NA,-inf	NA,inf	NA,0.0858962	0.000188864	0.000355821
3	chr1:26737588:G:A	26737588	NA,A	NA,G	NA,1	NA,-inf	NA,inf	NA,0.311191	0.000188811	0.000356513
3	chr1:26300237:C:T	26300237	NA,T	NA,C	NA,1	NA,inf	NA,inf	NA,0.231315	0.000188775	0.000355107
3	chr1:26301310:G:A	26301310	NA,A	NA,G	NA,1	NA,inf	NA,inf	NA,0.231767	0.000188753	0.000355071
3	chr1:26165181:A:C	26165181	NA,C	NA,A	NA,1	NA,inf	NA,inf	NA,0.0972095	0.000188725	0.00035552
3	chr1:26249541:A:G	26249541	NA,G	NA,A	NA,1	NA,inf	NA,inf	NA,0.217383	0.000188688	0.00035492
3	chr1:25959301:T:A	25959301	NA,A	NA,T	NA,1	NA,-inf	NA,inf	NA,0.23618	0.000188672	0.000355098
3	chr1:26152059:T:C	26152059	NA,C	NA,T	NA,1	NA,-inf	NA,inf	NA,0.61116	0.000188653	0.000355476
3	chr1:26249204:T:C	26249204	NA,C	NA,T	NA,1	NA,inf	NA,inf	NA,0.217577	0.000188607	0.000354774
3	chr1:25898341:T:G	25898341	NA,G	NA,T	NA,1	NA,inf	NA,inf	NA,0.236034	0.000188606	0.0003552
3	chr1:26598390:T:C	26598390	NA,C	NA,T	NA,1	NA,inf	NA,inf	NA,0.221096	0.000188457	0.000354913
3	chr1:26229384:G:T	26229384	NA,T	NA,G	NA,1	NA,-inf	NA,inf	NA,0.0777214	0.000188454	0.000355084
3	chr1:26396236:G:A	26396236	NA,A	NA,G	NA,1	NA,inf	NA,inf	NA,0.169819	0.000188453	0.000354957
3	chr1:26809215:G:GT	26809215	NA,GT	NA,G	NA,1	NA,inf	NA,inf	NA,0.238642	0.000188445	0.000355558
3	chr1:26214194:C:T	26214194	NA,T	NA,C	NA,1	NA,-inf	NA,inf	NA,0.0760093	0.000188164	0.000354536
3	chr1:25816364:A:G	25816364	NA,G	NA,A	NA,1	NA,inf	NA,inf	NA,0.101073	0.000188096	0.000353689
3	chr1:26168116:G:A	26168116	NA,A	NA,G	NA,1	NA,inf	NA,inf	NA,0.0910671	0.000188071	0.000353657
3	chr1:26205066:G:A	26205066	NA,A	NA,G	NA,1	NA,-inf	NA,inf	NA,0.198032	0.000187961	0.00035398
3	chr1:25794074:T:C	25794074	NA,C	NA,T	NA,1	NA,inf	NA,inf	NA,0.248093	0.000187955	0.000353863
3	chr1:25925374:C:T	25925374	NA,T	NA,C	NA,1	NA,inf	NA,inf	NA,0.119567	0.000187909	0.000353387
3	chr1:25798120:A:G	25798120	G,G	A,A	1,1	-inf,inf	inf,inf	1.29344,0.503522	0.000187858	0.00034791
3	chr1:26164308:C:G	26164308	NA,G	NA,C	NA,1	NA,inf	NA,inf	NA,0.0906787	0.000187855	0.000353889
3	chr1:26586814:A:C	26586814	NA,C	NA,A	NA,1	NA,inf	NA,inf	NA,0.167063	0.000187842	0.000353087
3	chr1:26230260:T:C	26230260	NA,C	NA,T	NA,1	NA,inf	NA,inf	NA,0.219649	0.000187829	0.000353301
3	chr1:26543631:G:A	26543631	A,NA	G,NA	1,NA	-inf,NA	inf,NA	0.315816,NA	0.000187593	0.000354771
3	chr1:26146175:C:T	26146175	NA,T	NA,C	NA,1	NA,inf	NA,inf	NA,0.0864494	0.000187592	0.000353154
3	chr1:26029248:C:T	26029248	NA,T	NA,C	NA,1	NA,-inf	NA,inf	NA,0.233262	0.000187575	0.000353014
3	chr1:26146952:A:G	26146952	NA,G	NA,A	NA,1	NA,-inf	NA,inf	NA,0.23907	0.000187563	0.000352885
3	chr1:26300258:T:C	26300258	NA,C	NA,T	NA,1	NA,inf	NA,inf	NA,0.239005	0.000187558	0.000352829
3	chr1:25889837:C:T	25889837	NA,T	NA,C	NA,1	NA,inf	NA,inf	NA,0.145704	0.000187465	0.000352557
3	chr1:26117333:A:G	26117333	NA,G	NA,A	NA,1	NA,-inf	NA,inf	NA,0.283936	0.000187451	0.000352719
3	chr1:25839757:G:A	25839757	NA,A	NA,G	NA,1	NA,inf	NA,inf	NA,0.106589	0.000187398	0.000352404
3	chr1:26197893:G:A	26197893	NA,A	NA,G	NA,1	NA,-inf	NA,inf	NA,0.0382894	0.000187296	0.000352925
3	chr1:26162219:C:A	26162219	NA,A	NA,C	NA,1	NA,inf	NA,inf	NA,0.0859178	0.000187184	0.000352615
3	chr1:25990775:T:C	25990775	NA,C	NA,T	NA,1	NA,-inf	NA,inf	NA,0.105675	0.00018716	0.000352466
3	chr1:25822766:TC:T	25822766	T,NA	TC,NA	1,NA	inf,NA	inf,NA	0.778541,NA	0.00018715	0.000353321
3	chr1:26120586:T:C	26120586	NA,C	NA,T	NA,1	NA,-inf	NA,inf	NA,0.481346	0.000187119	0.000352366
3	chr1:26285551:A:G	26285551	NA,G	NA,A	NA,1	NA,inf	NA,inf	NA,0.22722	0.000187068	0.000351887
3	chr1:26153872:G:C	26153872	NA,C	NA,G	NA,1	NA,-inf	NA,inf	NA,0.402446	0.000187016	0.000352135
3	chr1:26581866:A:G	26581866	NA,G	NA,A	NA,1	NA,inf	NA,inf	NA,0.23615	0.000186934	0.000351059
3	chr1:25931711:A:G	25931711	NA,G	NA,A	NA,1	NA,inf	NA,inf	NA,0.206751	0.000186726	0.000351586
3	chr1:26094245:C:G	26094245	G,NA	C,NA	1,NA	inf,NA	inf,NA	0.783212,NA	0.00018665	0.000352588
3	chr1:25915506:C:T	25915506	NA,T	NA,C	NA,1	NA,-inf	NA,inf	NA,0.266902	0.000186614	0.00035128
3	chr1:26390069:A:G	26390069	NA,G	NA,A	NA,1	NA,-inf	NA,inf	NA,0.187958	0.000186508	0.000350443
3	chr1:26346647:G:GCCT	26346647	NA,GCCT	NA,G	NA,1	NA,inf	NA,inf	NA,0.0090587	0.000186496	0.000351349
3	chr1:26574532:C:T	26574532	NA,T	NA,C	NA,1	NA,inf	NA,inf	NA,0.196543	0.000186441	0.000352251
3	chr1:26270027:T:C	26270027	NA,C	NA,T	NA,1	NA,inf	NA,inf	NA,0.229322	0.000186407	0.000350651
3	chr1:26657634:A:G	26657634	NA,G	NA,A	NA,1	NA,inf	NA,inf	NA,0.168536	0.000186229	0.00035113
3	chr1:26257190:T:C	26257190	NA,C	NA,T	NA,1	NA,inf	NA,inf	NA,0.23211	0.0001861	0.000350072
3	chr1:26741049:C:T	26741049	NA,T	NA,C	NA,1	NA,-inf	NA,inf	NA,0.293937	0.000186028	0.000351207
3	chr1:26260547:A:T	26260547	NA,T	NA,A	NA,1	NA,inf	NA,inf	NA,0.233329	0.000186017	0.00034992
3	chr1:26098281:T:G	26098281	NA,G	NA,T	NA,1	NA,inf	NA,inf	NA,0.276903	0.000186004	0.000350266
3	chr1:26270944:G:A	26270944	NA,A	NA,G	NA,1	NA,inf	NA,inf	NA,0.232634	0.000185989	0.000349864
3	chr1:26194665:G:A	26194665	NA,A	NA,G	NA,1	NA,inf	NA,inf	NA,0.10134	0.000185847	0.000349878
3	chr1:26060369:G:A	26060369	NA,A	NA,G	NA,1	NA,inf	NA,inf	NA,0.109373	0.000185733	0.00034985
3	chr1:26367760:T:C	26367760	NA,C	NA,T	NA,1	NA,inf	NA,inf	NA,0.300671	0.000185695	0.000350315
3	chr1:26669908:T:C	26669908	NA,C	NA,T	NA,1	NA,-inf	NA,inf	NA,0.241737	0.000185655	0.00034909
3	chr1:26344118:C:T	26344118	T,T	C,C	1,1	inf,inf	inf,inf	0.963971,2.20564	0.000185641	0.000343291
3	chr1:26229680:G:A	26229680	NA,A	NA,G	NA,1	NA,-inf	NA,inf	NA,0.108185	0.000185634	0.000349853
3	chr1:26273813:T:C	26273813	NA,C	NA,T	NA,1	NA,inf	NA,inf	NA,0.235218	0.000185587	0.000349114
3	chr1:26775697:A:G	26775697	NA,G	NA,A	NA,1	NA,-inf	NA,inf	NA,0.202067	0.000185549	0.000350547
3	chr1:26685182:A:G	26685182	NA,G	NA,A	NA,1	NA,-inf	NA,inf	NA,0.188411	0.000185059	0.000348065
3	chr1:26296502:C:T	26296502	NA,T	NA,C	NA,1	NA,-inf	NA,inf	NA,0.209077	0.000185023	0.000348273
3	chr1:26533446:C:A	26533446	NA,A	NA,C	NA,1	NA,inf	NA,inf	NA,0.223823	0.000184962	0.000349032
3	chr1:26305559:G:A	26305559	NA,A	NA,G	NA,1	NA,-inf	NA,inf	NA,0.0792378	0.000184937	0.000347808
3	chr1:26316898:C:A	26316898	NA,A	NA,C	NA,1	NA,inf	NA,inf	NA,0.324395	0.000184863	0.000348217
3	chr1:26725589:G:A	26725589	NA,A	NA,G	NA,1	NA,-inf	NA,inf	NA,0.171592	0.000184854	0.000348962
3	chr1:26153409:C:T	26153409	T,T	C,C	1,1	inf,-inf	inf,inf	2.70914,0.449588	0.000184797	0.000347954
3	chr1:25782254:T:C	25782254	NA,C	NA,T	NA,1	NA,-inf	NA,inf	NA,0.184077	0.000184741	0.000347984
3	chr1:25917262:C:T	25917262	NA,T	NA,C	NA,1	NA,inf	NA,inf	NA,0.199819	0.000184674	0.000347576
3	chr1:25939779:C:T	25939779	NA,T	NA,C	NA,1	NA,-inf	NA,inf	NA,0.26053	0.000184623	0.000347587
3	chr1:26341796:T:C	26341796	NA,C	NA,T	NA,1	NA,inf	NA,inf	NA,0.501356	0.000184621	0.000346842
3	chr1:26272778:A:G	26272778	NA,G	NA,A	NA,1	NA,inf	NA,inf	NA,0.241524	0.000184548	0.000347167
3	chr1:26564950:G:A	26564950	NA,A	NA,G	NA,1	NA,inf	NA,inf	NA,0.199708	0.000184415	0.000345382
3	chr1:26728338:A:G	26728338	NA,G	NA,A	NA,1	NA,-inf	NA,inf	NA,0.284418	0.00018437	0.000348033
3	chr1:25975346:G:C	25975346	C,NA	G,NA	1,NA	inf,NA	inf,NA	0.0428387,NA	0.000184306	0.000342482
3	chr1:26077759:T:C	26077759	NA,C	NA,T	NA,1	NA,inf	NA,inf	NA,0.253958	0.000184284	0.000347002
3	chr1:26206250:G:T	26206250	NA,T	NA,G	NA,1	NA,-inf	NA,inf	NA,0.118697	0.000184277	0.000347109
3	chr1:26181833:A:G	26181833	NA,G	NA,A	NA,1	NA,-inf	NA,inf	NA,0.102169	0.000184254	0.000347257
3	chr1:25897679:G:A	25897679	NA,A	NA,G	NA,1	NA,inf	NA,inf	NA,0.222971	0.00018423	0.000346913
3	chr1:26281141:T:C	26281141	NA,C	NA,T	NA,1	NA,-inf	NA,inf	NA,0.363921	0.000184229	0.000347373
3	chr1:25802947:G:T	25802947	T,T	G,G	1,1	-inf,inf	inf,inf	1.29849,0.47944	0.000184205	0.000340941
3	chr1:26012454:A:C	26012454	NA,C	NA,A	NA,1	NA,inf	NA,inf	NA,0.0227716	0.000184142	0.000346378
3	chr1:26785681:A:G	26785681	NA,G	NA,A	NA,1	NA,-inf	NA,inf	NA,0.23506	0.000184127	0.000346243
3	chr1:26287976:T:C	26287976	NA,C	NA,T	NA,1	NA,inf	NA,inf	NA,0.247123	0.000183965	0.000346063
3	chr1:25793558:A:G	25793558	NA,G	NA,A	NA,1	NA,inf	NA,inf	NA,0.224856	0.000183808	0.00034607
3	chr1:25935674:A:G	25935674	NA,G	NA,A	NA,1	NA,-inf	NA,inf	NA,0.334605	0.00018369	0.000345799
3	chr1:26257507:T:C	26257507	NA,C	NA,T	NA,1	NA,inf	NA,inf	NA,0.246936	0.00018369	0.000345562
3	chr1:26763094:C:A	26763094	NA,A	NA,C	NA,1	NA,inf	NA,inf	NA,0.204082	0.000183661	0.000348038
3	chr1:26335144:T:C	26335144	NA,C	NA,T	NA,1	NA,-inf	NA,inf	NA,0.33147	0.000183586	0.000346183
3	chr1:26308865:A:G	26308865	NA,G	NA,A	NA,1	NA,-inf	NA,inf	NA,0.060038	0.000183404	0.000345515
3	chr1:26243770:C:T	26243770	NA,T	NA,C	NA,1	NA,-inf	NA,inf	NA,0.0542833	0.000183392	0.000345523
3	chr1:26138634:T:A	26138634	NA,A	NA,T	NA,1	NA,inf	NA,inf	NA,0.180343	0.000183385	0.000345424
3	chr1:26021853:GT:G	26021853	NA,G	NA,GT	NA,1	NA,-inf	NA,inf	NA,0.169403	0.000183232	0.000345038
3	chr1:26073381:A:C	26073381	C,NA	A,NA	1,NA	-inf,NA	inf,NA	0.350376,NA	0.00018323	0.000344745
3	chr1:25970513:A:G	25970513	NA,G	NA,A	NA,1	NA,-inf	NA,inf	NA,0.0858956	0.000183227	0.000345053
3	chr1:25962974:G:A	25962974	NA,A	NA,G	NA,1	NA,-inf	NA,inf	NA,0.157403	0.000183206	0.000345034
3	chr1:26006704:T:C	26006704	NA,C	NA,T	NA,1	NA,inf	NA,inf	NA,0.125332	0.000183108	0.000344894
3	chr1:25777673:A:T	25777673	NA,T	NA,A	NA,1	NA,inf	NA,inf	NA,0.160143	0.000183094	0.000344566
3	chr1:26097231:T:C	26097231	NA,C	NA,T	NA,1	NA,inf	NA,inf	NA,0.0212162	0.000183065	0.000344304
3	chr1:25818748:G:A	25818748	NA,A	NA,G	NA,1	NA,inf	NA,inf	NA,0.0758534	0.000183022	0.000344211
3	chr1:25945289:G:A	25945289	NA,A	NA,G	NA,1	NA,-inf	NA,inf	NA,0.141114	0.000183002	0.000344635
3	chr1:26076607:G:A	26076607	A,A	G,G	1,1	inf,-inf	inf,inf	2.23252,0.711279	0.000182908	0.000345297
3	chr1:26393321:T:C	26393321	NA,C	NA,T	NA,1	NA,inf	NA,inf	NA,0.126639	0.000182903	0.000344253
3	chr1:25802996:C:T	25802996	NA,T	NA,C	NA,1	NA,inf	NA,inf	NA,0.284191	0.000182866	0.000343855
3	chr1:25818976:C:T	25818976	NA,T	NA,C	NA,1	NA,inf	NA,inf	NA,0.0744541	0.000182746	0.000343695
3	chr1:26765412:C:T	26765412	T,NA	C,NA	1,NA	-inf,NA	inf,NA	0.847512,NA	0.000182744	0.000340886
3	chr1:26510491:C:T	26510491	NA,T	NA,C	NA,1	NA,-inf	NA,inf	NA,0.258348	0.000182721	0.000344099
3	chr1:26813490:G:A	26813490	NA,A	NA,G	NA,1	NA,inf	NA,inf	NA,0.199174	0.000182704	0.000346156
3	chr1:25786256:T:A	25786256	NA,A	NA,T	NA,1	NA,-inf	NA,inf	NA,0.200001	0.000182588	0.00034379
3	chr1:26257360:A:G	26257360	NA,G	NA,A	NA,1	NA,-inf	NA,inf	NA,0.0537753	0.000182572	0.000343353
3	chr1:26783086:C:T	26783086	NA,T	NA,C	NA,1	NA,-inf	NA,inf	NA,0.224287	0.000182499	0.000343195
3	chr1:26421721:T:C	26421721	NA,C	NA,T	NA,1	NA,inf	NA,inf	NA,0.0920079	0.000182444	0.000343876
3	chr1:26689864:G:A	26689864	NA,A	NA,G	NA,1	NA,-inf	NA,inf	NA,0.2222	0.000182407	0.00034302
3	chr1:26783593:C:CACTA	26783593	NA,CACTA	NA,C	NA,1	NA,-inf	NA,inf	NA,0.222934	0.000182383	0.000342982
3	chr1:25789319:T:G	25789319	NA,G	NA,T	NA,1	NA,-inf	NA,inf	NA,0.154283	0.00018236	0.00034322
3	chr1:25936481:G:T	25936481	NA,T	NA,G	NA,1	NA,-inf	NA,inf	NA,0.324113	0.000182241	0.000343073
3	chr1:26385875:T:C	26385875	NA,C	NA,T	NA,1	NA,inf	NA,inf	NA,0.231605	0.000182191	0.000343441
3	chr1:26382100:C:T	26382100	NA,T	NA,C	NA,1	NA,inf	NA,inf	NA,0.13233	0.00018214	0.000342682
3	chr1:26138527:C:T	26138527	NA,T	NA,C	NA,1	NA,-inf	NA,inf	NA,0.397186	0.000182064	0.000342885
3	chr1:26188525:G:T	26188525	NA,T	NA,G	NA,1	NA,-inf	NA,inf	NA,0.335455	0.000182038	0.000342754
3	chr1:26066733:A:G	26066733	NA,G	NA,A	NA,1	NA,-inf	NA,inf	NA,0.0174873	0.000182034	0.000342414
3	chr1:26649126:T:A	26649126	NA,A	NA,T	NA,1	NA,inf	NA,inf	NA,0.158791	0.00018202	0.000342777
3	chr1:26188524:G:A	26188524	NA,A	NA,G	NA,1	NA,-inf	NA,inf	NA,0.335455	0.000181998	0.000342678
3	chr1:26032627:A:G	26032627	NA,G	NA,A	NA,1	NA,inf	NA,inf	NA,0.0748618	0.000181888	0.00034259
3	chr1:25949453:C:T	25949453	NA,T	NA,C	NA,1	NA,-inf	NA,inf	NA,0.123152	0.000181855	0.000341813
3	chr1:25784843:A:G	25784843	NA,G	NA,A	NA,1	NA,-inf	NA,inf	NA,0.203877	0.000181844	0.000342681
3	chr1:25761204:C:T	25761204	NA,T	NA,C	NA,1	NA,-inf	NA,inf	NA,0.13858	0.000181794	0.0003424
3	chr1:26310039:A:T	26310039	NA,T	NA,A	NA,1	NA,inf	NA,inf	NA,0.274872	0.000181761	0.000341975
3	chr1:25941963:T:G	25941963	NA,G	NA,T	NA,1	NA,inf	NA,inf	NA,0.210183	0.000181754	0.000342428
3	chr1:25941726:T:A	25941726	NA,A	NA,T	NA,1	NA,-inf	NA,inf	NA,0.320424	0.000181736	0.000342123
3	chr1:26082403:T:C	26082403	NA,C	NA,T	NA,1	NA,-inf	NA,inf	NA,0.232934	0.000181728	0.000342112
3	chr1:26102366:A:C	26102366	NA,C	NA,A	NA,1	NA,inf	NA,inf	NA,0.25071	0.000181676	0.000342061
3	chr1:25991240:T:A	25991240	NA,A	NA,T	NA,1	NA,-inf	NA,inf	NA,0.0773496	0.00018164	0.000342065
3	chr1:26623321:A:G	26623321	NA,G	NA,A	NA,1	NA,inf	NA,inf	NA,0.15524	0.000181616	0.000342029
3	chr1:26245320:A:G	26245320	NA,G	NA,A	NA,1	NA,inf	NA,inf	NA,0.262967	0.00018161	0.000341659
3	chr1:25946880:G:A	25946880	NA,A	NA,G	NA,1	NA,inf	NA,inf	NA,0.189835	0.000181533	0.000341847
3	chr1:26305153:A:T	26305153	NA,T	NA,A	NA,1	NA,inf	NA,inf	NA,0.275364	0.000181513	0.000341516
3	chr1:25928840:C:T	25928840	NA,T	NA,C	NA,1	NA,-inf	NA,inf	NA,0.227882	0.000181431	0.000341665
3	chr1:25860873:ATATT:A	25860873	NA,A	NA,ATATT	NA,1	NA,inf	NA,inf	NA,0.107595	0.000181394	0.000341355
3	chr1:25996531:A:G	25996531	NA,G	NA,A	NA,1	NA,-inf	NA,inf	NA,0.0755233	0.000181374	0.000341563
3	chr1:26055204:T:C	26055204	NA,C	NA,T	NA,1	NA,inf	NA,inf	NA,0.120473	0.000181294	0.000341494
3	chr1:25791364:C:T	25791364	NA,T	NA,C	NA,1	NA,-inf	NA,inf	NA,0.157598	0.00018122	0.000341071
3	chr1:26773197:C:A	26773197	NA,A	NA,C	NA,1	NA,-inf	NA,inf	NA,0.214831	0.00018118	0.000340731
3	chr1:26239174:G:A	26239174	NA,A	NA,G	NA,1	NA,inf	NA,inf	NA,0.264457	0.000181178	0.000340852
3	chr1:26064862:C:T	26064862	NA,T	NA,C	NA,1	NA,-inf	NA,inf	NA,0.0230571	0.000181141	0.000340759
3	chr1:25966097:T:C	25966097	NA,C	NA,T	NA,1	NA,inf	NA,inf	NA,0.197018	0.000181135	0.000341195
3	chr1:25963064:C:T	25963064	NA,T	NA,C	NA,1	NA,inf	NA,inf	NA,0.19506	0.000181079	0.000341152
3	chr1:26403650:C:T	26403650	NA,T	NA,C	NA,1	NA,-inf	NA,inf	NA,0.202711	0.000181073	0.000341542
3	chr1:26513578:G:A	26513578	A,NA	G,NA	1,NA	-inf,NA	inf,NA	0.438205,NA	0.000181069	0.000346583
3	chr1:26574610:C:T	26574610	T,NA	C,NA	1,NA	-inf,NA	inf,NA	0.379761,NA	0.00018099	0.000344961
3	chr1:26149413:G:A	26149413	NA,A	NA,G	NA,1	NA,-inf	NA,inf	NA,0.197112	0.000180987	0.000340742
3	chr1:25854017:T:C	25854017	NA,C	NA,T	NA,1	NA,-inf	NA,inf	NA,0.192788	0.000180955	0.000340874
3	chr1:25819857:C:A	25819857	A,NA	C,NA	1,NA	inf,NA	inf,NA	0.691867,NA	0.000180928	0.000340104
3	chr1:25853947:G:T	25853947	NA,T	NA,G	NA,1	NA,-inf	NA,inf	NA,0.192349	0.000180884	0.00034074
3	chr1:26004194:C:T	26004194	NA,T	NA,C	NA,1	NA,-inf	NA,inf	NA,0.182137	0.000180868	0.000340369
3	chr1:26066039:A:G	26066039	NA,G	NA,A	NA,1	NA,-inf	NA,inf	NA,0.0227765	0.000180845	0.000340191
3	chr1:26355790:G:A	26355790	NA,A	NA,G	NA,1	NA,-inf	NA,inf	NA,0.279954	0.000180825	0.000340457
3	chr1:26326406:C:T	26326406	NA,T	NA,C	NA,1	NA,-inf	NA,inf	NA,0.333093	0.00018079	0.000340919
3	chr1:25857786:C:A	25857786	NA,A	NA,C	NA,1	NA,-inf	NA,inf	NA,0.191386	0.000180731	0.000340451
3	chr1:26606427:C:T	26606427	NA,T	NA,C	NA,1	NA,inf	NA,inf	NA,0.175509	0.000180711	0.000340354
3	chr1:25936387:C:G	25936387	NA,G	NA,C	NA,1	NA,inf	NA,inf	NA,0.297037	0.000180664	0.000340285
3	chr1:25925083:CT:C	25925083	NA,C	NA,CT	NA,1	NA,inf	NA,inf	NA,0.185647	0.00018066	0.000339819
3	chr1:26043063:A:G	26043063	NA,G	NA,A	NA,1	NA,-inf	NA,inf	NA,0.153818	0.000180657	0.000340189
3	chr1:25856549:C:A	25856549	NA,A	NA,C	NA,1	NA,-inf	NA,inf	NA,0.19079	0.000180655	0.000340308
3	chr1:26694183:G:A	26694183	NA,A	NA,G	NA,1	NA,-inf	NA,inf	NA,0.210721	0.000180645	0.000339741
3	chr1:26158677:C:T	26158677	NA,T	NA,C	NA,1	NA,inf	NA,inf	NA,0.0413981	0.000180608	0.000340279
3	chr1:26368750:T:C	26368750	NA,C	NA,T	NA,1	NA,-inf	NA,inf	NA,0.266067	0.000180604	0.000340323
3	chr1:26233560:C:G	26233560	NA,G	NA,C	NA,1	NA,inf	NA,inf	NA,0.267364	0.000180591	0.000339752
3	chr1:26154128:C:A	26154128	NA,A	NA,C	NA,1	NA,inf	NA,inf	NA,0.241646	0.000180585	0.000340072
3	chr1:26631293:A:G	26631293	NA,G	NA,A	NA,1	NA,inf	NA,inf	NA,0.149477	0.000180506	0.00033993
3	chr1:26344294:G:A	26344294	NA,A	NA,G	NA,1	NA,inf	NA,inf	NA,0.263413	0.000180342	0.000339711
3	chr1:26462065:T:G	26462065	NA,G	NA,T	NA,1	NA,-inf	NA,inf	NA,0.148775	0.000180311	0.000340116
3	chr1:25885940:T:C	25885940	NA,C	NA,T	NA,1	NA,inf	NA,inf	NA,0.108028	0.000180311	0.000339186
3	chr1:26178428:G:A	26178428	NA,A	NA,G	NA,1	NA,-inf	NA,inf	NA,0.565739	0.000180295	0.00033944
3	chr1:25924562:T:C	25924562	NA,C	NA,T	NA,1	NA,inf	NA,inf	NA,0.19731	0.000180275	0.000339111
3	chr1:26178833:C:T	26178833	NA,T	NA,C	NA,1	NA,inf	NA,inf	NA,0.0157343	0.000180237	0.000339595
3	chr1:26182506:C:T	26182506	NA,T	NA,C	NA,1	NA,-inf	NA,inf	NA,0.502118	0.000180214	0.000339302
3	chr1:26339975:G:A	26339975	NA,A	NA,G	NA,1	NA,inf	NA,inf	NA,0.0275752	0.000180135	0.000339072
3	chr1:25834517:T:C	25834517	NA,C	NA,T	NA,1	NA,inf	NA,inf	NA,0.0780482	0.000180102	0.000338999
3	chr1:26008480:T:C	26008480	C,NA	T,NA	1,NA	inf,NA	inf,NA	0.174049,NA	0.000180001	0.000339763
3	chr1:25888112:G:C	25888112	NA,C	NA,G	NA,1	NA,inf	NA,inf	NA,0.170946	0.00017995	0.000338709
3	chr1:25852045:CT:C	25852045	NA,C	NA,CT	NA,1	NA,inf	NA,inf	NA,0.101125	0.000179897	0.000338592
3	chr1:26077062:A:T	26077062	NA,T	NA,A	NA,1	NA,-inf	NA,inf	NA,0.0256195	0.00017988	0.0003383
3	chr1:26368353:G:A	26368353	NA,A	NA,G	NA,1	NA,inf	NA,inf	NA,0.218472	0.000179877	0.000338848
3	chr1:26344567:C:T	26344567	NA,T	NA,C	NA,1	NA,-inf	NA,inf	NA,0.460925	0.000179844	0.000338997
3	chr1:26166680:G:A	26166680	A,A	G,G	1,1	inf,inf	inf,inf	0.706632,1.4128	0.000179776	0.000335411
3	chr1:25766764:C:G	25766764	NA,G	NA,C	NA,1	NA,inf	NA,inf	NA,0.134867	0.000179769	0.000338355
3	chr1:26158865:A:G	26158865	NA,G	NA,A	NA,1	NA,-inf	NA,inf	NA,0.343891	0.000179746	0.000338544
3	chr1:26394072:C:T	26394072	NA,T	NA,C	NA,1	NA,inf	NA,inf	NA,0.106402	0.00017966	0.000338155
3	chr1:26200877:T:C	26200877	NA,C	NA,T	NA,1	NA,inf	NA,inf	NA,0.110782	0.0001796	0.000338479
3	chr1:26701941:C:G	26701941	NA,G	NA,C	NA,1	NA,-inf	NA,inf	NA,0.24966	0.00017954	0.000338812
3	chr1:26344511:G:T	26344511	NA,T	NA,G	NA,1	NA,-inf	NA,inf	NA,0.458161	0.000179528	0.000338399
3	chr1:26105567:G:A	26105567	NA,A	NA,G	NA,1	NA,inf	NA,inf	NA,0.222191	0.000179515	0.000338
3	chr1:26247822:GT:G	26247822	NA,G	NA,GT	NA,1	NA,-inf	NA,inf	NA,0.296043	0.000179432	0.000338287
3	chr1:26063639:C:T	26063639	NA,T	NA,C	NA,1	NA,-inf	NA,inf	NA,0.0307387	0.000179315	0.000337333
3	chr1:26029249:G:A	26029249	NA,A	NA,G	NA,1	NA,-inf	NA,inf	NA,0.145344	0.000179306	0.000337648
3	chr1:26232196:T:C	26232196	NA,C	NA,T	NA,1	NA,inf	NA,inf	NA,0.277931	0.000179293	0.000337325
3	chr1:26724581:T:C	26724581	NA,C	NA,T	NA,1	NA,-inf	NA,inf	NA,0.166036	0.000179282	0.000337965
3	chr1:26103937:G:A	26103937	NA,A	NA,G	NA,1	NA,inf	NA,inf	NA,0.219032	0.000179277	0.000337555
3	chr1:26002023:G:C	26002023	NA,C	NA,G	NA,1	NA,-inf	NA,inf	NA,0.180086	0.000179257	0.000337353
3	chr1:26114070:A:C	26114070	NA,C	NA,A	NA,1	NA,inf	NA,inf	NA,0.218859	0.000179252	0.000337509
3	chr1:26127908:G:A	26127908	NA,A	NA,G	NA,1	NA,-inf	NA,inf	NA,0.107376	0.000179193	0.000337392
3	chr1:26111964:T:C	26111964	C,C	T,T	1,1	inf,-inf	inf,inf	2.55351,0.429587	0.000179188	0.000337604
3	chr1:26240194:A:G	26240194	NA,G	NA,A	NA,1	NA,inf	NA,inf	NA,0.280044	0.000179175	0.000337105
3	chr1:26661871:T:C	26661871	NA,C	NA,T	NA,1	NA,-inf	NA,inf	NA,0.142449	0.000179166	0.000337276
3	chr1:26022520:C:T	26022520	NA,T	NA,C	NA,1	NA,inf	NA,inf	NA,0.0992218	0.000179137	0.000337246
3	chr1:25822377:G:A	25822377	NA,A	NA,G	NA,1	NA,inf	NA,inf	NA,0.0959409	0.000179118	0.000337134
3	chr1:26369196:G:A	26369196	A,NA	G,NA	1,NA	-inf,NA	inf,NA	0.0278813,NA	0.000179114	0.000337893
3	chr1:26078921:C:T	26078921	NA,T	NA,C	NA,1	NA,-inf	NA,inf	NA,0.00360997	0.000179088	0.000336843
3	chr1:26369442:C:T	26369442	NA,T	NA,C	NA,1	NA,inf	NA,inf	NA,0.0265407	0.000178991	0.000336911
3	chr1:26618438:C:T	26618438	NA,T	NA,C	NA,1	NA,inf	NA,inf	NA,0.163928	0.000178957	0.00033705
3	chr1:26172968:AAAAAAG:A	26172968	NA,A	NA,AAAAAAG	NA,1	NA,inf	NA,inf	NA,0.265218	0.000178898	0.000336571
3	chr1:26520500:C:G	26520500	NA,G	NA,C	NA,1	NA,-inf	NA,inf	NA,0.138696	0.000178891	0.000337405
3	chr1:25799172:C:A	25799172	NA,A	NA,C	NA,1	NA,-inf	NA,inf	NA,0.14085	0.000178835	0.000336588
3	chr1:26101212:C:T	26101212	NA,T	NA,C	NA,1	NA,inf	NA,inf	NA,0.228753	0.000178822	0.000336741
3	chr1:26199148:A:G	26199148	NA,G	NA,A	NA,1	NA,inf	NA,inf	NA,0.00173149	0.000178802	0.000336876
3	chr1:26375362:C:G	26375362	NA,G	NA,C	NA,1	NA,-inf	NA,inf	NA,0.414129	0.000178796	0.000336514
3	chr1:26363498:A:T	26363498	NA,T	NA,A	NA,1	NA,inf	NA,inf	NA,0.0251474	0.000178793	0.000336542
3	chr1:26457650:C:G	26457650	NA,G	NA,C	NA,1	NA,-inf	NA,inf	NA,0.207829	0.000178741	0.000336525
3	chr1:26307507:T:C	26307507	NA,C	NA,T	NA,1	NA,inf	NA,inf	NA,0.296932	0.000178684	0.000336222
3	chr1:25896828:A:C	25896828	NA,C	NA,A	NA,1	NA,inf	NA,inf	NA,0.097701	0.000178637	0.000336053
3	chr1:26066172:A:T	26066172	NA,T	NA,A	NA,1	NA,-inf	NA,inf	NA,0.0347033	0.000178614	0.000336022
3	chr1:26365580:A:G	26365580	NA,G	NA,A	NA,1	NA,inf	NA,inf	NA,0.0244101	0.000178601	0.000336183
3	chr1:26100586:A:G	26100586	NA,G	NA,A	NA,1	NA,inf	NA,inf	NA,0.104923	0.000178583	0.000336122
3	chr1:25932709:C:T	25932709	NA,T	NA,C	NA,1	NA,inf	NA,inf	NA,0.111456	0.000178488	0.000335887
3	chr1:26306024:A:G	26306024	NA,G	NA,A	NA,1	NA,inf	NA,inf	NA,0.0166654	0.000178446	0.000335667
3	chr1:26187449:T:C	26187449	NA,C	NA,T	NA,1	NA,-inf	NA,inf	NA,0.112009	0.000178376	0.000335878
3	chr1:26311376:A:G	26311376	NA,G	NA,A	NA,1	NA,inf	NA,inf	NA,0.300518	0.000178323	0.000335536
3	chr1:26200541:G:A	26200541	NA,A	NA,G	NA,1	NA,inf	NA,inf	NA,0.00352207	0.000178271	0.000335876
3	chr1:26351660:G:A	26351660	NA,A	NA,G	NA,1	NA,-inf	NA,inf	NA,0.59626	0.00017827	0.000335554
3	chr1:26181848:C:T	26181848	NA,T	NA,C	NA,1	NA,-inf	NA,inf	NA,0.300508	0.00017826	0.000335652
3	chr1:26187466:C:T	26187466	NA,T	NA,C	NA,1	NA,-inf	NA,inf	NA,0.111166	0.000178243	0.000335628
3	chr1:26146146:C:A	26146146	NA,A	NA,C	NA,1	NA,-inf	NA,inf	NA,0.205777	0.000178177	0.000335524
3	chr1:25837632:G:A	25837632	NA,A	NA,G	NA,1	NA,inf	NA,inf	NA,0.177192	0.000178168	0.000335706
3	chr1:26202273:A:G	26202273	NA,G	NA,A	NA,1	NA,-inf	NA,inf	NA,0.00416054	0.000178151	0.000335748
3	chr1:26578825:G:A	26578825	A,NA	G,NA	1,NA	-inf,NA	inf,NA	0.485418,NA	0.000178081	0.0003339
3	chr1:26288360:T:C	26288360	NA,C	NA,T	NA,1	NA,inf	NA,inf	NA,0.288632	0.000178076	0.000335049
3	chr1:25777223:G:A	25777223	NA,A	NA,G	NA,1	NA,inf	NA,inf	NA,0.0934914	0.000178065	0.000335472
3	chr1:25811080:T:G	25811080	NA,G	NA,T	NA,1	NA,inf	NA,inf	NA,0.0651254	0.000177921	0.000334657
3	chr1:26479039:A:G	26479039	NA,G	NA,A	NA,1	NA,-inf	NA,inf	NA,0.246526	0.000177913	0.000334894
3	chr1:26347385:C:T	26347385	NA,T	NA,C	NA,1	NA,-inf	NA,inf	NA,0.440737	0.000177913	0.000335357
3	chr1:26228957:G:A	26228957	NA,A	NA,G	NA,1	NA,-inf	NA,inf	NA,0.0839662	0.000177841	0.000334564
3	chr1:26558185:G:A	26558185	A,A	G,G	1,1	-inf,-inf	inf,inf	0.047315,1.34975	0.000177803	0.000321553
3	chr1:26081365:G:A	26081365	NA,A	NA,G	NA,1	NA,inf	NA,inf	NA,0.0807535	0.00017779	0.000334746
3	chr1:26064768:G:A	26064768	NA,A	NA,G	NA,1	NA,-inf	NA,inf	NA,0.0408874	0.000177789	0.000334495
3	chr1:26096155:G:T	26096155	NA,T	NA,G	NA,1	NA,-inf	NA,inf	NA,0.0586573	0.000177787	0.00033443
3	chr1:25966883:T:C	25966883	NA,C	NA,T	NA,1	NA,inf	NA,inf	NA,0.172759	0.000177742	0.000334804
3	chr1:26171525:G:A	26171525	NA,A	NA,G	NA,1	NA,inf	NA,inf	NA,0.00541902	0.00017772	0.000334831
3	chr1:26799804:A:G	26799804	NA,G	NA,A	NA,1	NA,-inf	NA,inf	NA,0.184447	0.000177706	0.000334195
3	chr1:26809222:A:T	26809222	NA,T	NA,A	NA,1	NA,-inf	NA,inf	NA,0.167982	0.000177657	0.000334847
3	chr1:26364770:G:A	26364770	NA,A	NA,G	NA,1	NA,inf	NA,inf	NA,0.0188538	0.000177628	0.000334353
3	chr1:26458686:C:T	26458686	NA,T	NA,C	NA,1	NA,inf	NA,inf	NA,0.0628687	0.000177571	0.000334561
3	chr1:26062033:C:T	26062033	NA,T	NA,C	NA,1	NA,-inf	NA,inf	NA,0.0583036	0.000177565	0.000334089
3	chr1:26236270:T:C	26236270	NA,C	NA,T	NA,1	NA,inf	NA,inf	NA,0.385297	0.000177534	0.000334711
3	chr1:26497692:C:T	26497692	NA,T	NA,C	NA,1	NA,inf	NA,inf	NA,0.0934875	0.000177478	0.000334439
3	chr1:25915487:T:C	25915487	NA,C	NA,T	NA,1	NA,inf	NA,inf	NA,0.176341	0.00017744	0.000333816
3	chr1:25953774:G:A	25953774	NA,A	NA,G	NA,1	NA,inf	NA,inf	NA,0.162322	0.000177426	0.000334114
3	chr1:25800934:G:A	25800934	A,A	G,G	1,1	-inf,inf	inf,inf	1.43153,0.294014	0.000177353	0.000326891
3	chr1:26529077:C:T	26529077	NA,T	NA,C	NA,1	NA,-inf	NA,inf	NA,0.130741	0.000177351	0.00033446
3	chr1:26080848:T:G	26080848	NA,G	NA,T	NA,1	NA,inf	NA,inf	NA,0.212124	0.000177322	0.000333895
3	chr1:26157069:C:G	26157069	NA,G	NA,C	NA,1	NA,-inf	NA,inf	NA,0.336389	0.000177302	0.000333698
3	chr1:26185672:G:A	26185672	NA,A	NA,G	NA,1	NA,-inf	NA,inf	NA,0.05345	0.000177282	0.000333468
3	chr1:26184529:G:A	26184529	NA,A	NA,G	NA,1	NA,-inf	NA,inf	NA,0.29635	0.000177252	0.000333749
3	chr1:26651616:A:G	26651616	NA,G	NA,A	NA,1	NA,inf	NA,inf	NA,0.127015	0.000177247	0.000333795
3	chr1:26288122:T:C	26288122	NA,C	NA,T	NA,1	NA,inf	NA,inf	NA,0.296284	0.000177233	0.000333475
3	chr1:25760765:T:C	25760765	NA,C	NA,T	NA,1	NA,inf	NA,inf	NA,0.165143	0.000177179	0.000333847
3	chr1:25925543:C:T	25925543	NA,T	NA,C	NA,1	NA,inf	NA,inf	NA,0.17388	0.000177148	0.000333269
3	chr1:26063999:G:A	26063999	NA,A	NA,G	NA,1	NA,-inf	NA,inf	NA,0.0420843	0.000177143	0.000333266
3	chr1:26480074:G:A	26480074	NA,A	NA,G	NA,1	NA,inf	NA,inf	NA,0.0626807	0.000177067	0.000333704
3	chr1:26100140:C:A	26100140	NA,A	NA,C	NA,1	NA,-inf	NA,inf	NA,0.128455	0.000177064	0.000333351
3	chr1:26163089:C:T	26163089	NA,T	NA,C	NA,1	NA,-inf	NA,inf	NA,0.0813916	0.000177012	0.000333313
3	chr1:26185131:G:A	26185131	NA,A	NA,G	NA,1	NA,-inf	NA,inf	NA,0.293482	0.000176957	0.000333193
3	chr1:26274882:T:C	26274882	NA,C	NA,T	NA,1	NA,-inf	NA,inf	NA,0.0204367	0.000176934	0.000332921
3	chr1:26283826:G:A	26283826	A,NA	G,NA	1,NA	inf,NA	inf,NA	0.860061,NA	0.000176932	0.000332979
3	chr1:25960589:A:G	25960589	NA,G	NA,A	NA,1	NA,-inf	NA,inf	NA,0.236772	0.000176887	0.000332678
3	chr1:26063760:A:G	26063760	NA,G	NA,A	NA,1	NA,-inf	NA,inf	NA,0.375183	0.000176826	0.000332933
3	chr1:26055959:G:A	26055959	A,NA	G,NA	1,NA	inf,NA	inf,NA	0.468372,NA	0.000176812	0.000334192
3	chr1:26170148:G:A	26170148	NA,A	NA,G	NA,1	NA,-inf	NA,inf	NA,0.143718	0.000176775	0.000332986
3	chr1:26622088:A:AC	26622088	NA,AC	NA,A	NA,1	NA,-inf	NA,inf	NA,0.165682	0.000176771	0.000332449
3	chr1:25829293:C:G	25829293	NA,G	NA,C	NA,1	NA,inf	NA,inf	NA,0.144385	0.000176663	0.000332663
3	chr1:25970976:G:A	25970976	A,NA	G,NA	1,NA	-inf,NA	inf,NA	0.318414,NA	0.000176641	0.000332438
3	chr1:26288694:A:G	26288694	NA,G	NA,A	NA,1	NA,inf	NA,inf	NA,0.30103	0.000176614	0.000332316
3	chr1:26567659:A:G	26567659	NA,G	NA,A	NA,1	NA,-inf	NA,inf	NA,0.124086	0.000176603	0.000333037
3	chr1:26066483:T:C	26066483	NA,C	NA,T	NA,1	NA,-inf	NA,inf	NA,0.0473444	0.000176591	0.000332241
3	chr1:26036501:G:A	26036501	A,NA	G,NA	1,NA	-inf,NA	inf,NA	0.062373,NA	0.000176591	0.000327907
3	chr1:25862189:A:G	25862189	NA,G	NA,A	NA,1	NA,inf	NA,inf	NA,0.0773545	0.000176545	0.000332316
3	chr1:25994018:T:C	25994018	NA,C	NA,T	NA,1	NA,inf	NA,inf	NA,0.161805	0.000176463	0.000332389
3	chr1:26364994:C:G	26364994	NA,G	NA,C	NA,1	NA,inf	NA,inf	NA,0.0122528	0.000176456	0.000332157
3	chr1:26262300:C:G	26262300	NA,G	NA,C	NA,1	NA,-inf	NA,inf	NA,0.0782682	0.00017645	0.000332276
3	chr1:26505808:T:G	26505808	NA,G	NA,T	NA,1	NA,-inf	NA,inf	NA,0.122077	0.000176442	0.000332736
3	chr1:26819891:T:C	26819891	NA,C	NA,T	NA,1	NA,inf	NA,inf	NA,0.155846	0.000176426	0.000333884
3	chr1:25979834:C:T	25979834	NA,T	NA,C	NA,1	NA,inf	NA,inf	NA,0.161119	0.000176382	0.000332234
3	chr1:26227519:A:C	26227519	NA,C	NA,A	NA,1	NA,-inf	NA,inf	NA,0.093324	0.000176366	0.000331808
3	chr1:26309517:T:C	26309517	NA,C	NA,T	NA,1	NA,inf	NA,inf	NA,0.317731	0.000176345	0.000331848
3	chr1:26334282:G:A	26334282	NA,A	NA,G	NA,1	NA,-inf	NA,inf	NA,0.0575092	0.000176339	0.000332174
3	chr1:26400442:G:A	26400442	NA,A	NA,G	NA,1	NA,inf	NA,inf	NA,0.189469	0.000176315	0.000332739
3	chr1:26099573:A:G	26099573	NA,G	NA,A	NA,1	NA,-inf	NA,inf	NA,0.0156746	0.000176145	0.000331377
3	chr1:26066480:A:C	26066480	NA,C	NA,A	NA,1	NA,-inf	NA,inf	NA,0.0501268	0.000176136	0.000331391
3	chr1:26665257:A:C	26665257	NA,C	NA,A	NA,1	NA,-inf	NA,inf	NA,0.176507	0.000176059	0.000331181
3	chr1:26242976:T:C	26242976	NA,C	NA,T	NA,1	NA,inf	NA,inf	NA,0.015178	0.000176054	0.000331009
3	chr1:26103563:G:A	26103563	A,A	G,G	1,1	inf,-inf	inf,inf	2.54551,0.557589	0.000176052	0.000331042
3	chr1:26162902:G:T	26162902	NA,T	NA,G	NA,1	NA,inf	NA,inf	NA,0.0153363	0.000176017	0.000331603
3	chr1:25781191:T:A	25781191	NA,A	NA,T	NA,1	NA,-inf	NA,inf	NA,0.132594	0.000175999	0.000331308
3	chr1:26310188:A:G	26310188	NA,G	NA,A	NA,1	NA,inf	NA,inf	NA,0.321595	0.000175956	0.00033112
3	chr1:26308409:C:T	26308409	NA,T	NA,C	NA,1	NA,inf	NA,inf	NA,0.321574	0.000175947	0.000331103
3	chr1:26097056:C:T	26097056	NA,T	NA,C	NA,1	NA,inf	NA,inf	NA,0.0281628	0.000175897	0.000331171
3	chr1:26362755:C:G	26362755	NA,G	NA,C	NA,1	NA,inf	NA,inf	NA,0.00774878	0.000175834	0.000330993
3	chr1:25847472:C:T	25847472	NA,T	NA,C	NA,1	NA,inf	NA,inf	NA,0.148453	0.000175792	0.000331057
3	chr1:26578116:C:T	26578116	NA,T	NA,C	NA,1	NA,-inf	NA,inf	NA,0.152613	0.000175755	0.000331108
3	chr1:26172492:G:A	26172492	NA,A	NA,G	NA,1	NA,-inf	NA,inf	NA,0.0060887	0.000175738	0.000331082
3	chr1:26647862:C:T	26647862	NA,T	NA,C	NA,1	NA,inf	NA,inf	NA,0.115969	0.000175701	0.000330883
3	chr1:26188678:C:T	26188678	NA,T	NA,C	NA,1	NA,-inf	NA,inf	NA,0.282195	0.000175666	0.000330767
3	chr1:25925080:T:C	25925080	NA,C	NA,T	NA,1	NA,inf	NA,inf	NA,0.153731	0.000175584	0.000330634
3	chr1:25932946:A:G	25932946	NA,G	NA,A	NA,1	NA,-inf	NA,inf	NA,0.126057	0.000175579	0.000330869
3	chr1:26292182:A:G	26292182	NA,G	NA,A	NA,1	NA,-inf	NA,inf	NA,0.664421	0.000175575	0.000330661
3	chr1:26189997:G:A	26189997	NA,A	NA,G	NA,1	NA,-inf	NA,inf	NA,0.281418	0.000175528	0.000330503
3	chr1:26188032:G:A	26188032	NA,A	NA,G	NA,1	NA,-inf	NA,inf	NA,0.280506	0.000175494	0.000330443
3	chr1:26248927:C:T	26248927	NA,T	NA,C	NA,1	NA,-inf	NA,inf	NA,0.0738709	0.000175462	0.000330065
3	chr1:25823864:A:G	25823864	NA,G	NA,A	NA,1	NA,inf	NA,inf	NA,0.148374	0.000175434	0.000330266
3	chr1:26101171:G:A	26101171	NA,A	NA,G	NA,1	NA,inf	NA,inf	NA,0.0827529	0.000175431	0.000330211
3	chr1:26458462:G:A	26458462	NA,A	NA,G	NA,1	NA,-inf	NA,inf	NA,0.209568	0.000175417	0.00033023
3	chr1:25763315:C:T	25763315	NA,T	NA,C	NA,1	NA,-inf	NA,inf	NA,0.173299	0.000175411	0.000330477
3	chr1:26216323:T:C	26216323	NA,C	NA,T	NA,1	NA,inf	NA,inf	NA,0.297567	0.000175406	0.000330078
3	chr1:26159384:G:A	26159384	NA,A	NA,G	NA,1	NA,-inf	NA,inf	NA,0.305381	0.000175375	0.000330122
3	chr1:26380564:C:T	26380564	NA,T	NA,C	NA,1	NA,-inf	NA,inf	NA,0.272178	0.000175368	0.000330244
3	chr1:25824895:C:G	25824895	NA,G	NA,C	NA,1	NA,inf	NA,inf	NA,0.147702	0.000175349	0.000330106
3	chr1:25943648:G:A	25943648	NA,A	NA,G	NA,1	NA,-inf	NA,inf	NA,0.194171	0.000175321	0.000330117
3	chr1:26176672:C:T	26176672	NA,T	NA,C	NA,1	NA,-inf	NA,inf	NA,0.00925912	0.000175313	0.000330282
3	chr1:25814303:A:G	25814303	NA,G	NA,A	NA,1	NA,inf	NA,inf	NA,0.0696178	0.000175303	0.000330013
3	chr1:25795064:T:C	25795064	C,C	T,T	1,1	-inf,inf	inf,inf	0.499678,1.16496	0.000175288	0.000326878
3	chr1:26099270:G:A	26099270	NA,A	NA,G	NA,1	NA,-inf	NA,inf	NA,0.0755515	0.00017527	0.000329733
3	chr1:25788985:T:A	25788985	NA,A	NA,T	NA,1	NA,inf	NA,inf	NA,0.0515808	0.000175251	0.000329897
3	chr1:25780209:C:T	25780209	NA,T	NA,C	NA,1	NA,inf	NA,inf	NA,0.112349	0.000175246	0.000329951
3	chr1:26070539:T:C	26070539	NA,C	NA,T	NA,1	NA,inf	NA,inf	NA,0.261464	0.000175237	0.000329828
3	chr1:26189882:G:A	26189882	NA,A	NA,G	NA,1	NA,-inf	NA,inf	NA,0.278657	0.000175236	0.000329953
3	chr1:26455703:G:A	26455703	NA,A	NA,G	NA,1	NA,inf	NA,inf	NA,0.0795329	0.000175225	0.000329906
3	chr1:26192475:A:G	26192475	NA,G	NA,A	NA,1	NA,-inf	NA,inf	NA,0.0728247	0.000175188	0.000329554
3	chr1:26142657:G:A	26142657	NA,A	NA,G	NA,1	NA,inf	NA,inf	NA,0.193321	0.000175169	0.000329894
3	chr1:25781485:A:G	25781485	NA,G	NA,A	NA,1	NA,inf	NA,inf	NA,0.110004	0.000175134	0.000329649
3	chr1:25987759:G:A	25987759	NA,A	NA,G	NA,1	NA,inf	NA,inf	NA,0.0984586	0.000175105	0.000329808
3	chr1:26185644:G:A	26185644	NA,A	NA,G	NA,1	NA,-inf	NA,inf	NA,0.0893073	0.000175083	0.00032968
3	chr1:26436105:A:G	26436105	NA,G	NA,A	NA,1	NA,-inf	NA,inf	NA,0.206121	0.000175019	0.000329483
3	chr1:25930446:C:T	25930446	NA,T	NA,C	NA,1	NA,inf	NA,inf	NA,0.157327	0.000175005	0.000329272
3	chr1:26789959:G:A	26789959	NA,A	NA,G	NA,1	NA,inf	NA,inf	NA,0.0947426	0.000175	0.00032976
3	chr1:26809109:T:C	26809109	NA,C	NA,T	NA,1	NA,inf	NA,inf	NA,0.0943643	0.00017499	0.00032974
3	chr1:25913595:GAT:G	25913595	NA,G	NA,GAT	NA,1	NA,inf	NA,inf	NA,0.0523808	0.000174875	0.000328999
3	chr1:26147143:G:A	26147143	NA,A	NA,G	NA,1	NA,-inf	NA,inf	NA,0.300171	0.000174842	0.000329221
3	chr1:26147909:G:C	26147909	NA,C	NA,G	NA,1	NA,-inf	NA,inf	NA,0.143916	0.000174814	0.000329174
3	chr1:26153140:C:A	26153140	NA,A	NA,C	NA,1	NA,-inf	NA,inf	NA,0.00385643	0.000174799	0.000329208
3	chr1:26219787:G:A	26219787	NA,A	NA,G	NA,1	NA,-inf	NA,inf	NA,0.105375	0.000174726	0.000328747
3	chr1:26094918:G:A	26094918	NA,A	NA,G	NA,1	NA,inf	NA,inf	NA,0.0764052	0.000174669	0.000328783
3	chr1:25776902:T:C	25776902	NA,C	NA,T	NA,1	NA,-inf	NA,inf	NA,0.167305	0.000174666	0.000329047
3	chr1:26587959:C:T	26587959	T,NA	C,NA	1,NA	-inf,NA	inf,NA	0.4668,NA	0.000174654	0.000327328
3	chr1:25840176:C:T	25840176	NA,T	NA,C	NA,1	NA,inf	NA,inf	NA,0.126503	0.000174614	0.00032884
3	chr1:26337710:CA:C	26337710	NA,C	NA,CA	NA,1	NA,-inf	NA,inf	NA,0.30644	0.000174567	0.000328889
3	chr1:26359171:A:G	26359171	NA,G	NA,A	NA,1	NA,-inf	NA,inf	NA,7.89799e-05	0.000174556	0.000328594
3	chr1:26164233:G:A	26164233	NA,A	NA,G	NA,1	NA,-inf	NA,inf	NA,0.0032327	0.000174533	0.000328779
3	chr1:26102177:C:T	26102177	NA,T	NA,C	NA,1	NA,inf	NA,inf	NA,0.103683	0.000174497	0.000328575
3	chr1:26015956:C:T	26015956	T,NA	C,NA	1,NA	inf,NA	inf,NA	0.773449,NA	0.000174463	0.000329023
3	chr1:25971442:AG:A	25971442	NA,A	NA,AG	NA,1	NA,inf	NA,inf	NA,0.192936	0.000174457	0.000328192
3	chr1:25923421:T:G	25923421	NA,G	NA,T	NA,1	NA,inf	NA,inf	NA,0.145059	0.00017442	0.000328456
3	chr1:26479913:A:AGT	26479913	NA,AGT	NA,A	NA,1	NA,-inf	NA,inf	NA,0.200718	0.000174419	0.000328352
3	chr1:26215289:C:T	26215289	NA,T	NA,C	NA,1	NA,inf	NA,inf	NA,0.307557	0.000174377	0.000328155
3	chr1:25929907:C:A	25929907	NA,A	NA,C	NA,1	NA,inf	NA,inf	NA,0.152242	0.000174371	0.000328087
3	chr1:26481667:C:T	26481667	NA,T	NA,C	NA,1	NA,-inf	NA,inf	NA,0.199581	0.000174365	0.000328252
3	chr1:26092274:A:G	26092274	NA,G	NA,A	NA,1	NA,inf	NA,inf	NA,0.000203388	0.00017434	0.000328224
3	chr1:26322189:G:A	26322189	NA,A	NA,G	NA,1	NA,inf	NA,inf	NA,0.230038	0.000174285	0.000328215
3	chr1:25811111:C:CTG	25811111	NA,CTG	NA,C	NA,1	NA,inf	NA,inf	NA,0.0493322	0.000174216	0.000327759
3	chr1:26359065:G:C	26359065	NA,C	NA,G	NA,1	NA,-inf	NA,inf	NA,0.00219241	0.00017419	0.000327906
3	chr1:26361717:T:A	26361717	NA,A	NA,T	NA,1	NA,-inf	NA,inf	NA,0.00304775	0.00017406	0.000327662
3	chr1:26505954:T:A	26505954	NA,A	NA,T	NA,1	NA,inf	NA,inf	NA,0.0696116	0.000174042	0.000327928
3	chr1:26208513:G:A	26208513	NA,A	NA,G	NA,1	NA,-inf	NA,inf	NA,0.272013	0.000173994	0.000328008
3	chr1:26625342:T:C	26625342	NA,C	NA,T	NA,1	NA,inf	NA,inf	NA,0.10234	0.000173948	0.000327576
3	chr1:26373702:T:C	26373702	NA,C	NA,T	NA,1	NA,inf	NA,inf	NA,0.221816	0.000173912	0.00032777
3	chr1:26479243:A:G	26479243	NA,G	NA,A	NA,1	NA,-inf	NA,inf	NA,0.195455	0.000173911	0.000327402
3	chr1:26096740:G:A	26096740	NA,A	NA,G	NA,1	NA,-inf	NA,inf	NA,0.0305387	0.0001739	0.000327194
3	chr1:25924108:A:G	25924108	NA,G	NA,A	NA,1	NA,inf	NA,inf	NA,0.131801	0.000173891	0.000327515
3	chr1:26168068:G:A	26168068	NA,A	NA,G	NA,1	NA,inf	NA,inf	NA,0.178757	0.000173874	0.000327528
3	chr1:26531072:T:C	26531072	NA,C	NA,T	NA,1	NA,-inf	NA,inf	NA,0.174068	0.000173873	0.000327367
3	chr1:26079686:G:A	26079686	NA,A	NA,G	NA,1	NA,inf	NA,inf	NA,0.171527	0.000173847	0.000327351
3	chr1:25928656:T:C	25928656	NA,C	NA,T	NA,1	NA,inf	NA,inf	NA,0.146251	0.00017383	0.000327077
3	chr1:26354172:C:T	26354172	T,T	C,C	1,1	-inf,inf	inf,inf	4.15935,0.494784	0.000173816	0.000332134
3	chr1:26602176:G:A	26602176	A,NA	G,NA	1,NA	-inf,NA	inf,NA	0.922868,NA	0.000173795	0.000323742
3	chr1:26374157:G:C	26374157	NA,C	NA,G	NA,1	NA,-inf	NA,inf	NA,0.0724552	0.000173774	0.000327012
3	chr1:26175404:C:G	26175404	NA,G	NA,C	NA,1	NA,-inf	NA,inf	NA,0.168002	0.000173754	0.000327023
3	chr1:26350743:G:A	26350743	NA,A	NA,G	NA,1	NA,inf	NA,inf	NA,0.271652	0.000173751	0.000326955
3	chr1:26544165:C:T	26544165	NA,T	NA,C	NA,1	NA,-inf	NA,inf	NA,0.1742	0.000173746	0.000327107
3	chr1:26551217:G:A	26551217	A,A	G,G	1,1	inf,-inf	inf,inf	0.0821478,1.32143	0.000173714	0.00031369
3	chr1:26222489:C:T	26222489	NA,T	NA,C	NA,1	NA,-inf	NA,inf	NA,0.113737	0.000173679	0.000326797
3	chr1:25859639:A:G	25859639	NA,G	NA,A	NA,1	NA,inf	NA,inf	NA,0.0565977	0.000173606	0.000326801
3	chr1:25925152:A:T	25925152	NA,T	NA,A	NA,1	NA,inf	NA,inf	NA,0.0394874	0.00017353	0.000326426
3	chr1:26039070:G:C	26039070	NA,C	NA,G	NA,1	NA,inf	NA,inf	NA,0.145369	0.000173493	0.00032643
3	chr1:26221635:A:T	26221635	NA,T	NA,A	NA,1	NA,inf	NA,inf	NA,0.318667	0.000173475	0.000326474
3	chr1:26225821:A:G	26225821	NA,G	NA,A	NA,1	NA,inf	NA,inf	NA,0.321045	0.000173373	0.000326286
3	chr1:26741306:T:C	26741306	NA,C	NA,T	NA,1	NA,-inf	NA,inf	NA,0.138905	0.000173371	0.000326493
3	chr1:26114716:A:C	26114716	NA,C	NA,A	NA,1	NA,inf	NA,inf	NA,0.00987849	0.000173341	0.000326373
3	chr1:26746558:C:CA	26746558	NA,CA	NA,C	NA,1	NA,-inf	NA,inf	NA,0.138504	0.000173326	0.000326408
3	chr1:26687499:A:G	26687499	NA,G	NA,A	NA,1	NA,-inf	NA,inf	NA,0.120573	0.000173324	0.000326649
3	chr1:26794649:C:T	26794649	NA,T	NA,C	NA,1	NA,-inf	NA,inf	NA,0.153945	0.000173321	0.000326071
3	chr1:26375787:A:G	26375787	NA,G	NA,A	NA,1	NA,-inf	NA,inf	NA,0.241341	0.000173282	0.000326322
3	chr1:26442012:G:A	26442012	NA,A	NA,G	NA,1	NA,-inf	NA,inf	NA,0.189796	0.000173273	0.000326201
3	chr1:26220603:G:T	26220603	NA,T	NA,G	NA,1	NA,-inf	NA,inf	NA,0.118236	0.000173204	0.000325908
3	chr1:26160345:C:T	26160345	NA,T	NA,C	NA,1	NA,-inf	NA,inf	NA,0.0539794	0.000173181	0.000326106
```
