## Supplementary material for "Characterization of shared and ancestry-specific signals driving complex traits using multi-ancestry fine-mapping": susiex_nc3.cs80.snp

```
BP	SNP	PIP(CS1)	LogBF(CS1,Pop1)	LogBF(CS1,Pop2)	PIP(CS2)	LogBF(CS2,Pop1)	LogBF(CS2,Pop2)	PIP(CS3)	LogBF(CS3,Pop1)	LogBF(CS3,Pop2)
25760534	chr1:25760534:C:T	1.60102e-08	-1.63868e-10	-1.30935	0.00014695	-1.63868e-10	-1.3272	0.000166323	-1.63868e-10	-1.32759
25760765	chr1:25760765:T:C	1.71844e-08	-1.63868e-10	-1.23858	0.000156678	-1.63868e-10	-1.2631	0.000177179	-1.63868e-10	-1.26436
25760878	chr1:25760878:C:T	1.1168e-08	-1.66953	-3.3421e-10	0.000116373	-1.5605	-3.3421e-10	0.000131437	-1.563	-3.3421e-10
25761204	chr1:25761204:C:T	1.64779e-08	-1.63868e-10	-1.28056	0.000160619	-1.63868e-10	-1.23827	0.000181794	-1.63868e-10	-1.23865
25761253	chr1:25761253:G:A	3.09853e-09	-1.64222	-1.30944	3.6824e-05	-1.38731	-1.32384	4.17157e-05	-1.38729	-1.32336
25761687	chr1:25761687:T:C	2.07018e-08	-0.377404	-0.674957	0.000242198	-0.0978009	-0.729743	0.000283758	-0.063824	-0.729576
25761748	chr1:25761748:G:A	3.10835e-09	-1.66061	-1.28788	2.68144e-05	-1.75266	-1.2757	3.03307e-05	-1.75319	-1.27617
25761856	chr1:25761856:C:T	1.75459e-08	-1.63868e-10	-1.21776	0.000173429	-1.63868e-10	-1.16153	0.000196271	-1.63868e-10	-1.16203
25762123	chr1:25762123:TTTTC:T	5.73886e-08	-0.0327344	-3.3421e-10	0.000222237	-0.913556	-3.3421e-10	0.000258458	-0.886789	-3.3421e-10
25762190	chr1:25762190:G:A	1.64487e-08	-1.63868e-10	-1.28233	0.000149235	-1.63868e-10	-1.31178	0.000168835	-1.63868e-10	-1.3126
25762383	chr1:25762383:A:G	1.56875e-08	-1.63868e-10	-1.32971	0.00014782	-1.63868e-10	-1.3213	0.000167439	-1.63868e-10	-1.3209
25762540	chr1:25762540:T:C	2.74076e-08	-0.560523	-0.211237	0.000319559	-0.264971	-0.285387	0.000373744	-0.232904	-0.285048
25762638	chr1:25762638:G:A	1.61105e-08	-1.63868e-10	-1.30311	0.000147383	-1.63868e-10	-1.32426	0.000166794	-1.63868e-10	-1.32476
25762760	chr1:25762760:A:G	2.92093e-09	-1.72776	-1.28292	2.61698e-05	-1.75312	-1.29958	2.95841e-05	-1.75328	-1.301
25763241	chr1:25763241:C:T	1.6024e-08	-1.63868e-10	-1.30849	0.000147008	-1.63868e-10	-1.32681	0.000166385	-1.63868e-10	-1.32722
25763315	chr1:25763315:C:T	1.70422e-08	-1.63868e-10	-1.24689	0.000155076	-1.63868e-10	-1.27338	0.000175411	-1.63868e-10	-1.27439
25763581	chr1:25763581:A:G	3.64312e-08	-0.468676	-0.0184785	0.00042688	-0.162125	-0.0986716	0.000500003	-0.128632	-0.0982766
25763982	chr1:25763982:G:A	2.39327e-08	-1.63868e-10	-0.907334	0.000250011	-1.63868e-10	-0.795795	0.000282463	-1.63868e-10	-0.797976
25764002	chr1:25764002:G:A	1.56574e-08	-1.63868e-10	-1.33164	0.000146872	-1.63868e-10	-1.32774	0.000166331	-1.63868e-10	-1.32754
25764098	chr1:25764098:C:T	1.57586e-08	-1.63868e-10	-1.3252	0.000146304	-1.63868e-10	-1.33161	0.000165649	-1.63868e-10	-1.33165
25764275	chr1:25764275:G:A	1.56613e-08	-1.63868e-10	-1.33139	0.000146606	-1.63868e-10	-1.32955	0.00016604	-1.63868e-10	-1.3293
25764473	chr1:25764473:C:T	1.58388e-08	-1.63868e-10	-1.32012	0.000146493	-1.63868e-10	-1.33032	0.000165846	-1.63868e-10	-1.33046
25764526	chr1:25764526:A:G	2.87721e-09	-1.70483	-1.32093	2.58718e-05	-1.7448	-1.31935	2.93396e-05	-1.7442	-1.31839
25764537	chr1:25764537:C:T	4.05853e-09	-1.68088	-1.00088	4.42921e-05	-1.46065	-1.06585	5.02853e-05	-1.46044	-1.06337
25764638	chr1:25764638:G:A	6.34206e-09	-1.69101	-0.544366	6.4446e-05	-1.74767	-0.403806	7.34e-05	-1.74683	-0.398766
25764824	chr1:25764824:C:T	1.65915e-08	-1.63868e-10	-1.27369	0.000150034	-1.63868e-10	-1.30644	0.000169726	-1.63868e-10	-1.30734
25765346	chr1:25765346:G:A	3.34608e-09	-1.56195	-1.31284	2.63785e-05	-1.74029	-1.30446	2.99644e-05	-1.73672	-1.30479
25765414	chr1:25765414:C:T	1.0392e-08	-1.74154	-3.3421e-10	9.81492e-05	-1.73081	-3.3421e-10	0.000111354	-1.72881	-3.3421e-10
25765523	chr1:25765523:CTG:C	1.11711e-08	-1.66925	-3.3421e-10	0.000112982	-1.59007	-3.3421e-10	0.000128053	-1.58908	-3.3421e-10
25765757	chr1:25765757:A:C	3.63882e-09	-1.69154	-1.09938	3.92717e-05	-1.47657	-1.17023	4.4543e-05	-1.47656	-1.16851
25766161	chr1:25766161:T:C	2.64007e-08	-0.675017	-0.134173	0.000313085	-0.385544	-0.185282	0.00036504	-0.355796	-0.185719
25766350	chr1:25766350:T:G	2.38265e-08	-1.63868e-10	-0.911783	0.000248478	-1.63868e-10	-0.801945	0.000280747	-1.63868e-10	-0.80407
25766628	chr1:25766628:AC:A	1.58397e-08	-1.63868e-10	-1.32006	0.000146291	-1.63868e-10	-1.3317	0.000165644	-1.63868e-10	-1.33168
25766764	chr1:25766764:C:G	1.64143e-08	-1.63868e-10	-1.28443	0.000158598	-1.63868e-10	-1.25093	0.000179769	-1.63868e-10	-1.24985
25769462	chr1:25769462:G:T	2.21816e-08	-1.63868e-10	-0.983316	0.00019528	-1.63868e-10	-1.04286	0.000220639	-1.63868e-10	-1.04499
25769485	chr1:25769485:C:T	4.07075e-09	-1.34833	-1.33042	2.78543e-05	-1.66047	-1.32985	3.18437e-05	-1.65104	-1.32965
25769641	chr1:25769641:C:T	1.25276e-08	-1.55465	-3.3421e-10	0.000101243	-1.69977	-3.3421e-10	0.000114864	-1.69777	-3.3421e-10
25770867	chr1:25770867:T:A	3.84969e-08	-1.63868e-10	-0.432002	0.000404751	-1.63868e-10	-0.314027	0.000459698	-1.63868e-10	-0.310954
25770998	chr1:25770998:A:T	1.56862e-08	-1.63868e-10	-1.3298	0.000147531	-1.63868e-10	-1.32326	0.000167017	-1.63868e-10	-1.32343
25771059	chr1:25771059:G:A	1.18414e-08	-1.61098	-3.3421e-10	0.000101496	-1.69728	-3.3421e-10	0.000115147	-1.69531	-3.3421e-10
25771240	chr1:25771240:C:T	3.22894e-09	-1.66341	-1.24702	3.58911e-05	-1.50876	-1.22805	4.06656e-05	-1.50943	-1.22671
25771616	chr1:25771616:G:A	4.06053e-09	-1.55284	-1.12843	5.09402e-05	-1.25096	-1.13568	5.79706e-05	-1.24912	-1.13247
25771859	chr1:25771859:G:A	5.32824e-09	-1.74699	-0.662568	5.09394e-05	-1.74687	-0.639796	5.80817e-05	-1.7483	-0.631377
25772753	chr1:25772753:C:T	1.04898e-08	-1.73218	-3.3421e-10	9.94014e-05	-1.71813	-3.3421e-10	0.000112633	-1.71739	-3.3421e-10
25772906	chr1:25772906:G:A	4.98161e-09	-1.45328	-1.02355	6.49465e-05	-1.11288	-1.03085	7.40628e-05	-1.10972	-1.02689
25773321	chr1:25773321:A:C	1.5722e-08	-1.63868e-10	-1.32752	0.000147987	-1.63868e-10	-1.32017	0.000167389	-1.63868e-10	-1.3212
25773673	chr1:25773673:A:G	3.14878e-09	-1.6455	-1.29006	2.60967e-05	-1.75324	-1.30225	2.9523e-05	-1.75323	-1.30312
25774391	chr1:25774391:A:C	1.56908e-08	-1.63868e-10	-1.3295	0.000147477	-1.63868e-10	-1.32363	0.000166841	-1.63868e-10	-1.32448
25774453	chr1:25774453:G:C	5.10166e-09	-1.4361	-1.01691	6.7262e-05	-1.08417	-1.02454	7.66873e-05	-1.08124	-1.02055
25774672	chr1:25774672:C:G	4.47092e-09	-1.48439	-1.1006	5.77727e-05	-1.15448	-1.1063	6.58393e-05	-1.15142	-1.10289
25774863	chr1:25774863:T:C	1.0164e-08	-1.5433	-0.220434	9.76335e-05	-1.67263	-0.0634482	0.000111472	-1.6698	-0.0579543
25775741	chr1:25775741:GC:G	1.12404e-08	-1.51785	-0.145208	0.000107374	-1.65731	0.0163311	0.000122633	-1.65421	0.0218849
25776534	chr1:25776534:C:CAA	9.68772e-08	1.36159	-0.87073	0.000254062	0.160682	-0.940404	0.000289585	0.163868	-0.936941
25776657	chr1:25776657:AC:A	1.5724e-08	-1.63868e-10	-1.32739	0.000146317	-1.63868e-10	-1.33153	0.000165674	-1.63868e-10	-1.3315
25776902	chr1:25776902:T:C	1.69231e-08	-1.63868e-10	-1.2539	0.000154391	-1.63868e-10	-1.27781	0.000174666	-1.63868e-10	-1.27865
25777223	chr1:25777223:G:A	1.61725e-08	-1.63868e-10	-1.29927	0.000157419	-1.63868e-10	-1.25839	0.000178065	-1.63868e-10	-1.25937
25777407	chr1:25777407:A:G	1.04164e-08	-1.50554	-0.23366	9.85769e-05	-1.64921	-0.07725	0.000112578	-1.64601	-0.0718654
25777560	chr1:25777560:A:G	1.6008e-08	-1.63868e-10	-1.30949	0.000151909	-1.63868e-10	-1.29402	0.000171948	-1.63868e-10	-1.29433
25777601	chr1:25777601:G:A	1.136e-08	-1.65248	-3.3421e-10	0.000108956	-1.62635	-3.3421e-10	0.000123522	-1.6251	-3.3421e-10
25777673	chr1:25777673:A:T	1.67685e-08	-1.63868e-10	-1.26308	0.000161486	-1.63868e-10	-1.23288	0.000183094	-1.63868e-10	-1.23152
25778482	chr1:25778482:G:A	3.25672e-09	-1.7432	-1.15866	2.93573e-05	-1.72621	-1.21154	3.33385e-05	-1.72544	-1.20937
25778849	chr1:25778849:T:G	2.22397e-08	-1.63868e-10	-0.980703	0.000206739	-1.63868e-10	-0.985841	0.000234174	-1.63868e-10	-0.985458
25779386	chr1:25779386:G:A	1.78378e-08	-1.63868e-10	-1.20126	0.000170111	-1.63868e-10	-1.18085	0.000192859	-1.63868e-10	-1.17956
25779458	chr1:25779458:T:C	1.56597e-08	-1.63868e-10	-1.33149	0.000146419	-1.63868e-10	-1.33083	0.000165743	-1.63868e-10	-1.33108
25779539	chr1:25779539:C:G	4.43028e-08	-1.63868e-10	-0.291532	0.00046768	-1.63868e-10	-0.169515	0.00053077	-1.63868e-10	-0.167193
25779741	chr1:25779741:G:A	9.58481e-09	-1.08733	-0.735069	0.000143233	-0.603453	-0.749376	0.000164809	-0.593638	-0.743095
25780209	chr1:25780209:C:T	1.62836e-08	-1.63868e-10	-1.29242	0.000154716	-1.63868e-10	-1.27571	0.000175246	-1.63868e-10	-1.27533
25780567	chr1:25780567:G:A	1.57073e-08	-1.63868e-10	-1.32845	0.000146308	-1.63868e-10	-1.33159	0.000165681	-1.63868e-10	-1.33146
25780728	chr1:25780728:G:A	1.56665e-08	-1.63868e-10	-1.33105	0.000146377	-1.63868e-10	-1.33111	0.000165731	-1.63868e-10	-1.33116
25780830	chr1:25780830:A:C	7.22897e-09	-0.866028	-1.23845	9.28508e-05	-0.536219	-1.25009	0.000108572	-0.504001	-1.25011
25781191	chr1:25781191:T:A	1.63966e-08	-1.63868e-10	-1.2855	0.00015532	-1.63868e-10	-1.27181	0.000175999	-1.63868e-10	-1.27105
25781384	chr1:25781384:A:AG	1.92597e-08	-1.63868e-10	-1.12456	0.000189473	-1.63868e-10	-1.07306	0.000215218	-1.63868e-10	-1.06987
25781413	chr1:25781413:AGCACCACGCAG:A	4.01922e-08	-0.388908	-3.3421e-10	0.000237459	-0.847304	-3.3421e-10	0.000267235	-0.853394	-3.3421e-10
25781485	chr1:25781485:A:G	1.62115e-08	-1.63868e-10	-1.29686	0.000154526	-1.63868e-10	-1.27694	0.000175134	-1.63868e-10	-1.27597
25781903	chr1:25781903:A:G	6.46381e-09	-1.07177	-1.14459	6.99323e-05	-0.884359	-1.18541	8.145e-05	-0.858906	-1.18263
25782063	chr1:25782063:C:T	9.17422e-09	-1.36781	-0.49837	0.000135529	-0.846392	-0.561723	0.000155188	-0.842357	-0.554528
25782215	chr1:25782215:C:T	1.82948e-08	-1.41092	0.234953	0.000256549	-1.00645	0.236475	0.000294388	-1.00201	0.245386
25782254	chr1:25782254:T:C	1.70171e-08	-1.63868e-10	-1.24836	0.000163257	-1.63868e-10	-1.22198	0.000184741	-1.63868e-10	-1.22257
25782365	chr1:25782365:G:A	2.00333e-08	-1.63868e-10	-1.08518	0.000175123	-1.63868e-10	-1.15181	0.000198685	-1.63868e-10	-1.1498
25782955	chr1:25782955:G:A	1.79061e-08	-1.63868e-10	-1.19744	0.000173771	-1.63868e-10	-1.15956	0.000197268	-1.63868e-10	-1.15696
25783652	chr1:25783652:G:A	9.55855e-09	-1.44321	-0.381931	0.000126291	-1.08061	-0.3981	0.000145169	-1.07515	-0.388475
25783745	chr1:25783745:G:A	1.04218e-08	-1.73868	-3.3421e-10	0.000101189	-1.70031	-3.3421e-10	0.000114586	-1.7002	-3.3421e-10
25783818	chr1:25783818:G:A	1.60358e-08	-1.63868e-10	-1.30775	0.000148745	-1.63868e-10	-1.31507	0.000168338	-1.63868e-10	-1.31555
25783830	chr1:25783830:C:G	1.29878e-07	-1.63868e-10	0.784012	0.00122806	-1.63868e-10	0.795894	0.00140145	-1.63868e-10	0.80374
25784588	chr1:25784588:C:T	1.58057e-08	-1.63868e-10	-1.32221	0.000147722	-1.63868e-10	-1.32196	0.000167234	-1.63868e-10	-1.32213
25784843	chr1:25784843:A:G	1.74842e-08	-1.63868e-10	-1.22128	0.000160849	-1.63868e-10	-1.23683	0.000181844	-1.63868e-10	-1.23837
25784887	chr1:25784887:AAG:A	2.17507e-08	-1.63868e-10	-1.00293	0.000229501	-1.63868e-10	-0.881391	0.000260976	-1.63868e-10	-0.877093
25785129	chr1:25785129:C:T	2.13555e-08	-1.63868e-10	-1.02127	0.000225187	-1.63868e-10	-0.900368	0.000255504	-1.63868e-10	-0.898285
25785252	chr1:25785252:G:A	2.91816e-09	-1.7026	-1.30903	2.79432e-05	-1.72594	-1.26118	3.1536e-05	-1.72802	-1.26237
25785620	chr1:25785620:G:A	1.5641e-08	-1.33268	-3.3421e-10	0.000111746	-1.60107	-3.3421e-10	0.000127756	-1.5914	-3.3421e-10
25785639	chr1:25785639:C:T	3.34203e-09	-1.72633	-1.14967	3.59424e-05	-1.52761	-1.20777	4.04302e-05	-1.53503	-1.20691
25785753	chr1:25785753:G:A	2.58453e-08	-1.63868e-10	-0.830453	0.000258616	-1.63868e-10	-0.761955	0.000293228	-1.63868e-10	-0.760573
25786256	chr1:25786256:T:A	1.7412e-08	-1.63868e-10	-1.22542	0.000161214	-1.63868e-10	-1.23457	0.000182588	-1.63868e-10	-1.23429
25787279	chr1:25787279:C:T	1.64259e-08	-1.63868e-10	-1.28372	0.000146652	-1.63868e-10	-1.32924	0.000166039	-1.63868e-10	-1.3293
25788428	chr1:25788428:G:A	2.28015e-08	-1.63868e-10	-0.955755	0.000236225	-1.63868e-10	-0.852513	0.000268223	-1.63868e-10	-0.849704
25788792	chr1:25788792:G:A	2.63468e-08	-1.63868e-10	-0.811235	0.000264661	-1.63868e-10	-0.738849	0.00030031	-1.63868e-10	-0.736708
25788959	chr1:25788959:G:A	2.19225e-08	-1.63868e-10	-0.995069	0.000170621	-1.63868e-10	-1.17786	0.000193015	-1.63868e-10	-1.17875
25788985	chr1:25788985:T:A	1.57972e-08	-1.63868e-10	-1.32275	0.000154657	-1.63868e-10	-1.27609	0.000175251	-1.63868e-10	-1.2753
25789053	chr1:25789053:C:T	3.77018e-08	0.385002	-0.837875	0.000174774	-0.457002	-0.696806	0.000199115	-0.456893	-0.690747
25789319	chr1:25789319:T:G	1.65352e-08	-1.63868e-10	-1.27709	0.000160873	-1.63868e-10	-1.23669	0.00018236	-1.63868e-10	-1.23554
25789459	chr1:25789459:A:G	1.57105e-08	-1.63868e-10	-1.32825	0.000152773	-1.63868e-10	-1.28835	0.000173084	-1.63868e-10	-1.28775
25789585	chr1:25789585:G:A	5.19518e-09	-1.1706	-1.26425	4.18339e-05	-1.26285	-1.32074	4.86663e-05	-1.23607	-1.32047
25790181	chr1:25790181:C:T	1.6199e-08	-1.63868e-10	-1.29763	0.000146313	-1.63868e-10	-1.33155	0.000165663	-1.63868e-10	-1.33157
25790574	chr1:25790574:C:T	1.20361e-08	-1.59467	-3.3421e-10	0.000100598	-1.70617	-3.3421e-10	0.000114002	-1.7053	-3.3421e-10
25790589	chr1:25790589:G:A	3.70908e-08	-1.63868e-10	-0.46921	0.000303707	-1.63868e-10	-0.601235	0.000344377	-1.63868e-10	-0.599784
25790664	chr1:25790664:A:T	2.12653e-08	-1.63868e-10	-1.0255	0.000213541	-1.63868e-10	-0.953469	0.000241447	-1.63868e-10	-0.954874
25790832	chr1:25790832:G:A	1.39308e-08	-0.123121	-1.32536	0.000104518	-0.338549	-1.32939	0.000123624	-0.295199	-1.32908
25791324	chr1:25791324:C:T	3.19858e-08	-1.63868e-10	-0.617288	0.000296439	-1.63868e-10	-0.625457	0.000334461	-1.63868e-10	-0.629002
25791364	chr1:25791364:C:T	1.65583e-08	-1.63868e-10	-1.27569	0.000159863	-1.63868e-10	-1.24298	0.00018122	-1.63868e-10	-1.24181
25791397	chr1:25791397:C:T	3.53149e-08	-1.63868e-10	-0.518274	0.00032788	-1.63868e-10	-0.524652	0.000369962	-1.63868e-10	-0.528123
25791493	chr1:25791493:AG:A	1.85009e-08	-1.63868e-10	-1.16476	0.000184294	-1.63868e-10	-1.10077	0.000208427	-1.63868e-10	-1.10194
25791511	chr1:25791511:C:T	1.02884e-08	-1.75157	-3.3421e-10	0.000102389	-1.68852	-3.3421e-10	0.000114904	-1.69743	-3.3421e-10
25791644	chr1:25791644:G:A	2.00516e-08	-1.63868e-10	-1.08427	0.000197828	-1.63868e-10	-1.0299	0.000224566	-1.63868e-10	-1.02735
25791658	chr1:25791658:G:A	1.98949e-08	-0.149347	-0.94277	9.91328e-05	-0.902228	-0.818612	0.000112771	-0.903309	-0.812851
25791808	chr1:25791808:G:A	7.37178e-08	1.22967	-1.012	0.000243487	0.252852	-1.07509	0.000285183	0.284159	-1.07255
25791836	chr1:25791836:C:T	3.55539e-08	-1.63868e-10	-0.511531	0.000328544	-1.63868e-10	-0.522629	0.000370651	-1.63868e-10	-0.526261
25792159	chr1:25792159:G:A	5.80985e-09	-1.11233	-1.2107	4.53682e-05	-1.26146	-1.24102	5.28994e-05	-1.23174	-1.24139
25792456	chr1:25792456:C:T	2.33477e-08	-1.63868e-10	-0.932081	0.000177986	-1.63868e-10	-1.1356	0.000201864	-1.63868e-10	-1.13393
25792523	chr1:25792523:T:A	1.84988e-08	-1.63868e-10	-1.16487	0.00016903	-1.63868e-10	-1.18723	0.000191019	-1.63868e-10	-1.18915
25792679	chr1:25792679:C:T	3.00435e-08	-1.63868e-10	-0.679936	0.00021554	-1.63868e-10	-0.944154	0.000243924	-1.63868e-10	-0.944666
25793558	chr1:25793558:A:G	1.79096e-08	-1.63868e-10	-1.19724	0.000162273	-1.63868e-10	-1.22802	0.000183808	-1.63868e-10	-1.22763
25793826	chr1:25793826:C:T	6.0108e-08	1.00539	-0.99183	0.000351556	0.621891	-1.07682	0.00041598	0.667021	-1.07791
25793876	chr1:25793876:G:A	7.30583e-08	1.23265	-1.02398	0.00042546	0.841164	-1.10529	0.000504266	0.887899	-1.10632
25794074	chr1:25794074:T:C	1.83292e-08	-1.63868e-10	-1.17408	0.000165921	-1.63868e-10	-1.20579	0.000187955	-1.63868e-10	-1.20532
25794162	chr1:25794162:G:T	4.06199e-08	-1.63868e-10	-0.378321	0.000381193	-1.63868e-10	-0.373993	0.000429386	-1.63868e-10	-0.379167
25794177	chr1:25794177:T:C	2.38539e-08	-1.63868e-10	-0.910634	0.000214027	-1.63868e-10	-0.951196	0.000241612	-1.63868e-10	-0.954188
25794378	chr1:25794378:A:G	2.20112e-08	0.0972651	-1.0883	0.000145615	-0.185087	-1.15124	0.00016449	-0.184323	-1.15435
25794679	chr1:25794679:G:A	1.57949e-08	-1.63868e-10	-1.32289	0.000146289	-1.63868e-10	-1.33172	0.000165638	-1.63868e-10	-1.33172
25794800	chr1:25794800:T:C	1.98703e-08	-1.63868e-10	-1.09336	0.000184363	-1.63868e-10	-1.10039	0.000208269	-1.63868e-10	-1.10269
25794801	chr1:25794801:G:C	1.985e-08	-1.63868e-10	-1.09438	0.000184135	-1.63868e-10	-1.10163	0.000208017	-1.63868e-10	-1.1039
25794803	chr1:25794803:G:A	2.01945e-08	-1.63868e-10	-1.07717	0.000187235	-1.63868e-10	-1.08494	0.0002115	-1.63868e-10	-1.0873
25795064	chr1:25795064:T:C	2.25854e-08	-1.2404	0.275118	0.000151594	-1.29628	0.00018873	0.000175288	-1.27105	-0.00404776
25795511	chr1:25795511:C:G	1.56571e-08	-1.63868e-10	-1.33165	0.000146298	-1.63868e-10	-1.33166	0.000165656	-1.63868e-10	-1.33161
25795707	chr1:25795707:G:C	7.49154e-08	0.954296	-0.720516	0.000403764	0.521141	-0.83761	0.000478135	0.566846	-0.838475
25795907	chr1:25795907:A:C	3.04258e-08	-1.63868e-10	-0.667289	0.000263619	-1.63868e-10	-0.742796	0.000298946	-1.63868e-10	-0.741261
25795996	chr1:25795996:C:T	1.98028e-08	-1.63868e-10	-1.09676	0.000199616	-1.63868e-10	-1.0209	0.000225737	-1.63868e-10	-1.02215
25796092	chr1:25796092:C:T	1.9924e-08	-1.63868e-10	-1.09065	0.000178616	-1.63868e-10	-1.13206	0.000201804	-1.63868e-10	-1.13423
25796417	chr1:25796417:C:T	1.93511e-08	-1.63868e-10	-1.11983	0.000170847	-1.63868e-10	-1.17653	0.000193311	-1.63868e-10	-1.17722
25796488	chr1:25796488:G:A	6.84904e-09	-1.55168	-0.606788	5.02652e-05	-1.58632	-0.81367	5.77331e-05	-1.56945	-0.816238
25796722	chr1:25796722:G:A	4.57489e-08	-0.259413	-3.3421e-10	0.000325219	-0.532799	-3.3421e-10	0.000357545	-0.56226	-3.3421e-10
25796725	chr1:25796725:T:C	3.64772e-09	-1.46678	-1.3217	3.17025e-05	-1.54809	-1.31281	3.66463e-05	-1.52744	-1.31277
25796914	chr1:25796914:A:G	1.37384e-08	-1.46239	-3.3421e-10	0.00010307	-1.68189	-3.3421e-10	0.00011779	-1.67262	-3.3421e-10
25797385	chr1:25797385:G:A	1.576e-08	-1.63868e-10	-1.32511	0.000146381	-1.63868e-10	-1.33108	0.000165767	-1.63868e-10	-1.33094
25797448	chr1:25797448:TC:T	1.83127e-08	-1.63868e-10	-1.17498	0.00019685	-1.63868e-10	-1.03486	0.00022328	-1.63868e-10	-1.0331
25797480	chr1:25797480:G:A	6.11172e-08	0.485687	-0.455475	0.000348499	0.142096	-0.605759	0.000410961	0.184027	-0.607052
25797516	chr1:25797516:T:C	6.36043e-09	-1.52019	-0.712292	4.75221e-05	-1.55961	-0.89649	5.46644e-05	-1.54155	-0.898759
25797635	chr1:25797635:A:G	1.82961e-08	-1.63868e-10	-1.17589	0.000178746	-1.63868e-10	-1.13133	0.000202819	-1.63868e-10	-1.12921
25798079	chr1:25798079:T:A	2.15964e-08	-1.63868e-10	-1.01005	0.000185457	-1.63868e-10	-1.09448	0.000209788	-1.63868e-10	-1.09543
25798120	chr1:25798120:A:G	2.47653e-08	-0.0402243	-0.832913	0.000160057	-0.335277	-0.90649	0.000187858	-0.298846	-0.906992
25798189	chr1:25798189:G:A	4.36158e-08	-0.307161	-3.3421e-10	0.000284048	-0.668156	-3.3421e-10	0.000320616	-0.671277	-3.3421e-10
25798191	chr1:25798191:G:A	1.6204e-08	-1.63868e-10	-1.29732	0.000151307	-1.63868e-10	-1.29799	0.000171183	-1.63868e-10	-1.29879
25798569	chr1:25798569:A:G	3.71659e-09	-1.44995	-1.31983	3.22482e-05	-1.53363	-1.31021	3.73012e-05	-1.51234	-1.31016
25798684	chr1:25798684:T:C	4.42317e-08	0.0462743	-0.339413	0.000260489	-0.257202	-0.497535	0.000305864	-0.219518	-0.498863
25799172	chr1:25799172:C:A	1.63734e-08	-1.63868e-10	-1.28692	0.000157765	-1.63868e-10	-1.25619	0.000178835	-1.63868e-10	-1.25506
25799343	chr1:25799343:C:G	5.08824e-08	0.0301665	-0.183231	0.000272761	-0.259877	-0.448828	0.000320315	-0.223809	-0.448408
25799785	chr1:25799785:C:A	2.49465e-08	-0.599794	-0.266055	0.000162276	-0.802001	-0.426	0.000189101	-0.771371	-0.427868
25799884	chr1:25799884:A:G	7.69013e-08	0.209985	0.0499581	0.000436471	-0.110388	-0.128188	0.000513414	-0.0703813	-0.130059
25800001	chr1:25800001:G:A	2.23543e-08	-1.63868e-10	-0.975561	0.000217113	-1.63868e-10	-0.936882	0.000245067	-1.63868e-10	-0.939991
25800107	chr1:25800107:A:C	2.33513e-08	-1.63868e-10	-0.931927	0.000235312	-1.63868e-10	-0.856389	0.00026733	-1.63868e-10	-0.853037
25800272	chr1:25800272:C:T	1.63669e-08	-1.63868e-10	-1.28732	0.000146757	-1.63868e-10	-1.32852	0.000166194	-1.63868e-10	-1.32837
25800529	chr1:25800529:G:A	3.16811e-09	-1.64692	-1.28252	2.77132e-05	-1.67423	-1.32116	3.1758e-05	-1.66237	-1.32101
25800589	chr1:25800589:G:A	5.59468e-08	-1.63868e-10	-0.058179	0.000599213	-1.63868e-10	0.0783179	0.000678612	-1.63868e-10	0.0785274
25800711	chr1:25800711:T:G	3.69038e-09	-1.6015	-1.17535	3.07613e-05	-1.6321	-1.25894	3.53704e-05	-1.61702	-1.25863
25800712	chr1:25800712:T:C	3.77466e-09	-1.58533	-1.16894	3.13468e-05	-1.6176	-1.25458	3.60764e-05	-1.60164	-1.25424
25800934	chr1:25800934:G:A	2.35314e-08	0.210868	-1.13511	0.000149541	-0.17139	-1.13834	0.000177353	-0.128592	-1.13479
25801274	chr1:25801274:G:T	2.12053e-08	-1.63868e-10	-1.02833	0.000190068	-1.63868e-10	-1.06992	0.000214673	-1.63868e-10	-1.07241
25801816	chr1:25801816:C:T	3.83782e-09	-1.50363	-1.23405	3.4274e-05	-1.57053	-1.21238	3.95469e-05	-1.55131	-1.21272
25802826	chr1:25802826:G:A	3.94553e-08	-1.63868e-10	-0.407411	0.000313242	-1.63868e-10	-0.570324	0.000356061	-1.63868e-10	-0.56642
25802947	chr1:25802947:G:T	2.41022e-08	-0.0324756	-0.867803	0.000156741	-0.296355	-0.966349	0.000184205	-0.258716	-0.966758
25802996	chr1:25802996:C:T	1.84441e-08	-1.63868e-10	-1.16783	0.000161	-1.63868e-10	-1.23589	0.000182866	-1.63868e-10	-1.23277
25803140	chr1:25803140:C:T	1.96749e-08	0.0174153	-1.12065	0.00013197	-0.235827	-1.1989	0.000155191	-0.197113	-1.19975
25803210	chr1:25803210:C:CT	2.42149e-08	-1.63868e-10	-0.895614	0.000218285	-1.63868e-10	-0.931497	0.000247276	-1.63868e-10	-0.931016
25803619	chr1:25803619:G:A	2.00774e-08	-1.63868e-10	-1.08299	0.000199731	-1.63868e-10	-1.02033	0.000226786	-1.63868e-10	-1.01751
25803859	chr1:25803859:T:C	4.78243e-08	-1.63868e-10	-0.215046	0.000506884	-1.63868e-10	-0.0890174	0.000574009	-1.63868e-10	-0.0888778
25804019	chr1:25804019:T:C	1.56561e-08	-1.63868e-10	-1.33172	0.000146808	-1.63868e-10	-1.32817	0.000166267	-1.63868e-10	-1.32793
25804107	chr1:25804107:T:C	1.57262e-08	-1.63868e-10	-1.32725	0.000151123	-1.63868e-10	-1.29921	0.000171278	-1.63868e-10	-1.29823
25804380	chr1:25804380:C:T	1.62414e-08	-1.63868e-10	-1.29502	0.000149581	-1.63868e-10	-1.30946	0.000169418	-1.63868e-10	-1.30916
25804501	chr1:25804501:G:C	4.46343e-09	-1.49357	-1.09309	3.6819e-05	-1.54451	-1.16677	4.25785e-05	-1.52466	-1.16552
25804530	chr1:25804530:T:C	1.49889e-08	-0.105295	-1.26997	9.85135e-05	-0.480907	-1.2462	0.0001108	-0.486473	-1.24732
25804968	chr1:25804968:G:A	8.58977e-09	-0.640356	-1.29165	6.6368e-05	-0.868967	-1.25312	7.72832e-05	-0.840598	-1.25345
25805027	chr1:25805027:C:T	2.1942e-08	-1.63868e-10	-0.994179	0.000203338	-1.63868e-10	-1.00243	0.000230107	-1.63868e-10	-1.00298
25805147	chr1:25805147:A:G	1.38173e-08	-1.45666	-3.3421e-10	0.000117506	-1.55081	-3.3421e-10	0.000132864	-1.5522	-3.3421e-10
25805163	chr1:25805163:G:A	3.42379e-09	-1.75322	-1.09861	3.29449e-05	-1.75328	-1.06919	3.72957e-05	-1.75262	-1.07003
25805480	chr1:25805480:C:T	3.5731e-08	-1.63868e-10	-0.50656	0.000303217	-1.63868e-10	-0.602851	0.000345569	-1.63868e-10	-0.596332
25805775	chr1:25805775:G:A	2.32943e-08	-1.63868e-10	-0.934372	0.000306322	-1.63868e-10	-0.592664	0.000350743	-1.63868e-10	-0.58147
25806271	chr1:25806271:G:A	1.71087e-08	-1.63868e-10	-1.24299	0.00014946	-1.63868e-10	-1.31027	0.000169168	-1.63868e-10	-1.31063
25806301	chr1:25806301:A:G	4.15408e-09	-1.69374	-0.964745	3.44962e-05	-1.7099	-1.06655	3.95185e-05	-1.69953	-1.06523
25806567	chr1:25806567:G:C	2.33536e-08	-1.63868e-10	-0.931829	0.000200276	-1.63868e-10	-1.0176	0.000226705	-1.63868e-10	-1.01787
25806608	chr1:25806608:A:G	3.93561e-09	-1.5949	-1.11762	3.60578e-05	-1.63588	-1.09629	4.16221e-05	-1.61883	-1.09406
25806826	chr1:25806826:T:TC	1.62712e-08	-1.63868e-10	-1.29319	0.000146603	-1.63868e-10	-1.32957	0.000165972	-1.63868e-10	-1.3297
25807218	chr1:25807218:T:C	1.8102e-08	-1.63868e-10	-1.18656	0.000150365	-1.63868e-10	-1.30423	0.000170212	-1.63868e-10	-1.30448
25807419	chr1:25807419:G:A	2.05009e-08	-1.63868e-10	-1.06211	0.000206685	-1.63868e-10	-0.986103	0.000235065	-1.63868e-10	-0.981659
25807603	chr1:25807603:C:T	1.88453e-08	-1.63868e-10	-1.14632	0.000170342	-1.63868e-10	-1.17949	0.000192519	-1.63868e-10	-1.18133
25807888	chr1:25807888:G:A	1.61604e-08	-1.63868e-10	-1.30002	0.000152703	-1.63868e-10	-1.28881	0.000172714	-1.63868e-10	-1.28988
25807917	chr1:25807917:T:G	2.66564e-08	-1.63868e-10	-0.799549	0.000236753	-1.63868e-10	-0.850281	0.000268139	-1.63868e-10	-0.850016
25808080	chr1:25808080:T:C	2.29338e-08	-1.63868e-10	-0.949968	0.000215442	-1.63868e-10	-0.94461	0.000245868	-1.63868e-10	-0.936729
25808088	chr1:25808088:G:A	1.64327e-08	-1.63868e-10	-1.2833	0.000147045	-1.63868e-10	-1.32656	0.000166461	-1.63868e-10	-1.32676
25808410	chr1:25808410:G:A	2.83369e-08	-1.63868e-10	-0.738414	0.000288331	-1.63868e-10	-0.653191	0.000329455	-1.63868e-10	-0.644083
25808625	chr1:25808625:G:A	1.68665e-08	-1.25725	-3.3421e-10	0.000123676	-1.49964	-3.3421e-10	0.000140028	-1.49968	-3.3421e-10
25808828	chr1:25808828:C:T	1.62699e-08	-1.63868e-10	-1.29326	0.000148394	-1.63868e-10	-1.31743	0.000168024	-1.63868e-10	-1.31741
25808986	chr1:25808986:G:A	1.68079e-08	-1.63868e-10	-1.26073	0.000148305	-1.63868e-10	-1.31803	0.000167876	-1.63868e-10	-1.31829
25809365	chr1:25809365:T:C	1.84411e-08	-1.63868e-10	-1.168	0.000219825	-1.63868e-10	-0.92447	0.000251224	-1.63868e-10	-0.915177
25809422	chr1:25809422:T:C	3.34466e-09	-1.71218	-1.16303	2.86757e-05	-1.72464	-1.23661	3.27659e-05	-1.71627	-1.23586
25809791	chr1:25809791:C:T	1.02953e-08	-1.75089	-3.3421e-10	0.000113751	-1.58328	-3.3421e-10	0.00012793	-1.59004	-3.3421e-10
25809892	chr1:25809892:A:G	2.40307e-08	-1.63868e-10	-0.90325	0.000213552	-1.63868e-10	-0.953421	0.00024304	-1.63868e-10	-0.948298
25809896	chr1:25809896:G:A	2.31943e-08	-1.63868e-10	-0.938676	0.000206592	-1.63868e-10	-0.986553	0.000235068	-1.63868e-10	-0.981649
25810159	chr1:25810159:A:G	1.66061e-08	-1.63868e-10	-1.27281	0.000178158	-1.63868e-10	-1.13463	0.000202523	-1.63868e-10	-1.13067
25810878	chr1:25810878:T:C	2.19954e-08	-1.63868e-10	-0.991749	0.000197086	-1.63868e-10	-1.03366	0.000224157	-1.63868e-10	-1.02918
25811027	chr1:25811027:G:A	1.56565e-08	-1.63868e-10	-1.3317	0.00015054	-1.63868e-10	-1.30307	0.000170712	-1.63868e-10	-1.30155
25811080	chr1:25811080:T:G	1.57644e-08	-1.63868e-10	-1.32483	0.000156749	-1.63868e-10	-1.26266	0.000177921	-1.63868e-10	-1.26018
25811111	chr1:25811111:C:CTG	1.57045e-08	-1.63868e-10	-1.32864	0.000153555	-1.63868e-10	-1.28324	0.000174216	-1.63868e-10	-1.28123
25811273	chr1:25811273:T:C	5.02013e-08	-1.63868e-10	-0.166539	0.000416928	-1.63868e-10	-0.284385	0.000476997	-1.63868e-10	-0.274012
25811351	chr1:25811351:T:A	1.65192e-08	-1.63868e-10	-1.27806	0.000176897	-1.63868e-10	-1.14173	0.000201094	-1.63868e-10	-1.13775
25811645	chr1:25811645:C:A	3.56909e-09	-1.72047	-1.0898	4.68461e-05	-1.72815	-0.74228	5.38329e-05	-1.72119	-0.734449
25811771	chr1:25811771:T:C	4.08384e-09	-1.71489	-0.960652	4.57303e-05	-1.71671	-0.777833	5.26174e-05	-1.70756	-0.770919
25811960	chr1:25811960:A:G	4.03112e-09	-1.70817	-0.980366	4.49883e-05	-1.70979	-0.801107	5.17987e-05	-1.69982	-0.794341
25812170	chr1:25812170:A:G	1.60439e-08	-1.63868e-10	-1.30725	0.00014643	-1.63868e-10	-1.33075	0.000165793	-1.63868e-10	-1.33078
25812542	chr1:25812542:CAAAT:C	1.5804e-08	-1.63868e-10	-1.32232	0.000146452	-1.63868e-10	-1.3306	0.000165826	-1.63868e-10	-1.33058
25812646	chr1:25812646:C:T	3.04532e-09	-1.75028	-1.2187	2.73001e-05	-1.75274	-1.25767	3.0934e-05	-1.75328	-1.25639
25812803	chr1:25812803:C:T	1.84752e-08	-1.63868e-10	-1.16615	0.000211662	-1.63868e-10	-0.962308	0.000241175	-1.63868e-10	-0.955998
25812901	chr1:25812901:A:G	3.27084e-09	-1.73104	-1.1665	3.56155e-05	-1.73052	-1.014	4.08345e-05	-1.72311	-1.00888
25812953	chr1:25812953:G:A	2.9587e-09	-1.74626	-1.25157	2.67478e-05	-1.74841	-1.28244	3.04092e-05	-1.74535	-1.28143
25813135	chr1:25813135:C:T	1.03029e-08	-1.75016	-3.3421e-10	0.000105119	-1.6622	-3.3421e-10	0.000118874	-1.66346	-3.3421e-10
25813158	chr1:25813158:T:C	2.28546e-08	-1.63868e-10	-0.953428	0.000197534	-1.63868e-10	-1.03139	0.000224581	-1.63868e-10	-1.02729
25813388	chr1:25813388:C:G	3.26222e-09	-1.75084	-1.14933	4.17884e-05	-1.74836	-0.836324	4.78268e-05	-1.74483	-0.829111
25814046	chr1:25814046:C:T	1.62924e-08	-1.63868e-10	-1.29188	0.000147144	-1.63868e-10	-1.32589	0.000166597	-1.63868e-10	-1.32594
25814082	chr1:25814082:C:A	3.02968e-09	-1.75243	-1.2217	2.72237e-05	-1.75329	-1.25992	3.08775e-05	-1.75286	-1.25864
25814303	chr1:25814303:A:G	1.58896e-08	-1.63868e-10	-1.31692	0.000154721	-1.63868e-10	-1.27567	0.000175303	-1.63868e-10	-1.27501
25814688	chr1:25814688:G:C	3.11342e-09	-1.72156	-1.22529	3.29486e-05	-1.7214	-1.10096	3.77918e-05	-1.71268	-1.09675
25815126	chr1:25815126:A:G	1.37563e-08	-1.46109	-3.3421e-10	0.000335079	-0.502932	-3.3421e-10	0.000396504	-0.458835	-3.3421e-10
25815129	chr1:25815129:C:T	1.77425e-08	-1.63868e-10	-1.20662	0.000174847	-1.63868e-10	-1.15339	0.000198626	-1.63868e-10	-1.1501
25815483	chr1:25815483:G:C	1.61853e-08	-1.63868e-10	-1.29847	0.00017049	-1.63868e-10	-1.17862	0.0001937	-1.63868e-10	-1.17521
25815862	chr1:25815862:C:G	1.74131e-08	-1.63868e-10	-1.22536	0.000194963	-1.63868e-10	-1.04449	0.000221829	-1.63868e-10	-1.03962
25815946	chr1:25815946:C:T	2.72287e-08	-1.63868e-10	-0.77831	0.000322576	-1.63868e-10	-0.54096	0.000367682	-1.63868e-10	-0.534305
25816364	chr1:25816364:A:G	1.5969e-08	-1.63868e-10	-1.31193	0.000165608	-1.63868e-10	-1.20767	0.000188096	-1.63868e-10	-1.20457
25816416	chr1:25816416:T:C	2.25456e-08	-1.63868e-10	-0.96704	0.000273061	-1.63868e-10	-0.707603	0.000310108	-1.63868e-10	-0.704602
25816489	chr1:25816489:G:A	1.58281e-08	-1.63868e-10	-1.32079	0.000147684	-1.63868e-10	-1.32223	0.000167205	-1.63868e-10	-1.3223
25816498	chr1:25816498:C:T	1.92944e-08	-1.63868e-10	-1.12276	0.000173642	-1.63868e-10	-1.1603	0.000197274	-1.63868e-10	-1.15693
25816656	chr1:25816656:C:T	1.57523e-08	-1.63868e-10	-1.3256	0.000146292	-1.63868e-10	-1.33169	0.000165643	-1.63868e-10	-1.33169
25817218	chr1:25817218:G:A	1.5717e-08	-1.63868e-10	-1.32784	0.000146289	-1.63868e-10	-1.33172	0.000165638	-1.63868e-10	-1.33172
25817330	chr1:25817330:T:C	5.1923e-09	-1.75002	-0.685385	7.42542e-05	-1.74825	-0.261551	8.55655e-05	-1.74467	-0.247575
25817440	chr1:25817440:T:C	3.35736e-09	-1.54038	-1.33105	3.02607e-05	-1.57595	-1.3315	3.50023e-05	-1.55464	-1.33147
25817761	chr1:25817761:G:T	1.68829e-08	-1.63868e-10	-1.25628	0.000184691	-1.63868e-10	-1.09861	0.000210012	-1.63868e-10	-1.09436
25817998	chr1:25817998:TCTC:T	1.60455e-08	-1.63868e-10	-1.30715	0.000149768	-1.63868e-10	-1.30821	0.000169567	-1.63868e-10	-1.30828
25818054	chr1:25818054:A:T	3.08272e-08	-0.246573	-0.40761	0.000170106	-0.956837	-0.224041	0.000193507	-0.959866	-0.216343
25818183	chr1:25818183:G:A	7.14176e-09	-1.04894	-1.06768	6.20771e-05	-1.2141	-0.974822	7.01804e-05	-1.21913	-0.971325
25818748	chr1:25818748:G:A	1.58127e-08	-1.63868e-10	-1.32177	0.000161202	-1.63868e-10	-1.23464	0.000183022	-1.63868e-10	-1.23191
25818837	chr1:25818837:C:T	1.23459e-08	-1.56926	-3.3421e-10	9.94507e-05	-1.71764	-3.3421e-10	0.000112727	-1.71655	-3.3421e-10
25818976	chr1:25818976:C:T	1.58053e-08	-1.63868e-10	-1.32223	0.000160962	-1.63868e-10	-1.23613	0.000182746	-1.63868e-10	-1.23342
25819123	chr1:25819123:A:T	2.09997e-08	-1.63868e-10	-1.03807	0.000267864	-1.63868e-10	-0.72682	0.00030711	-1.63868e-10	-0.714317
25819486	chr1:25819486:AG:A	1.70069e-08	-1.63868e-10	-1.24896	0.000187259	-1.63868e-10	-1.08481	0.00021296	-1.63868e-10	-1.08042
25819533	chr1:25819533:G:A	1.6831e-08	-1.63868e-10	-1.25936	0.000183706	-1.63868e-10	-1.10396	0.000208881	-1.63868e-10	-1.09976
25819857	chr1:25819857:C:A	2.14925e-08	-1.01488	-3.3421e-10	0.000159183	-1.24724	-3.3421e-10	0.000180928	-1.24342	-3.3421e-10
25819958	chr1:25819958:C:T	6.7238e-09	-0.878147	-1.29878	5.17054e-05	-1.11184	-1.25989	5.8305e-05	-1.11726	-1.25857
25820048	chr1:25820048:A:C	4.1621e-09	-1.35051	-1.30606	3.62123e-05	-1.41045	-1.31745	4.21988e-05	-1.38146	-1.31767
25820236	chr1:25820236:A:G	3.84679e-08	-1.63868e-10	-0.432755	0.000335213	-1.63868e-10	-0.502533	0.000383609	-1.63868e-10	-0.491897
25820393	chr1:25820393:C:G	4.63103e-09	-1.58125	-0.968547	4.95946e-05	-1.60045	-0.812967	5.75386e-05	-1.58236	-0.806703
25820641	chr1:25820641:A:G	1.66719e-08	-1.63868e-10	-1.26886	0.000147739	-1.63868e-10	-1.32185	0.000167228	-1.63868e-10	-1.32216
25820842	chr1:25820842:C:T	1.56834e-08	-1.63868e-10	-1.32998	0.000146357	-1.63868e-10	-1.33125	0.000165715	-1.63868e-10	-1.33125
25820906	chr1:25820906:G:A	3.57422e-08	-1.63868e-10	-0.506247	0.000311722	-1.63868e-10	-0.575188	0.00035653	-1.63868e-10	-0.565104
25821043	chr1:25821043:A:G	1.56884e-08	-1.63868e-10	-1.32966	0.000146327	-1.63868e-10	-1.33145	0.000165681	-1.63868e-10	-1.33146
25821052	chr1:25821052:G:C	3.38068e-08	-1.63868e-10	-0.561917	0.000345652	-1.63868e-10	-0.471866	0.000395033	-1.63868e-10	-0.462554
25821111	chr1:25821111:T:C	1.59847e-08	-1.63868e-10	-1.31095	0.000147641	-1.63868e-10	-1.32251	0.000167095	-1.63868e-10	-1.32296
25821320	chr1:25821320:C:T	1.25707e-08	-1.55121	-3.3421e-10	0.000102551	-1.68694	-3.3421e-10	0.000116035	-1.68763	-3.3421e-10
25821520	chr1:25821520:G:A	4.36107e-09	-1.33654	-1.27332	3.7669e-05	-1.39744	-1.29102	4.39159e-05	-1.36788	-1.29137
25822330	chr1:25822330:C:T	1.80612e-08	-1.18882	-3.3421e-10	0.0001278	-1.46683	-3.3421e-10	0.0001445	-1.46824	-3.3421e-10
25822377	chr1:25822377:G:A	1.60712e-08	-1.63868e-10	-1.30555	0.000158028	-1.63868e-10	-1.25452	0.000179118	-1.63868e-10	-1.25348
25822573	chr1:25822573:T:C	1.10633e-08	-1.67894	-3.3421e-10	0.00010162	-1.69606	-3.3421e-10	0.000116412	-1.68439	-3.3421e-10
25822692	chr1:25822692:A:G	1.19048e-08	-1.60564	-3.3421e-10	0.000108468	-1.63084	-3.3421e-10	0.0001249	-1.61401	-3.3421e-10
25822766	chr1:25822766:TC:T	2.22484e-08	-0.980312	-3.3421e-10	0.000166179	-1.20423	-3.3421e-10	0.00018715	-1.20961	-3.3421e-10
25822810	chr1:25822810:G:A	2.13897e-08	-1.63868e-10	-1.01967	0.000195354	-1.63868e-10	-1.04248	0.000221251	-1.63868e-10	-1.04222
25822865	chr1:25822865:GCT:G	3.96626e-09	-1.58541	-1.11935	3.85324e-05	-1.61392	-1.05188	4.4624e-05	-1.5958	-1.04745
25823711	chr1:25823711:A:G	1.79499e-07	-1.63868e-10	1.10759	0.00255821	-1.63868e-10	1.52976	0.00294293	-1.63868e-10	1.54564
25823864	chr1:25823864:A:G	1.66204e-08	-1.63868e-10	-1.27195	0.000154843	-1.63868e-10	-1.27489	0.000175434	-1.63868e-10	-1.27426
25824233	chr1:25824233:A:T	1.66417e-08	-1.63868e-10	-1.27067	0.000147623	-1.63868e-10	-1.32264	0.000167099	-1.63868e-10	-1.32293
25824895	chr1:25824895:C:G	1.66121e-08	-1.63868e-10	-1.27245	0.000154768	-1.63868e-10	-1.27537	0.000175349	-1.63868e-10	-1.27475
25825590	chr1:25825590:T:G	6.78956e-09	-1.06165	-1.10554	5.3272e-05	-1.22233	-1.11956	6.17218e-05	-1.20297	-1.11591
25825932	chr1:25825932:C:T	1.78439e-08	-1.63868e-10	-1.20092	0.000208147	-1.63868e-10	-0.979054	0.000236762	-1.63868e-10	-0.974467
25826175	chr1:25826175:T:C	3.69996e-09	-1.59528	-1.17898	3.62085e-05	-1.60778	-1.12022	4.19378e-05	-1.58908	-1.11625
25826344	chr1:25826344:C:T	1.69013e-08	-1.63868e-10	-1.25519	0.000185079	-1.63868e-10	-1.09652	0.000210484	-1.63868e-10	-1.09211
25826364	chr1:25826364:C:T	1.95218e-08	-1.63868e-10	-1.11105	0.000179219	-1.63868e-10	-1.12869	0.000202969	-1.63868e-10	-1.12847
25827647	chr1:25827647:A:G	3.76741e-09	-1.62832	-1.12787	3.69309e-05	-1.64734	-1.06091	4.26637e-05	-1.63161	-1.05656
25827692	chr1:25827692:C:T	2.94497e-08	-1.63868e-10	-0.699897	0.00029902	-1.63868e-10	-0.616789	0.000341564	-1.63868e-10	-0.607986
25827866	chr1:25827866:T:C	1.60306e-08	-1.63868e-10	-1.30808	0.000149473	-1.63868e-10	-1.31018	0.000169228	-1.63868e-10	-1.31028
25828016	chr1:25828016:C:T	2.01078e-08	-1.63868e-10	-1.08147	0.00019244	-1.63868e-10	-1.05751	0.00021806	-1.63868e-10	-1.05675
25828206	chr1:25828206:T:A	3.10609e-08	-1.63868e-10	-0.646632	0.000317204	-1.63868e-10	-0.557756	0.000362411	-1.63868e-10	-0.548744
25828321	chr1:25828321:G:A	1.74411e-08	-1.63868e-10	-1.22375	0.000185064	-1.63868e-10	-1.0966	0.000210217	-1.63868e-10	-1.09338
25828444	chr1:25828444:A:G	3.99418e-09	-1.36954	-1.3282	3.50673e-05	-1.42871	-1.33132	4.08393e-05	-1.40052	-1.33136
25828541	chr1:25828541:CAG:C	2.12802e-08	-1.63868e-10	-1.0248	0.000203773	-1.63868e-10	-1.00029	0.000230899	-1.63868e-10	-0.999542
25828710	chr1:25828710:G:T	4.00966e-09	-1.37002	-1.32385	3.51248e-05	-1.42902	-1.32937	4.09047e-05	-1.40082	-1.32946
25829039	chr1:25829039:T:G	6.57851e-09	-0.870639	-1.32813	4.70511e-05	-1.13511	-1.33096	5.29497e-05	-1.14135	-1.33083
25829059	chr1:25829059:G:C	6.70236e-09	-0.973091	-1.20703	5.17113e-05	-1.15356	-1.21806	5.99047e-05	-1.13346	-1.21531
25829181	chr1:25829181:T:C	1.68728e-08	-1.63868e-10	-1.25688	0.000148486	-1.63868e-10	-1.31681	0.000168061	-1.63868e-10	-1.3172
25829183	chr1:25829183:T:A	3.94139e-09	-1.38328	-1.32776	3.46439e-05	-1.44097	-1.33121	4.03253e-05	-1.41329	-1.33125
25829270	chr1:25829270:G:C	1.66833e-08	-1.63868e-10	-1.26817	0.000147781	-1.63868e-10	-1.32157	0.000167275	-1.63868e-10	-1.32189
25829293	chr1:25829293:C:G	1.6587e-08	-1.63868e-10	-1.27396	0.000156011	-1.63868e-10	-1.26737	0.000176663	-1.63868e-10	-1.26728
25829315	chr1:25829315:C:T	4.82353e-09	-1.64421	-0.864868	5.82427e-05	-1.65258	-0.6001	6.76243e-05	-1.63787	-0.589684
25830087	chr1:25830087:T:C	1.72745e-08	-1.63868e-10	-1.23335	0.000182458	-1.63868e-10	-1.11078	0.000207235	-1.63868e-10	-1.10767
25830389	chr1:25830389:A:G	4.68893e-09	-1.64009	-0.897289	5.58892e-05	-1.65141	-0.642518	6.48834e-05	-1.63653	-0.6324
25830411	chr1:25830411:T:C	6.05181e-09	-1.70385	-0.578373	9.16171e-05	-1.70142	-0.0982584	0.000106498	-1.69117	-0.0822227
25830702	chr1:25830702:C:T	1.74223e-08	-1.63868e-10	-1.22483	0.000185158	-1.63868e-10	-1.09609	0.000210771	-1.63868e-10	-1.09075
25830771	chr1:25830771:C:T	4.0347e-09	-1.59829	-1.08936	3.94337e-05	-1.62589	-1.01679	4.56435e-05	-1.60854	-1.01212
25830894	chr1:25830894:G:A	2.55753e-08	-1.63868e-10	-0.840952	0.000217096	-1.63868e-10	-0.93696	0.000245384	-1.63868e-10	-0.938699
25831163	chr1:25831163:C:G	4.77319e-09	-1.70953	-0.810038	6.62458e-05	-1.70751	-0.416422	7.67787e-05	-1.69782	-0.402779
25831846	chr1:25831846:C:T	4.11673e-09	-1.35292	-1.3146	3.59473e-05	-1.41183	-1.32342	4.18899e-05	-1.38289	-1.32359
25831900	chr1:25831900:A:G	1.58372e-08	-1.63868e-10	-1.32022	0.000146567	-1.63868e-10	-1.32981	0.000165955	-1.63868e-10	-1.3298
25832097	chr1:25832097:A:G	1.6419e-08	-1.63868e-10	-1.28414	0.000173589	-1.63868e-10	-1.16061	0.000197236	-1.63868e-10	-1.15712
25832471	chr1:25832471:A:G	3.90932e-09	-1.58678	-1.13243	3.78303e-05	-1.61601	-1.06818	4.38007e-05	-1.59802	-1.06385
25832594	chr1:25832594:G:C	2.04887e-08	-1.63868e-10	-1.06271	0.000195845	-1.63868e-10	-1.03998	0.000221914	-1.63868e-10	-1.03923
25833111	chr1:25833111:C:G	1.66704e-08	-1.63868e-10	-1.26895	0.000147736	-1.63868e-10	-1.32187	0.000167224	-1.63868e-10	-1.32219
25833170	chr1:25833170:T:C	1.76593e-08	-1.63868e-10	-1.21132	0.000177689	-1.63868e-10	-1.13726	0.000201265	-1.63868e-10	-1.1369
25833526	chr1:25833526:T:TAATC	1.85877e-08	-1.63868e-10	-1.16008	0.000194056	-1.63868e-10	-1.04915	0.000220579	-1.63868e-10	-1.04527
25833750	chr1:25833750:T:C	2.29867e-08	-1.63868e-10	-0.947665	0.00020665	-1.63868e-10	-0.986274	0.000235581	-1.63868e-10	-0.979466
25834337	chr1:25834337:TG:T	1.84123e-08	-1.63868e-10	-1.16956	0.000191615	-1.63868e-10	-1.06181	0.000217785	-1.63868e-10	-1.05802
25834391	chr1:25834391:G:A	1.0486e-07	-1.63868e-10	0.570049	0.00195216	-1.63868e-10	1.25939	0.00229372	-1.63868e-10	1.29641
25834517	chr1:25834517:T:C	1.59267e-08	-1.63868e-10	-1.31459	0.00015891	-1.63868e-10	-1.24896	0.000180102	-1.63868e-10	-1.248
25834542	chr1:25834542:G:A	1.56608e-08	-1.63868e-10	-1.33142	0.000146626	-1.63868e-10	-1.32941	0.000166016	-1.63868e-10	-1.32944
25834546	chr1:25834546:G:C	3.85713e-09	-1.61621	-1.11645	3.75937e-05	-1.64143	-1.04904	4.34571e-05	-1.62518	-1.04456
25834595	chr1:25834595:A:G	3.9347e-09	-1.56195	-1.1508	3.78637e-05	-1.5925	-1.0908	4.38919e-05	-1.57308	-1.08671
25835822	chr1:25835822:T:G	3.02156e-08	-0.674221	-3.3421e-10	0.000147293	-1.32488	-3.3421e-10	0.000165353	-1.33344	-3.3421e-10
25835850	chr1:25835850:A:G	1.57068e-08	-1.63868e-10	-1.32848	0.000147084	-1.63868e-10	-1.3263	0.000166547	-1.63868e-10	-1.32624
25836108	chr1:25836108:G:A	1.57391e-08	-1.63868e-10	-1.32644	0.000146297	-1.63868e-10	-1.33166	0.000165648	-1.63868e-10	-1.33166
25836195	chr1:25836195:T:C	1.57732e-08	-1.63868e-10	-1.32427	0.000146355	-1.63868e-10	-1.33127	0.000165711	-1.63868e-10	-1.33127
25836453	chr1:25836453:T:G	2.13386e-08	-1.63868e-10	-1.02206	0.000195245	-1.63868e-10	-1.04304	0.000221117	-1.63868e-10	-1.04283
25836616	chr1:25836616:G:A	4.13363e-09	-1.56383	-1.0996	4.02208e-05	-1.59357	-1.02935	4.66426e-05	-1.57424	-1.02477
25836667	chr1:25836667:C:A	4.13165e-09	-1.58586	-1.07804	4.0382e-05	-1.61392	-1.00499	4.6781e-05	-1.59582	-1.00022
25837116	chr1:25837116:G:A	1.64863e-08	-1.63868e-10	-1.28005	0.000149378	-1.63868e-10	-1.31082	0.000169112	-1.63868e-10	-1.31096
25837632	chr1:25837632:G:A	1.73732e-08	-1.63868e-10	-1.22765	0.000157549	-1.63868e-10	-1.25756	0.000178168	-1.63868e-10	-1.2588
25838037	chr1:25838037:G:A	5.69897e-08	-0.0397098	-3.3421e-10	0.000276948	-0.693468	-3.3421e-10	0.000312406	-0.69722	-3.3421e-10
25838067	chr1:25838067:C:T	1.98556e-08	-1.09409	-3.3421e-10	0.00013732	-1.39498	-3.3421e-10	0.000156197	-1.39041	-3.3421e-10
25838243	chr1:25838243:A:G	4.39794e-09	-1.61007	-0.99137	4.35443e-05	-1.63589	-0.907626	5.03995e-05	-1.61927	-0.902271
25838622	chr1:25838622:G:A	4.23511e-09	-1.57565	-1.06352	4.14508e-05	-1.60452	-0.988267	4.80518e-05	-1.58586	-0.983387
25839000	chr1:25839000:A:C	4.26343e-09	-1.57602	-1.05649	4.17511e-05	-1.60496	-0.980614	4.84008e-05	-1.5863	-0.975705
25839034	chr1:25839034:G:A	4.298e-09	-1.58522	-1.03921	4.2227e-05	-1.61334	-0.960903	4.8933e-05	-1.59521	-0.955862
25839405	chr1:25839405:T:G	1.02752e-08	-1.75284	-3.3421e-10	9.84311e-05	-1.72794	-3.3421e-10	0.00011129	-1.72939	-3.3421e-10
25839434	chr1:25839434:C:T	1.57384e-08	-1.63868e-10	-1.32648	0.000146297	-1.63868e-10	-1.33166	0.000165647	-1.63868e-10	-1.33166
25839757	chr1:25839757:G:A	1.60249e-08	-1.63868e-10	-1.30844	0.000165021	-1.63868e-10	-1.21123	0.000187398	-1.63868e-10	-1.20829
25839926	chr1:25839926:G:A	1.61841e-08	-1.63868e-10	-1.29855	0.000149966	-1.63868e-10	-1.30689	0.000169737	-1.63868e-10	-1.30727
25839982	chr1:25839982:A:G	5.00409e-08	-1.63868e-10	-0.169739	0.000935857	-1.63868e-10	0.524163	0.00108685	-1.63868e-10	0.549516
25840176	chr1:25840176:C:T	1.63689e-08	-1.63868e-10	-1.2872	0.000154236	-1.63868e-10	-1.27881	0.000174614	-1.63868e-10	-1.27894
25840177	chr1:25840177:G:A	1.71355e-08	-1.63868e-10	-1.24143	0.000173544	-1.63868e-10	-1.16087	0.000196747	-1.63868e-10	-1.1596
25841109	chr1:25841109:G:A	1.72176e-08	-1.63868e-10	-1.23665	0.000174654	-1.63868e-10	-1.15449	0.00019801	-1.63868e-10	-1.1532
25841131	chr1:25841131:C:G	4.2029e-09	-1.58516	-1.06165	4.11733e-05	-1.61323	-0.986282	4.7705e-05	-1.59507	-0.981417
25841295	chr1:25841295:G:A	4.25029e-09	-1.57173	-1.06386	4.15534e-05	-1.60114	-0.989176	4.81794e-05	-1.58225	-0.984339
25841352	chr1:25841352:A:G	5.31206e-09	-1.71852	-0.694082	7.76196e-05	-1.71591	-0.249571	8.99971e-05	-1.70715	-0.234599
25841816	chr1:25841816:G:A	1.19389e-08	-1.60278	-3.3421e-10	9.74123e-05	-1.73835	-3.3421e-10	0.000110422	-1.73721	-3.3421e-10
25842290	chr1:25842290:C:T	7.13216e-09	-0.797726	-1.32024	5.2665e-05	-1.0604	-1.29294	5.93428e-05	-1.0662	-1.29199
25842964	chr1:25842964:T:C	1.57693e-08	-1.63868e-10	-1.32452	0.000146346	-1.63868e-10	-1.33132	0.000165704	-1.63868e-10	-1.33132
25842987	chr1:25842987:C:T	4.06883e-09	-1.35202	-1.3272	3.56993e-05	-1.41122	-1.33095	4.16056e-05	-1.38229	-1.331
25843023	chr1:25843023:A:G	2.00531e-08	-1.63868e-10	-1.0842	0.00018389	-1.63868e-10	-1.10296	0.000208262	-1.63868e-10	-1.10273
25843328	chr1:25843328:C:A	1.67664e-08	-1.63868e-10	-1.2632	0.000148117	-1.63868e-10	-1.3193	0.000167649	-1.63868e-10	-1.31965
25843382	chr1:25843382:C:T	4.1839e-09	-1.59594	-1.05539	4.10535e-05	-1.62333	-0.979091	4.75381e-05	-1.60582	-0.974167
25843417	chr1:25843417:T:C	3.41507e-08	-1.63868e-10	-0.551798	0.000351401	-1.63868e-10	-0.455371	0.000401704	-1.63868e-10	-0.445808
25844137	chr1:25844137:G:A	4.26838e-09	-1.55364	-1.0777	4.15921e-05	-1.58486	-1.00453	4.8265e-05	-1.56504	-0.999779
25844167	chr1:25844167:C:T	1.84128e-08	-1.63868e-10	-1.16954	0.000189317	-1.63868e-10	-1.07387	0.00021511	-1.63868e-10	-1.07037
25844193	chr1:25844193:A:G	4.13527e-09	-1.58035	-1.08268	4.03799e-05	-1.60907	-1.0099	4.67899e-05	-1.59065	-1.0052
25844982	chr1:25844982:T:C	3.80525e-08	-1.63868e-10	-0.443613	0.000331422	-1.63868e-10	-0.513908	0.000379257	-1.63868e-10	-0.503308
25845059	chr1:25845059:C:A	4.3368e-09	-1.546	-1.06945	4.23403e-05	-1.57642	-0.995134	4.91448e-05	-1.55644	-0.990316
25845560	chr1:25845560:C:T	1.57384e-08	-1.63868e-10	-1.32648	0.000146297	-1.63868e-10	-1.33166	0.000165647	-1.63868e-10	-1.33166
25845620	chr1:25845620:A:G	4.75917e-09	-1.64143	-0.881075	5.70077e-05	-1.65235	-0.62176	6.61837e-05	-1.63756	-0.611532
25845940	chr1:25845940:G:A	4.1441e-09	-1.59858	-1.06231	4.06415e-05	-1.62581	-0.9867	4.70511e-05	-1.60846	-0.981824
25846050	chr1:25846050:G:C	3.43475e-08	-1.63868e-10	-0.54605	0.000353322	-1.63868e-10	-0.449921	0.000403917	-1.63868e-10	-0.440313
25846255	chr1:25846255:C:T	1.73819e-08	-1.63868e-10	-1.22715	0.000176905	-1.63868e-10	-1.14169	0.000200568	-1.63868e-10	-1.14037
25846607	chr1:25846607:A:C	4.16318e-09	-1.58768	-1.06862	4.07485e-05	-1.61592	-0.993964	4.72017e-05	-1.59794	-0.989153
25846629	chr1:25846629:G:A	4.12657e-09	-1.36358	-1.30156	3.58983e-05	-1.42283	-1.31378	4.18102e-05	-1.39436	-1.31402
25846744	chr1:25846744:A:AT	1.67475e-08	-1.63868e-10	-1.26433	0.000148046	-1.63868e-10	-1.31978	0.00016757	-1.63868e-10	-1.32012
25846894	chr1:25846894:C:T	1.98525e-08	-1.63868e-10	-1.09425	0.000189562	-1.63868e-10	-1.07258	0.000214791	-1.63868e-10	-1.07186
25846977	chr1:25846977:C:T	2.18921e-08	-1.63868e-10	-0.996457	0.000226031	-1.63868e-10	-0.896625	0.000255809	-1.63868e-10	-0.89709
25847061	chr1:25847061:A:C	3.53912e-08	-1.63868e-10	-0.516117	0.000308816	-1.63868e-10	-0.584553	0.000353249	-1.63868e-10	-0.574348
25847329	chr1:25847329:T:C	3.88211e-08	-1.63868e-10	-0.423617	0.000401337	-1.63868e-10	-0.322499	0.000459141	-1.63868e-10	-0.312166
25847472	chr1:25847472:C:T	1.66653e-08	-1.63868e-10	-1.26925	0.000155276	-1.63868e-10	-1.2721	0.000175792	-1.63868e-10	-1.27222
25847818	chr1:25847818:GCCTGTGGT:G	1.62844e-08	-1.63868e-10	-1.29237	0.000146618	-1.63868e-10	-1.32947	0.000165986	-1.63868e-10	-1.32962
25847844	chr1:25847844:CT:C	1.14711e-08	-1.64275	-3.3421e-10	9.68432e-05	-1.74421	-3.3421e-10	0.000109714	-1.74364	-3.3421e-10
25847929	chr1:25847929:A:G	1.69944e-08	-1.63868e-10	-1.2497	0.00017798	-1.63868e-10	-1.13563	0.000202113	-1.63868e-10	-1.1327
25848085	chr1:25848085:C:CTCAAATACATT	1.64342e-08	-1.63868e-10	-1.28322	0.000146989	-1.63868e-10	-1.32694	0.000166395	-1.63868e-10	-1.32716
25848430	chr1:25848430:T:C	5.38346e-09	-1.72802	-0.671231	7.92829e-05	-1.72592	-0.218362	9.18433e-05	-1.71835	-0.203093
25848618	chr1:25848618:G:A	1.7038e-08	-1.63868e-10	-1.24714	0.000149206	-1.63868e-10	-1.31197	0.000168866	-1.63868e-10	-1.31242
25849355	chr1:25849355:C:T	4.16382e-09	-1.56876	-1.08739	4.06697e-05	-1.59711	-1.01471	4.71445e-05	-1.57831	-1.01
25849502	chr1:25849502:C:T	1.61479e-08	-1.63868e-10	-1.30079	0.000150547	-1.63868e-10	-1.30303	0.000170442	-1.63868e-10	-1.30312
25849583	chr1:25849583:T:C	1.66296e-08	-1.63868e-10	-1.27139	0.000147623	-1.63868e-10	-1.32264	0.000167099	-1.63868e-10	-1.32294
25849609	chr1:25849609:A:G	3.8609e-08	-1.63868e-10	-0.429094	0.000399321	-1.63868e-10	-0.327533	0.000456836	-1.63868e-10	-0.317199
25850237	chr1:25850237:C:T	3.29907e-08	-1.63868e-10	-0.586354	0.000340934	-1.63868e-10	-0.485611	0.000389823	-1.63868e-10	-0.47583
25850525	chr1:25850525:C:T	1.61937e-08	-1.63868e-10	-1.29796	0.000150043	-1.63868e-10	-1.30638	0.000169824	-1.63868e-10	-1.30676
25850892	chr1:25850892:G:A	1.57267e-08	-1.63868e-10	-1.32722	0.000146289	-1.63868e-10	-1.33171	0.000165639	-1.63868e-10	-1.33171
25851021	chr1:25851021:T:C	4.02736e-09	-1.36143	-1.32804	3.53678e-05	-1.42023	-1.33127	4.12035e-05	-1.39169	-1.33131
25851091	chr1:25851091:G:T	1.58118e-08	-1.63868e-10	-1.32182	0.000148041	-1.63868e-10	-1.31981	0.000167675	-1.63868e-10	-1.3195
25851498	chr1:25851498:G:A	4.12341e-09	-1.57586	-1.09004	4.02365e-05	-1.60498	-1.01754	4.66346e-05	-1.58633	-1.01285
25851726	chr1:25851726:C:CTCTTA	5.46784e-09	-1.71279	-0.670907	8.06279e-05	-1.71008	-0.217375	9.35634e-05	-1.70069	-0.20219
25851776	chr1:25851776:G:A	1.57575e-08	-1.63868e-10	-1.32526	0.000146326	-1.63868e-10	-1.33146	0.000165681	-1.63868e-10	-1.33146
25852045	chr1:25852045:CT:C	1.61156e-08	-1.63868e-10	-1.30279	0.000158707	-1.63868e-10	-1.25024	0.000179897	-1.63868e-10	-1.24914
25852189	chr1:25852189:G:A	5.69728e-09	-1.71223	-0.630361	8.49409e-05	-1.71012	-0.16522	9.86085e-05	-1.70074	-0.149627
25852599	chr1:25852599:A:C	6.38536e-09	-0.916687	-1.31189	4.82791e-05	-1.16185	-1.27845	5.44162e-05	-1.1675	-1.27736
25853111	chr1:25853111:A:ATT	1.58106e-08	-1.63868e-10	-1.3219	0.000148028	-1.63868e-10	-1.3199	0.00016766	-1.63868e-10	-1.31958
25853316	chr1:25853316:G:A	1.61998e-08	-1.63868e-10	-1.29758	0.000146458	-1.63868e-10	-1.33056	0.000165812	-1.63868e-10	-1.33067
25853619	chr1:25853619:CAAAACAAAAAA:C	2.44402e-08	-0.88635	-3.3421e-10	0.000193457	-1.05224	-3.3421e-10	0.000219964	-1.04806	-3.3421e-10
25853664	chr1:25853664:C:T	4.1665e-09	-1.35011	-1.3054	3.62765e-05	-1.40953	-1.31659	4.2253e-05	-1.38103	-1.31681
25853671	chr1:25853671:G:T	1.96374e-08	-1.63868e-10	-1.10515	0.000184624	-1.63868e-10	-1.09898	0.000209333	-1.63868e-10	-1.0976
25853941	chr1:25853941:C:T	7.77853e-09	-0.811122	-1.22009	5.91821e-05	-1.00499	-1.23169	6.87337e-05	-0.982073	-1.22921
25853947	chr1:25853947:G:T	1.74108e-08	-1.63868e-10	-1.22549	0.000159868	-1.63868e-10	-1.24295	0.000180884	-1.63868e-10	-1.24367
25853953	chr1:25853953:C:T	4.66588e-09	-1.41236	-1.12994	4.16358e-05	-1.48894	-1.0994	4.84043e-05	-1.46282	-1.09912
25854017	chr1:25854017:T:C	1.74176e-08	-1.63868e-10	-1.2251	0.00015993	-1.63868e-10	-1.24256	0.000180955	-1.63868e-10	-1.24327
25854064	chr1:25854064:A:G	1.66241e-08	-1.63868e-10	-1.27173	0.0001476	-1.63868e-10	-1.32279	0.000167072	-1.63868e-10	-1.32309
25854083	chr1:25854083:C:T	4.11782e-09	-1.58729	-1.07997	4.02856e-05	-1.61499	-1.00632	4.66499e-05	-1.59728	-1.00157
25854609	chr1:25854609:AAG:A	1.6086e-08	-1.63868e-10	-1.30463	0.000149991	-1.63868e-10	-1.30672	0.000169815	-1.63868e-10	-1.30681
25854617	chr1:25854617:G:A	3.25547e-09	-1.73843	-1.16381	2.93061e-05	-1.73113	-1.20838	3.34458e-05	-1.72498	-1.20662
25854801	chr1:25854801:C:T	3.62471e-08	-1.63868e-10	-0.492221	0.000316298	-1.63868e-10	-0.560613	0.000361875	-1.63868e-10	-0.550223
25854833	chr1:25854833:C:T	1.65456e-08	-1.63868e-10	-1.27646	0.000177988	-1.63868e-10	-1.13558	0.000202343	-1.63868e-10	-1.13156
25854864	chr1:25854864:T:C	3.6828e-08	-1.63868e-10	-0.476322	0.000380564	-1.63868e-10	-0.375645	0.000435282	-1.63868e-10	-0.365529
25855018	chr1:25855018:G:A	4.2604e-09	-1.55094	-1.08227	4.15425e-05	-1.58068	-1.00991	4.82012e-05	-1.5609	-1.00524
25855791	chr1:25855791:T:C	4.25392e-09	-1.55937	-1.07537	4.16115e-05	-1.58832	-1.00061	4.82658e-05	-1.569	-0.995797
25856377	chr1:25856377:C:A	1.64686e-08	-1.63868e-10	-1.28112	0.000150394	-1.63868e-10	-1.30404	0.000169938	-1.63868e-10	-1.30609
25856442	chr1:25856442:G:A	1.67292e-08	-1.63868e-10	-1.26542	0.000181533	-1.63868e-10	-1.11586	0.000206414	-1.63868e-10	-1.11164
25856549	chr1:25856549:C:A	1.73857e-08	-1.63868e-10	-1.22693	0.000159664	-1.63868e-10	-1.24423	0.000180655	-1.63868e-10	-1.24493
25856984	chr1:25856984:A:T	4.23267e-09	-1.57976	-1.05999	4.12676e-05	-1.60527	-0.991955	4.77863e-05	-1.58729	-0.987498
25857077	chr1:25857077:C:T	1.57743e-08	-1.63868e-10	-1.3242	0.000146359	-1.63868e-10	-1.33124	0.000165718	-1.63868e-10	-1.33124
25857324	chr1:25857324:C:A	1.58455e-08	-1.63868e-10	-1.3197	0.0001484	-1.63868e-10	-1.31739	0.000168088	-1.63868e-10	-1.31703
25857380	chr1:25857380:G:A	1.56665e-08	-1.63868e-10	-1.33106	0.000146711	-1.63868e-10	-1.32884	0.000166124	-1.63868e-10	-1.32879
25857443	chr1:25857443:T:G	3.84678e-09	-1.60001	-1.13534	3.73757e-05	-1.62658	-1.0697	4.32412e-05	-1.60933	-1.0654
25857741	chr1:25857741:T:G	6.19114e-08	-1.63868e-10	0.0431247	0.00124314	-1.63868e-10	0.808097	0.00144594	-1.63868e-10	0.834993
25857786	chr1:25857786:C:A	1.73955e-08	-1.63868e-10	-1.22637	0.000159731	-1.63868e-10	-1.24381	0.000180731	-1.63868e-10	-1.24451
25858093	chr1:25858093:G:A	1.88372e-08	-1.63868e-10	-1.14675	0.000194763	-1.63868e-10	-1.04552	0.000220395	-1.63868e-10	-1.0461
25858200	chr1:25858200:T:C	6.17638e-09	-1.70012	-0.561728	9.45974e-05	-1.69722	-0.0704508	0.000110047	-1.68656	-0.0540577
25858218	chr1:25858218:A:G	1.6764e-08	-1.63868e-10	-1.26335	0.000148105	-1.63868e-10	-1.31938	0.000167635	-1.63868e-10	-1.31973
25858524	chr1:25858524:C:A	3.00147e-08	-1.63868e-10	-0.680892	0.000306753	-1.63868e-10	-0.591256	0.00035042	-1.63868e-10	-0.58239
25858664	chr1:25858664:G:A	1.89609e-08	-1.63868e-10	-1.1402	0.000193824	-1.63868e-10	-1.05035	0.000219348	-1.63868e-10	-1.05086
25858853	chr1:25858853:G:T	4.3336e-09	-1.53256	-1.08362	4.24685e-05	-1.56138	-1.00716	4.92982e-05	-1.54125	-1.00239
25859106	chr1:25859106:G:A	7.1572e-08	0.0187833	0.16934	0.000662718	-0.424914	0.603965	0.000777529	-0.407535	0.622133
25859321	chr1:25859321:C:A	2.09096e-08	-1.63868e-10	-1.04237	0.000204236	-1.63868e-10	-0.998023	0.000232444	-1.63868e-10	-0.992875
25859368	chr1:25859368:G:A	1.90779e-08	-1.63868e-10	-1.13405	0.00018094	-1.63868e-10	-1.11914	0.000204823	-1.63868e-10	-1.11938
25859405	chr1:25859405:C:A	1.27739e-08	-1.53517	-3.3421e-10	0.000143018	-1.35433	-3.3421e-10	0.000162687	-1.34969	-3.3421e-10
25859639	chr1:25859639:A:G	1.5801e-08	-1.63868e-10	-1.32251	0.000153206	-1.63868e-10	-1.28552	0.000173606	-1.63868e-10	-1.28473
25860021	chr1:25860021:G:GT	4.97075e-08	0.212541	-0.388966	0.000450736	-0.29022	0.0838009	0.00052912	-0.270412	0.100106
25860090	chr1:25860090:C:T	1.57115e-08	-1.63868e-10	-1.32819	0.000151024	-1.63868e-10	-1.29986	0.00017111	-1.63868e-10	-1.29921
25860170	chr1:25860170:A:C	1.83879e-08	-1.63868e-10	-1.17089	0.000189042	-1.63868e-10	-1.07533	0.000214805	-1.63868e-10	-1.07179
25860172	chr1:25860172:T:A	3.70299e-08	-0.236294	-0.23456	0.000375938	-0.669529	0.281654	0.000440421	-0.65272	0.298928
25860173	chr1:25860173:T:A	1.84105e-08	-1.63868e-10	-1.16966	0.000204618	-1.63868e-10	-0.996154	0.000233244	-1.63868e-10	-0.989438
25860187	chr1:25860187:G:C	1.40647e-08	-1.43892	-3.3421e-10	0.000108741	-1.62833	-3.3421e-10	0.000124375	-1.61822	-3.3421e-10
25860841	chr1:25860841:A:G	6.89786e-08	0.357025	-0.205809	0.000646499	-0.170903	0.325176	0.000761094	-0.149889	0.343123
25860873	chr1:25860873:ATATT:A	1.61537e-08	-1.63868e-10	-1.30043	0.000159974	-1.63868e-10	-1.24229	0.000181394	-1.63868e-10	-1.24085
25860997	chr1:25860997:G:A	4.31826e-08	-1.63868e-10	-0.317142	0.000465639	-1.63868e-10	-0.173889	0.000526656	-1.63868e-10	-0.174974
25861116	chr1:25861116:G:A	1.66274e-08	-1.63868e-10	-1.27153	0.000147618	-1.63868e-10	-1.32267	0.000167093	-1.63868e-10	-1.32297
25861133	chr1:25861133:C:T	1.58061e-08	-1.63868e-10	-1.32218	0.000146432	-1.63868e-10	-1.33074	0.000165802	-1.63868e-10	-1.33073
25861180	chr1:25861180:G:A	1.03809e-08	-1.74262	-3.3421e-10	9.65176e-05	-1.74757	-3.3421e-10	0.000109209	-1.74826	-3.3421e-10
25861484	chr1:25861484:T:C	6.78032e-08	0.315684	-0.181656	0.000642176	-0.206442	0.354005	0.000755926	-0.185684	0.372105
25861747	chr1:25861747:G:A	7.04915e-09	-0.969249	-1.16042	5.4771e-05	-1.13636	-1.17778	6.34305e-05	-1.11705	-1.17453
25861827	chr1:25861827:C:G	2.21299e-08	-1.63868e-10	-0.985652	0.000293607	-1.63868e-10	-0.635056	0.00033669	-1.63868e-10	-0.62236
25862119	chr1:25862119:T:C	1.57133e-08	-1.63868e-10	-1.32807	0.000147225	-1.63868e-10	-1.32533	0.000166758	-1.63868e-10	-1.32498
25862160	chr1:25862160:G:A	1.56682e-08	-1.63868e-10	-1.33095	0.000146981	-1.63868e-10	-1.327	0.000166417	-1.63868e-10	-1.32703
25862189	chr1:25862189:A:G	1.59405e-08	-1.63868e-10	-1.31372	0.000155783	-1.63868e-10	-1.26884	0.000176545	-1.63868e-10	-1.26795
25862398	chr1:25862398:G:A	1.57997e-08	-1.63868e-10	-1.32259	0.000150957	-1.63868e-10	-1.3003	0.000170859	-1.63868e-10	-1.30068
25862678	chr1:25862678:GCA:G	1.28965e-08	-1.52563	-3.3421e-10	0.000103335	-1.67933	-3.3421e-10	0.000116818	-1.6809	-3.3421e-10
25863161	chr1:25863161:C:T	1.48157e-07	-1.63868e-10	0.915693	0.0029662	-1.63868e-10	1.67774	0.0034954	-1.63868e-10	1.71768
25863555	chr1:25863555:G:A	2.10398e-08	-1.63868e-10	-1.03616	0.000218965	-1.63868e-10	-0.928389	0.000247754	-1.63868e-10	-0.929084
25863960	chr1:25863960:C:T	1.57499e-08	-1.63868e-10	-1.32574	0.00015208	-1.63868e-10	-1.29289	0.000172319	-1.63868e-10	-1.29218
25864316	chr1:25864316:C:T	2.41467e-08	-1.63868e-10	-0.898432	0.000226641	-1.63868e-10	-0.89393	0.000258123	-1.63868e-10	-0.888088
25864494	chr1:25864494:G:A	1.65406e-08	-1.63868e-10	-1.27676	0.000147924	-1.63868e-10	-1.3206	0.000167408	-1.63868e-10	-1.32109
25864532	chr1:25864532:C:A	1.58101e-08	-1.63868e-10	-1.32193	0.000148023	-1.63868e-10	-1.31993	0.000167655	-1.63868e-10	-1.31962
25864696	chr1:25864696:A:G	1.72994e-08	-1.63868e-10	-1.23191	0.000191281	-1.63868e-10	-1.06355	0.000217612	-1.63868e-10	-1.05881
25864927	chr1:25864927:C:T	1.627e-08	-1.63868e-10	-1.29326	0.000146947	-1.63868e-10	-1.32723	0.000166333	-1.63868e-10	-1.32753
25864958	chr1:25864958:C:T	1.905e-08	-1.63868e-10	-1.13551	0.000197944	-1.63868e-10	-1.02931	0.000223973	-1.63868e-10	-1.03
25865046	chr1:25865046:C:T	9.53756e-08	-1.63868e-10	0.475243	0.00172693	-1.63868e-10	1.1368	0.00202632	-1.63868e-10	1.17246
25865104	chr1:25865104:G:A	2.15442e-08	-1.63868e-10	-1.01247	0.000273674	-1.63868e-10	-0.705363	0.000311796	-1.63868e-10	-0.699174
25865198	chr1:25865198:C:G	5.41444e-08	-1.63868e-10	-0.0909256	0.000679577	-1.63868e-10	0.204171	0.00077728	-1.63868e-10	0.214278
25865324	chr1:25865324:T:A	1.57178e-08	-1.63868e-10	-1.32779	0.000151232	-1.63868e-10	-1.29848	0.000171349	-1.63868e-10	-1.29782
25865594	chr1:25865594:G:A	2.63213e-08	-1.63868e-10	-0.812201	0.000246996	-1.63868e-10	-0.807926	0.00028146	-1.63868e-10	-0.801533
25865981	chr1:25865981:C:T	1.6451e-08	-1.63868e-10	-1.2822	0.000147292	-1.63868e-10	-1.32488	0.000166703	-1.63868e-10	-1.32531
25866484	chr1:25866484:G:C	2.8308e-08	-1.63868e-10	-0.739434	0.000287613	-1.63868e-10	-0.655684	0.000328468	-1.63868e-10	-0.647082
25866727	chr1:25866727:T:G	2.63514e-08	-1.63868e-10	-0.81106	0.000247361	-1.63868e-10	-0.806451	0.000281861	-1.63868e-10	-0.80011
25866771	chr1:25866771:C:T	1.60628e-08	-1.63868e-10	-1.30608	0.000146401	-1.63868e-10	-1.33095	0.000165749	-1.63868e-10	-1.33105
25867196	chr1:25867196:T:A	2.24884e-08	-1.63868e-10	-0.969579	0.0003002	-1.63868e-10	-0.612852	0.000344314	-1.63868e-10	-0.599968
25867236	chr1:25867236:T:C	2.02692e-08	-1.63868e-10	-1.07348	0.000250729	-1.63868e-10	-0.792928	0.00028551	-1.63868e-10	-0.787246
25867255	chr1:25867255:C:T	1.50198e-08	-1.37321	-3.3421e-10	0.000122648	-1.50798	-3.3421e-10	0.0001391	-1.50633	-3.3421e-10
25867385	chr1:25867385:C:T	6.44677e-08	-1.63868e-10	0.0835833	0.00130648	-1.63868e-10	0.857795	0.00152055	-1.63868e-10	0.885307
25867427	chr1:25867427:A:C	1.62563e-08	-1.2941	-3.3421e-10	0.000145459	-1.33741	-3.3421e-10	0.000164205	-1.3404	-3.3421e-10
25867980	chr1:25867980:A:G	2.71496e-08	-1.63868e-10	-0.78122	0.000254609	-1.63868e-10	-0.777569	0.00029019	-1.63868e-10	-0.770987
25868683	chr1:25868683:C:T	1.60791e-08	-1.63868e-10	-1.30506	0.000146432	-1.63868e-10	-1.33074	0.000165775	-1.63868e-10	-1.33089
25868900	chr1:25868900:G:A	2.19397e-08	-1.63868e-10	-0.994281	0.000210464	-1.63868e-10	-0.967986	0.000238537	-1.63868e-10	-0.967
25869228	chr1:25869228:A:G	2.14255e-08	-1.63868e-10	-1.018	0.000222883	-1.63868e-10	-0.910654	0.000252042	-1.63868e-10	-0.911928
25870327	chr1:25870327:G:C	3.56616e-08	-1.63868e-10	-0.508505	0.00031137	-1.63868e-10	-0.576316	0.000356193	-1.63868e-10	-0.56605
25870362	chr1:25870362:A:G	1.81415e-08	-1.63868e-10	-1.18438	0.000171403	-1.63868e-10	-1.17328	0.000194316	-1.63868e-10	-1.17204
25870384	chr1:25870384:G:A	2.20615e-08	-1.63868e-10	-0.988746	0.000232014	-1.63868e-10	-0.870502	0.000262537	-1.63868e-10	-0.871132
25870755	chr1:25870755:A:G	2.02381e-08	-1.63868e-10	-1.07502	0.000209323	-1.63868e-10	-0.973422	0.000236849	-1.63868e-10	-0.974098
25871146	chr1:25871146:G:A	1.17032e-08	-1.62271	-3.3421e-10	0.000127334	-1.47048	-3.3421e-10	0.000143718	-1.47367	-3.3421e-10
25871302	chr1:25871302:A:G	3.9463e-08	-1.63868e-10	-0.407216	0.000397052	-1.63868e-10	-0.333232	0.000453189	-1.63868e-10	-0.325214
25871351	chr1:25871351:G:A	1.66103e-08	-1.63868e-10	-1.27256	0.000185758	-1.63868e-10	-1.09286	0.000211328	-1.63868e-10	-1.08811
25871682	chr1:25871682:G:A	1.63151e-08	-1.63868e-10	-1.29049	0.000147149	-1.63868e-10	-1.32585	0.000166558	-1.63868e-10	-1.32618
25871779	chr1:25871779:T:C	2.10181e-08	-1.63868e-10	-1.0372	0.000250678	-1.63868e-10	-0.793132	0.000285706	-1.63868e-10	-0.78656
25872008	chr1:25872008:G:A	1.50995e-08	-1.36792	-3.3421e-10	0.000406877	-0.308789	-3.3421e-10	0.000483228	-0.261033	-3.3421e-10
25872187	chr1:25872187:C:A	2.00193e-08	-1.63868e-10	-1.08588	0.000183878	-1.63868e-10	-1.10303	0.000208261	-1.63868e-10	-1.10273
25872191	chr1:25872191:G:A	1.99716e-08	-1.63868e-10	-1.08827	0.000183455	-1.63868e-10	-1.10533	0.000207781	-1.63868e-10	-1.10504
25872422	chr1:25872422:C:T	1.84398e-07	1.13451	-3.3421e-10	0.00071706	0.25786	-3.3421e-10	0.000810155	0.255703	-3.3421e-10
25872560	chr1:25872560:G:A	2.67338e-08	-1.63868e-10	-0.796652	0.000251128	-1.63868e-10	-0.791337	0.000286231	-1.63868e-10	-0.784723
25873976	chr1:25873976:C:T	2.00467e-08	-1.63868e-10	-1.08452	0.000192025	-1.63868e-10	-1.05967	0.000217626	-1.63868e-10	-1.05874
25874111	chr1:25874111:A:G	1.11016e-07	-0.301121	0.928213	0.00145438	-0.604856	1.5699	0.00175949	-0.57344	1.6047
25874226	chr1:25874226:GC:G	2.2436e-08	-1.63868e-10	-0.971912	0.000299643	-1.63868e-10	-0.614706	0.000343679	-1.63868e-10	-0.601815
25874342	chr1:25874342:G:A	2.06502e-08	-1.63868e-10	-1.05485	0.000214817	-1.63868e-10	-0.947513	0.000243078	-1.63868e-10	-0.948141
25874533	chr1:25874533:G:A	1.56251e-07	-1.63868e-10	0.96888	0.00224635	-1.63868e-10	1.39976	0.00258149	-1.63868e-10	1.4146
25874673	chr1:25874673:G:A	2.1402e-08	-0.587691	-0.431405	0.00023541	-0.842048	-0.0139245	0.000278293	-0.81532	0.00247117
25874971	chr1:25874971:C:T	2.05806e-08	-1.63868e-10	-1.05823	0.000213947	-1.63868e-10	-0.951569	0.000242092	-1.63868e-10	-0.952206
25875061	chr1:25875061:G:A	1.98739e-08	-1.63868e-10	-1.09317	0.000204923	-1.63868e-10	-0.994666	0.000231874	-1.63868e-10	-0.99533
25875380	chr1:25875380:C:T	1.99969e-08	-1.63868e-10	-1.087	0.000210035	-1.63868e-10	-0.970023	0.000237649	-1.63868e-10	-0.970727
25875398	chr1:25875398:C:A	9.16259e-08	-1.63868e-10	0.435134	0.0016076	-1.63868e-10	1.0652	0.00188547	-1.63868e-10	1.10041
25875867	chr1:25875867:C:T	2.45411e-08	-1.63868e-10	-0.882232	0.000223924	-1.63868e-10	-0.905991	0.000253558	-1.63868e-10	-0.905929
25875905	chr1:25875905:G:A	2.09844e-08	-1.63868e-10	-1.0388	0.000192578	-1.63868e-10	-1.0568	0.000218039	-1.63868e-10	-1.05685
25875935	chr1:25875935:C:T	4.26708e-09	-1.31952	-1.31213	5.51112e-05	-0.997081	-1.31087	6.27862e-05	-0.991426	-1.31036
25875946	chr1:25875946:C:T	2.56052e-08	-1.63868e-10	-0.839787	0.000199102	-1.63868e-10	-1.02348	0.000225127	-1.63868e-10	-1.02486
25876233	chr1:25876233:C:G	5.12873e-09	-1.26684	-1.18088	4.03771e-05	-1.42663	-1.1924	4.65868e-05	-1.41108	-1.18912
25876606	chr1:25876606:A:T	4.98867e-09	-1.19504	-1.28037	3.92321e-05	-1.36314	-1.28466	4.51775e-05	-1.34795	-1.28297
25876853	chr1:25876853:A:G	1.88518e-08	-1.63868e-10	-1.14597	0.000172674	-1.63868e-10	-1.16589	0.00019551	-1.63868e-10	-1.16591
25876864	chr1:25876864:GA:G	1.56812e-08	-1.63868e-10	-1.33012	0.000148256	-1.63868e-10	-1.31836	0.000168031	-1.63868e-10	-1.31737
25877158	chr1:25877158:C:T	1.56589e-08	-1.63868e-10	-1.33154	0.000146291	-1.63868e-10	-1.3317	0.000165639	-1.63868e-10	-1.33171
25877242	chr1:25877242:C:T	4.52816e-08	-1.63868e-10	-0.26968	0.000803417	-1.63868e-10	0.371575	0.000930542	-1.63868e-10	0.394244
25877572	chr1:25877572:T:C	1.63382e-08	-1.63868e-10	-1.28907	0.000168816	-1.63868e-10	-1.18849	0.000191948	-1.63868e-10	-1.1843
25877860	chr1:25877860:G:C	1.88958e-08	-1.63868e-10	-1.14364	0.000173779	-1.63868e-10	-1.15951	0.000196808	-1.63868e-10	-1.1593
25878007	chr1:25878007:A:T	1.60008e-08	-1.63868e-10	-1.30994	0.000149975	-1.63868e-10	-1.30683	0.000169891	-1.63868e-10	-1.30636
25878242	chr1:25878242:A:C	1.57158e-08	-1.63868e-10	-1.32791	0.000146377	-1.63868e-10	-1.33111	0.000165743	-1.63868e-10	-1.33109
25878717	chr1:25878717:A:G	1.34754e-08	-0.154398	-1.32732	7.76643e-05	-0.639333	-1.32557	9.10892e-05	-0.604252	-1.32543
25880484	chr1:25880484:T:C	1.02938e-08	-1.75104	-3.3421e-10	0.000103896	-1.67391	-3.3421e-10	0.000117531	-1.67482	-3.3421e-10
25880753	chr1:25880753:A:G	1.28954e-08	-0.194231	-1.33148	7.50469e-05	-0.667681	-1.33151	8.79891e-05	-0.632828	-1.33148
25880785	chr1:25880785:C:CATAA	1.57106e-08	-1.63868e-10	-1.32825	0.000146393	-1.63868e-10	-1.331	0.000165762	-1.63868e-10	-1.33097
25881165	chr1:25881165:C:T	1.92189e-08	-1.63868e-10	-1.12668	0.000175559	-1.63868e-10	-1.14932	0.000198771	-1.63868e-10	-1.14937
25881644	chr1:25881644:G:A	1.13573e-08	-1.65272	-3.3421e-10	0.000100166	-1.71047	-3.3421e-10	0.000113609	-1.70876	-3.3421e-10
25881887	chr1:25881887:G:A	2.85416e-08	-0.409636	-0.321582	0.000236337	-0.873326	0.0212839	0.000281895	-0.844447	0.0444589
25882166	chr1:25882166:A:G	4.17412e-08	-0.183755	-0.167337	0.000388332	-0.612434	0.256995	0.00046585	-0.579484	0.281826
25882253	chr1:25882253:G:A	1.64857e-08	-1.63868e-10	-1.28009	0.000171559	-1.63868e-10	-1.17237	0.000195111	-1.63868e-10	-1.16795
25882878	chr1:25882878:C:A	1.58079e-08	-1.63868e-10	-1.32207	0.000146351	-1.63868e-10	-1.33129	0.000165718	-1.63868e-10	-1.33123
25883034	chr1:25883034:A:G	3.03593e-08	-1.63868e-10	-0.669479	0.000335141	-1.63868e-10	-0.502747	0.00038281	-1.63868e-10	-0.493984
25883186	chr1:25883186:T:C	2.67845e-08	-0.325835	-0.468923	0.000226449	-0.742223	-0.152556	0.000270305	-0.711068	-0.130902
25883194	chr1:25883194:C:T	7.01938e-09	-0.953073	-1.18083	5.1126e-05	-1.19818	-1.18483	5.92275e-05	-1.17819	-1.18195
25883292	chr1:25883292:CAGG:C	1.93442e-08	-1.63868e-10	-1.12019	0.000201478	-1.63868e-10	-1.01162	0.000227964	-1.63868e-10	-1.01234
25883335	chr1:25883335:C:T	1.88568e-08	-1.63868e-10	-1.14571	0.000195214	-1.63868e-10	-1.0432	0.000220885	-1.63868e-10	-1.04388
25883373	chr1:25883373:G:A	1.57925e-08	-1.63868e-10	-1.32304	0.0001474	-1.63868e-10	-1.32415	0.000166812	-1.63868e-10	-1.32466
25883414	chr1:25883414:G:A	1.93228e-08	-1.63868e-10	-1.12129	0.0002012	-1.63868e-10	-1.013	0.000227651	-1.63868e-10	-1.01371
25883673	chr1:25883673:C:T	4.08229e-08	-0.250489	-0.122849	0.000381469	-0.683676	0.310407	0.000457373	-0.65153	0.335506
25883750	chr1:25883750:G:C	1.27433e-08	-1.53758	-3.3421e-10	0.000108655	-1.62912	-3.3421e-10	0.000123162	-1.62802	-3.3421e-10
25883752	chr1:25883752:C:T	1.28018e-08	-1.53299	-3.3421e-10	0.000109075	-1.62527	-3.3421e-10	0.00012364	-1.62415	-3.3421e-10
25884492	chr1:25884492:C:T	2.97978e-08	-1.63868e-10	-0.688145	0.000210376	-1.63868e-10	-0.968402	0.000237946	-1.63868e-10	-0.969478
25884552	chr1:25884552:C:T	2.53042e-08	-1.63868e-10	-0.851611	0.000201044	-1.63868e-10	-1.01377	0.000228356	-1.63868e-10	-1.01062
25884901	chr1:25884901:C:G	1.50537e-07	-1.63868e-10	0.931626	0.00217168	-1.63868e-10	1.36596	0.00249519	-1.63868e-10	1.3806
25884984	chr1:25884984:C:T	2.33844e-08	-1.63868e-10	-0.930511	0.000250108	-1.63868e-10	-0.795405	0.000285176	-1.63868e-10	-0.788416
25885097	chr1:25885097:C:T	1.92739e-08	-1.63868e-10	-1.12383	0.000200568	-1.63868e-10	-1.01615	0.000226936	-1.63868e-10	-1.01685
25885128	chr1:25885128:T:C	1.87624e-08	-1.63868e-10	-1.15073	0.000172852	-1.63868e-10	-1.16486	0.000195731	-1.63868e-10	-1.16478
25885282	chr1:25885282:C:T	6.7972e-09	-0.939727	-1.22634	4.92042e-05	-1.18755	-1.23377	5.70268e-05	-1.16693	-1.23107
25885770	chr1:25885770:G:A	2.80499e-08	-1.63868e-10	-0.748596	0.000284495	-1.63868e-10	-0.666585	0.000325022	-1.63868e-10	-0.657628
25885930	chr1:25885930:G:A	1.93254e-08	-1.63868e-10	-1.12116	0.00020123	-1.63868e-10	-1.01285	0.000227684	-1.63868e-10	-1.01356
25885940	chr1:25885940:T:C	1.60324e-08	-1.63868e-10	-1.30797	0.000158888	-1.63868e-10	-1.2491	0.000180311	-1.63868e-10	-1.24684
25886103	chr1:25886103:G:A	1.66036e-08	-1.63868e-10	-1.27296	0.000173742	-1.63868e-10	-1.15973	0.000197631	-1.63868e-10	-1.15512
25886521	chr1:25886521:C:T	6.99148e-09	-0.932858	-1.20503	5.04311e-05	-1.18368	-1.21301	5.84763e-05	-1.16288	-1.21002
25886607	chr1:25886607:G:A	1.33049e-08	-1.49445	-3.3421e-10	0.000112409	-1.59515	-3.3421e-10	0.000127426	-1.59399	-3.3421e-10
25886700	chr1:25886700:T:C	2.76678e-08	-0.762313	-3.3421e-10	0.000134353	-1.41683	-3.3421e-10	0.000150933	-1.42469	-3.3421e-10
25886737	chr1:25886737:T:C	1.94372e-08	-1.63868e-10	-1.11539	0.000202631	-1.63868e-10	-1.00591	0.000229262	-1.63868e-10	-1.00666
25886795	chr1:25886795:A:C	4.92806e-08	-0.280873	0.0958238	0.000496555	-0.713773	0.604168	0.000596676	-0.681891	0.631744
25886851	chr1:25886851:G:C	6.09936e-08	-1.63868e-10	0.028189	0.000547575	-1.63868e-10	-0.0117991	0.000629174	-1.63868e-10	0.00288569
25887059	chr1:25887059:T:C	6.15076e-09	-0.952224	-1.31378	4.61661e-05	-1.20571	-1.27934	5.21079e-05	-1.21005	-1.27815
25887389	chr1:25887389:C:T	3.28394e-08	-1.63868e-10	-0.590951	0.000365797	-1.63868e-10	-0.415221	0.000417995	-1.63868e-10	-0.406052
25887500	chr1:25887500:G:T	7.1856e-09	-0.881128	-1.22937	5.11659e-05	-1.13747	-1.24476	5.93498e-05	-1.11593	-1.24215
25887519	chr1:25887519:C:T	1.93849e-08	-1.63868e-10	-1.11809	0.000201973	-1.63868e-10	-1.00916	0.000228517	-1.63868e-10	-1.00991
25888112	chr1:25888112:G:C	1.69051e-08	-1.63868e-10	-1.25497	0.00015877	-1.63868e-10	-1.24984	0.00017995	-1.63868e-10	-1.24884
25888377	chr1:25888377:C:T	1.64331e-08	-1.63868e-10	-1.28328	0.000174348	-1.63868e-10	-1.15625	0.000197859	-1.63868e-10	-1.15397
25888621	chr1:25888621:A:C	1.5893e-08	-1.63868e-10	-1.3167	0.00014629	-1.63868e-10	-1.33171	0.000165638	-1.63868e-10	-1.33172
25888622	chr1:25888622:G:C	1.59e-08	-1.63868e-10	-1.31626	0.000146291	-1.63868e-10	-1.3317	0.00016564	-1.63868e-10	-1.33171
25888825	chr1:25888825:C:T	6.51233e-09	-0.938319	-1.27056	4.74075e-05	-1.19398	-1.26454	5.49099e-05	-1.17317	-1.26266
25888917	chr1:25888917:C:T	1.92391e-08	-1.63868e-10	-1.12564	0.000176015	-1.63868e-10	-1.14673	0.00019929	-1.63868e-10	-1.14676
25889590	chr1:25889590:T:G	1.65357e-08	-1.63868e-10	-1.27706	0.000167697	-1.63868e-10	-1.19514	0.00019044	-1.63868e-10	-1.19219
25889837	chr1:25889837:C:T	1.63762e-08	-1.63868e-10	-1.28675	0.000165106	-1.63868e-10	-1.21071	0.000187465	-1.63868e-10	-1.20793
25890122	chr1:25890122:T:TATTC	3.99154e-08	-1.63868e-10	-0.395819	0.000472543	-1.63868e-10	-0.159171	0.000540981	-1.63868e-10	-0.148139
25890706	chr1:25890706:C:T	1.89889e-08	-1.63868e-10	-1.13873	0.000173714	-1.63868e-10	-1.15989	0.000196692	-1.63868e-10	-1.15988
25890855	chr1:25890855:C:T	1.90633e-08	-1.63868e-10	-1.13481	0.00017458	-1.63868e-10	-1.15492	0.000197663	-1.63868e-10	-1.15496
25891774	chr1:25891774:A:G	3.57656e-08	-0.505593	-3.3421e-10	0.000178565	-1.13234	-3.3421e-10	0.000201869	-1.1339	-3.3421e-10
25892337	chr1:25892337:C:T	3.16341e-08	-0.46764	-0.160704	0.000300833	-0.870835	0.26009	0.000359297	-0.841559	0.284186
25892796	chr1:25892796:C:T	1.68505e-08	-1.63868e-10	-1.2582	0.000190452	-1.63868e-10	-1.0679	0.000217124	-1.63868e-10	-1.06106
25892939	chr1:25892939:G:A	1.06259e-08	-1.71929	-3.3421e-10	9.9623e-05	-1.71591	-3.3421e-10	0.000114096	-1.70448	-3.3421e-10
25893076	chr1:25893076:C:T	1.02748e-08	-1.75289	-3.3421e-10	0.000106796	-1.64638	-3.3421e-10	0.000119332	-1.65961	-3.3421e-10
25893111	chr1:25893111:T:C	2.9289e-08	-0.559615	-0.145753	0.000284219	-0.945516	0.277961	0.000339085	-0.91747	0.302198
25893357	chr1:25893357:A:G	4.41644e-08	-0.369864	0.0752033	0.00043861	-0.789391	0.555702	0.000525725	-0.758887	0.582143
25893627	chr1:25893627:G:A	1.47202e-07	-1.63868e-10	0.909223	0.00292185	-1.63868e-10	1.66267	0.00343913	-1.63868e-10	1.70145
25893698	chr1:25893698:G:A	2.54336e-08	-1.63868e-10	-0.846511	0.000231564	-1.63868e-10	-0.872443	0.000264359	-1.63868e-10	-0.864216
25893836	chr1:25893836:T:C	2.78293e-08	-1.63868e-10	-0.756492	0.000284748	-1.63868e-10	-0.665696	0.000325398	-1.63868e-10	-0.656474
25894138	chr1:25894138:C:T	1.91396e-08	-1.63868e-10	-1.13082	0.000175786	-1.63868e-10	-1.14803	0.000199064	-1.63868e-10	-1.14789
25894981	chr1:25894981:A:G	3.50162e-09	-1.49847	-1.33089	2.93032e-05	-1.608	-1.3316	3.3861e-05	-1.58767	-1.33159
25895932	chr1:25895932:G:A	1.52148e-08	-1.36031	-3.3421e-10	0.000120292	-1.52738	-3.3421e-10	0.000136524	-1.52503	-3.3421e-10
25896494	chr1:25896494:CCTGT:C	3.26622e-08	-1.63868e-10	-0.596361	0.00034488	-1.63868e-10	-0.474104	0.000393585	-1.63868e-10	-0.466224
25896828	chr1:25896828:A:C	1.59568e-08	-1.63868e-10	-1.31269	0.000157429	-1.63868e-10	-1.25833	0.000178637	-1.63868e-10	-1.25617
25897004	chr1:25897004:G:A	1.033e-08	-1.74753	-3.3421e-10	9.69941e-05	-1.74265	-3.3421e-10	0.000109722	-1.74357	-3.3421e-10
25897037	chr1:25897037:A:G	4.58701e-08	-0.593778	0.337011	0.000356198	-1.33439	0.892581	0.000419075	-1.32406	0.920588
25897324	chr1:25897324:AAAG:A	1.0049e-08	-0.475161	-1.29994	4.65443e-05	-1.17863	-1.29826	5.372e-05	-1.16072	-1.29702
25897679	chr1:25897679:G:A	1.76611e-08	-1.63868e-10	-1.21121	0.000162696	-1.63868e-10	-1.22542	0.00018423	-1.63868e-10	-1.22534
25897811	chr1:25897811:G:A	1.03082e-08	-1.74964	-3.3421e-10	9.95997e-05	-1.71614	-3.3421e-10	0.000112894	-1.71507	-3.3421e-10
25898142	chr1:25898142:A:G	9.78838e-09	-1.36008	-0.441309	9.32146e-05	-1.669	-0.113395	0.000108035	-1.66066	-0.0984001
25898341	chr1:25898341:T:G	1.80192e-08	-1.63868e-10	-1.19114	0.000166607	-1.63868e-10	-1.20166	0.000188606	-1.63868e-10	-1.20186
25899307	chr1:25899307:T:TC	3.47382e-08	-0.492695	-0.0420449	0.00025037	-1.27443	0.480067	0.000294068	-1.26348	0.505767
25899661	chr1:25899661:G:A	1.35436e-08	-1.47667	-3.3421e-10	0.00010002	-1.71193	-3.3421e-10	0.000113319	-1.71131	-3.3421e-10
25899797	chr1:25899797:C:A	1.59926e-08	-1.63868e-10	-1.31045	0.000146393	-1.63868e-10	-1.33101	0.000165744	-1.63868e-10	-1.33108
25900397	chr1:25900397:GA:G	1.60319e-08	-1.63868e-10	-1.308	0.000146467	-1.63868e-10	-1.3305	0.000165824	-1.63868e-10	-1.33059
25900877	chr1:25900877:C:T	1.56611e-08	-1.63868e-10	-1.3314	0.000151115	-1.63868e-10	-1.29926	0.000171171	-1.63868e-10	-1.29886
25901013	chr1:25901013:A:G	3.25389e-08	-1.63868e-10	-0.600143	0.000344193	-1.63868e-10	-0.476098	0.000389545	-1.63868e-10	-0.476543
25901480	chr1:25901480:A:G	2.44507e-08	-0.885921	-3.3421e-10	0.000353225	-0.450193	-3.3421e-10	0.000400675	-0.448371	-3.3421e-10
25901918	chr1:25901918:A:G	6.07303e-09	-1.0012	-1.27752	4.67889e-05	-1.24707	-1.22459	5.28478e-05	-1.25122	-1.22288
25902251	chr1:25902251:T:G	9.83725e-08	-1.63868e-10	0.506181	0.0018324	-1.63868e-10	1.19608	0.00214993	-1.63868e-10	1.23167
25903269	chr1:25903269:T:A	3.00184e-08	-1.63868e-10	-0.68077	0.000336753	-1.63868e-10	-0.497951	0.000384604	-1.63868e-10	-0.489309
25903592	chr1:25903592:G:A	1.82128e-08	-1.63868e-10	-1.18046	0.000168541	-1.63868e-10	-1.19012	0.000190801	-1.63868e-10	-1.19029
25904268	chr1:25904268:A:G	1.02754e-08	-1.75283	-3.3421e-10	9.91727e-05	-1.72044	-3.3421e-10	0.000111745	-1.7253	-3.3421e-10
25904591	chr1:25904591:C:T	1.60314e-08	-1.63868e-10	-1.30803	0.000150018	-1.63868e-10	-1.30654	0.000170003	-1.63868e-10	-1.3057
25904872	chr1:25904872:GA:G	5.83353e-08	-1.63868e-10	-0.0163737	0.00114935	-1.63868e-10	0.729648	0.00133479	-1.63868e-10	0.755006
25905795	chr1:25905795:C:T	2.99859e-08	-1.63868e-10	-0.681853	0.000336262	-1.63868e-10	-0.499409	0.000384037	-1.63868e-10	-0.490783
25905865	chr1:25905865:C:A	1.38652e-08	-0.12591	-1.32729	5.03499e-05	-1.07731	-1.32099	5.7876e-05	-1.06233	-1.32089
25907726	chr1:25907726:G:A	2.9258e-08	-1.63868e-10	-0.706428	0.000300765	-1.63868e-10	-0.610972	0.000343833	-1.63868e-10	-0.601368
25908234	chr1:25908234:A:G	1.59915e-08	-1.63868e-10	-1.31052	0.00014755	-1.63868e-10	-1.32313	0.000167057	-1.63868e-10	-1.32319
25908284	chr1:25908284:C:A	2.58765e-08	-1.63868e-10	-0.829244	0.000229165	-1.63868e-10	-0.882857	0.000261502	-1.63868e-10	-0.87508
25908492	chr1:25908492:A:G	3.66759e-08	-0.488093	0.00763158	0.000265512	-1.27349	0.537852	0.000311978	-1.26255	0.563964
25908964	chr1:25908964:C:T	3.456e-08	-1.63868e-10	-0.539885	0.000305873	-1.63868e-10	-0.594128	0.000349422	-1.63868e-10	-0.585241
25909214	chr1:25909214:C:T	6.49202e-09	-0.974736	-1.23727	3.62549e-05	-1.51029	-1.21643	4.14024e-05	-1.5042	-1.21399
25909271	chr1:25909271:G:A	2.27259e-08	-1.63868e-10	-0.959076	0.000223782	-1.63868e-10	-0.906629	0.000254862	-1.63868e-10	-0.900801
25909425	chr1:25909425:T:C	3.53796e-08	-0.487011	-0.0294336	0.000255015	-1.27151	0.49553	0.000299584	-1.26051	0.521379
25909923	chr1:25909923:C:T	1.82202e-08	-1.63868e-10	-1.18005	0.000168579	-1.63868e-10	-1.1899	0.000190846	-1.63868e-10	-1.19006
25910670	chr1:25910670:T:C	1.93317e-08	-1.63868e-10	-1.12083	0.000198282	-1.63868e-10	-1.02761	0.000224536	-1.63868e-10	-1.02749
25910844	chr1:25910844:A:G	2.1896e-08	-0.525502	-0.470773	0.000125884	-1.20933	-0.272607	0.000143671	-1.21088	-0.263118
25911798	chr1:25911798:A:G	1.17722e-08	-0.285956	-1.33088	4.54346e-05	-1.16938	-1.33165	5.21735e-05	-1.15529	-1.33165
25912262	chr1:25912262:G:C	1.59623e-08	-1.63868e-10	-1.31235	0.000146336	-1.63868e-10	-1.3314	0.000165684	-1.63868e-10	-1.33144
25912745	chr1:25912745:C:T	1.72812e-08	-1.63868e-10	-1.23296	0.000182009	-1.63868e-10	-1.11325	0.000206881	-1.63868e-10	-1.10938
25912787	chr1:25912787:T:C	9.53098e-09	-0.894358	-0.933675	5.86577e-05	-1.48101	-0.764574	6.7493e-05	-1.47358	-0.75592
25912868	chr1:25912868:A:G	3.13637e-08	-0.321146	-0.315782	0.000298171	-0.746173	0.126541	0.000349068	-0.729695	0.143438
25913024	chr1:25913024:C:T	1.9347e-08	-1.63868e-10	-1.12005	0.000177406	-1.63868e-10	-1.13886	0.000200899	-1.63868e-10	-1.13872
25913094	chr1:25913094:A:G	1.9774e-08	-1.63868e-10	-1.09821	0.00024847	-1.63868e-10	-0.801978	0.000284375	-1.63868e-10	-0.791228
25913595	chr1:25913595:GAT:G	1.57162e-08	-1.63868e-10	-1.32789	0.000154135	-1.63868e-10	-1.27947	0.000174875	-1.63868e-10	-1.27745
25914653	chr1:25914653:C:T	2.83968e-08	-1.63868e-10	-0.736305	0.000290817	-1.63868e-10	-0.644606	0.000332399	-1.63868e-10	-0.635186
25914789	chr1:25914789:A:G	1.56616e-08	-1.63868e-10	-1.33137	0.000148996	-1.63868e-10	-1.31338	0.000168851	-1.63868e-10	-1.31251
25914964	chr1:25914964:G:T	5.07911e-09	-1.23989	-1.21756	3.1142e-05	-1.66649	-1.21225	3.5476e-05	-1.66338	-1.20929
25915250	chr1:25915250:G:T	2.0683e-08	-1.63868e-10	-1.05327	0.000231295	-1.63868e-10	-0.873607	0.000263552	-1.63868e-10	-0.867273
25915487	chr1:25915487:T:C	1.66773e-08	-1.63868e-10	-1.26853	0.000156387	-1.63868e-10	-1.26497	0.00017744	-1.63868e-10	-1.26289
25915506	chr1:25915506:C:T	1.87127e-08	-1.63868e-10	-1.15338	0.000164678	-1.63868e-10	-1.21331	0.000186614	-1.63868e-10	-1.21248
25915584	chr1:25915584:A:G	7.81936e-08	-1.63868e-10	0.276607	0.00125414	-1.63868e-10	0.816904	0.00144976	-1.63868e-10	0.837633
25915587	chr1:25915587:G:A	2.08732e-08	-1.63868e-10	-1.04411	0.000189075	-1.63868e-10	-1.07516	0.000214076	-1.63868e-10	-1.07519
25916191	chr1:25916191:A:G	3.19074e-08	-1.63868e-10	-0.619742	0.000368794	-1.63868e-10	-0.407063	0.000422381	-1.63868e-10	-0.395615
25916391	chr1:25916391:G:A	5.58762e-09	-1.29193	-1.0701	4.46227e-05	-1.40169	-1.11737	5.03827e-05	-1.40833	-1.11354
25917262	chr1:25917262:C:T	1.73215e-08	-1.63868e-10	-1.23063	0.000162915	-1.63868e-10	-1.22407	0.000184674	-1.63868e-10	-1.22293
25917527	chr1:25917527:G:A	1.56766e-08	-1.63868e-10	-1.33041	0.000146309	-1.63868e-10	-1.33158	0.000165659	-1.63868e-10	-1.33159
25917546	chr1:25917546:A:T	2.81159e-08	-1.63868e-10	-0.746247	0.000275838	-1.63868e-10	-0.697486	0.000311936	-1.63868e-10	-0.698723
25917632	chr1:25917632:G:A	8.42007e-08	-1.63868e-10	0.350623	0.00132887	-1.63868e-10	0.874785	0.00153503	-1.63868e-10	0.894786
25917820	chr1:25917820:T:A	2.93461e-08	-1.63868e-10	-0.70342	0.000335365	-1.63868e-10	-0.502081	0.00038387	-1.63868e-10	-0.491218
25917922	chr1:25917922:C:T	2.40457e-08	-1.63868e-10	-0.902625	0.00027428	-1.63868e-10	-0.703151	0.000312613	-1.63868e-10	-0.696556
25918784	chr1:25918784:C:T	2.55934e-08	-1.63868e-10	-0.840247	0.000229255	-1.63868e-10	-0.882464	0.000259559	-1.63868e-10	-0.882537
25919081	chr1:25919081:G:A	1.78108e-08	-1.63868e-10	-1.20277	0.000194301	-1.63868e-10	-1.04789	0.000220194	-1.63868e-10	-1.04701
25919197	chr1:25919197:A:T	1.57381e-08	-1.63868e-10	-1.32649	0.000147314	-1.63868e-10	-1.32473	0.000166913	-1.63868e-10	-1.32405
25919723	chr1:25919723:G:A	3.04687e-08	-1.63868e-10	-0.665882	0.000349639	-1.63868e-10	-0.460398	0.000400313	-1.63868e-10	-0.449275
25920112	chr1:25920112:T:C	2.99217e-08	-1.63868e-10	-0.683998	0.000342456	-1.63868e-10	-0.481156	0.000392048	-1.63868e-10	-0.470139
25920304	chr1:25920304:C:T	2.3781e-08	-1.63868e-10	-0.913695	0.000270647	-1.63868e-10	-0.716483	0.000308461	-1.63868e-10	-0.709925
25920636	chr1:25920636:G:A	1.57754e-08	-1.21201	-0.112118	0.000143783	-1.34785	-0.00114529	0.000165105	-1.35415	0.0192099
25921018	chr1:25921018:C:A	2.33825e-08	-1.63868e-10	-0.930592	0.000265134	-1.63868e-10	-0.737063	0.00030215	-1.63868e-10	-0.7306
25921111	chr1:25921111:G:A	1.69407e-08	-1.63868e-10	-1.25286	0.000176468	-1.63868e-10	-1.14416	0.000200581	-1.63868e-10	-1.1403
25921140	chr1:25921140:T:C	7.09729e-08	-1.63868e-10	0.179718	0.00109408	-1.63868e-10	0.68037	0.00126278	-1.63868e-10	0.699551
25921291	chr1:25921291:TA:T	6.02583e-09	-1.1934	-1.09313	4.7664e-05	-1.31396	-1.13917	5.37234e-05	-1.32213	-1.13554
25921655	chr1:25921655:C:G	1.62017e-08	-1.29746	-3.3421e-10	0.000117193	-1.55348	-3.3421e-10	0.000133186	-1.54978	-3.3421e-10
25921696	chr1:25921696:C:G	3.01725e-08	-1.63868e-10	-0.675649	0.000345696	-1.63868e-10	-0.471738	0.000395789	-1.63868e-10	-0.460642
25921960	chr1:25921960:T:C	2.73371e-08	-1.63868e-10	-0.774336	0.000307918	-1.63868e-10	-0.587467	0.000352221	-1.63868e-10	-0.577263
25922006	chr1:25922006:T:C	3.00482e-08	-1.63868e-10	-0.679776	0.000344198	-1.63868e-10	-0.476082	0.000394052	-1.63868e-10	-0.465038
25922966	chr1:25922966:C:T	1.61296e-08	-1.63868e-10	-1.30193	0.000148558	-1.63868e-10	-1.31633	0.000168296	-1.63868e-10	-1.3158
25923421	chr1:25923421:T:G	1.66292e-08	-1.63868e-10	-1.27142	0.000154046	-1.63868e-10	-1.28005	0.00017442	-1.63868e-10	-1.28005
25923556	chr1:25923556:A:C	3.49408e-08	-1.63868e-10	-0.528925	0.000410023	-1.63868e-10	-0.301086	0.000462845	-1.63868e-10	-0.30413
25923568	chr1:25923568:C:T	5.43621e-09	-1.27467	-1.11483	4.36437e-05	-1.38348	-1.15776	4.92084e-05	-1.3911	-1.15436
25924108	chr1:25924108:A:G	1.64532e-08	-1.63868e-10	-1.28206	0.000153634	-1.63868e-10	-1.28273	0.000173891	-1.63868e-10	-1.28309
25924351	chr1:25924351:A:G	4.46224e-09	-1.4438	-1.14313	3.68308e-05	-1.52842	-1.18254	4.15871e-05	-1.53429	-1.17944
25924562	chr1:25924562:T:C	1.6942e-08	-1.63868e-10	-1.25279	0.000158848	-1.63868e-10	-1.24935	0.000180275	-1.63868e-10	-1.24704
25924603	chr1:25924603:G:A	2.72576e-08	-1.63868e-10	-0.777247	0.000308223	-1.63868e-10	-0.586476	0.000352557	-1.63868e-10	-0.576311
25925080	chr1:25925080:T:C	1.67195e-08	-1.63868e-10	-1.266	0.00015506	-1.63868e-10	-1.27349	0.000175584	-1.63868e-10	-1.2734
25925083	chr1:25925083:CT:C	1.67744e-08	-1.63868e-10	-1.26273	0.000159172	-1.63868e-10	-1.24732	0.00018066	-1.63868e-10	-1.24491
25925152	chr1:25925152:A:T	1.56742e-08	-1.63868e-10	-1.33056	0.000152907	-1.63868e-10	-1.28747	0.00017353	-1.63868e-10	-1.28517
25925154	chr1:25925154:G:A	1.82395e-08	-1.63868e-10	-1.17899	0.000198525	-1.63868e-10	-1.02639	0.000225945	-1.63868e-10	-1.02123
25925309	chr1:25925309:C:T	1.10955e-08	-1.67604	-3.3421e-10	0.00011847	-1.54264	-3.3421e-10	0.000134418	-1.54057	-3.3421e-10
25925313	chr1:25925313:T:C	1.19702e-08	-1.20934	-0.390817	0.000106352	-1.3663	-0.284242	0.000121813	-1.37242	-0.26662
25925374	chr1:25925374:C:T	1.61599e-08	-1.63868e-10	-1.30005	0.000165492	-1.63868e-10	-1.20838	0.000187909	-1.63868e-10	-1.20556
25925543	chr1:25925543:C:T	1.66467e-08	-1.63868e-10	-1.27037	0.000156132	-1.63868e-10	-1.2666	0.000177148	-1.63868e-10	-1.26454
25925681	chr1:25925681:T:C	9.93694e-09	-1.11563	-0.670691	8.79132e-05	-1.29756	-0.543388	0.000100022	-1.30392	-0.532218
25926369	chr1:25926369:G:A	1.63671e-08	-1.63868e-10	-1.28731	0.000152835	-1.63868e-10	-1.28794	0.00017299	-1.63868e-10	-1.28829
25926775	chr1:25926775:A:G	1.21247e-07	-1.63868e-10	0.71525	0.00176855	-1.63868e-10	1.16062	0.00202794	-1.63868e-10	1.17325
25927062	chr1:25927062:A:G	1.76549e-08	-1.63868e-10	-1.21157	0.000186928	-1.63868e-10	-1.08657	0.000212953	-1.63868e-10	-1.08045
25928656	chr1:25928656:T:C	1.63431e-08	-1.63868e-10	-1.28877	0.000153258	-1.63868e-10	-1.28518	0.00017383	-1.63868e-10	-1.28345
25928713	chr1:25928713:G:T	1.04232e-08	-1.73855	-3.3421e-10	9.5988e-05	-1.75308	-3.3421e-10	0.000108677	-1.75314	-3.3421e-10
25928724	chr1:25928724:G:A	1.0149e-08	-0.730381	-1.03482	8.47142e-05	-1.07102	-0.806996	9.5573e-05	-1.07887	-0.802764
25928840	chr1:25928840:C:T	1.79043e-08	-1.63868e-10	-1.19754	0.000160245	-1.63868e-10	-1.24059	0.000181431	-1.63868e-10	-1.24065
25929171	chr1:25929171:G:A	7.62341e-08	-1.63868e-10	0.251228	0.000775616	-1.63868e-10	0.336359	0.000876572	-1.63868e-10	0.334497
25929907	chr1:25929907:C:A	1.64048e-08	-1.63868e-10	-1.285	0.000153727	-1.63868e-10	-1.28212	0.000174371	-1.63868e-10	-1.28034
25930084	chr1:25930084:T:C	1.91448e-08	-1.63868e-10	-1.13055	0.000180974	-1.63868e-10	-1.11895	0.000205217	-1.63868e-10	-1.11745
25930205	chr1:25930205:A:C	2.03737e-08	-1.63868e-10	-1.06834	0.000180654	-1.63868e-10	-1.12072	0.000205631	-1.63868e-10	-1.11544
25930282	chr1:25930282:G:A	1.87331e-08	-1.63868e-10	-1.15229	0.000171651	-1.63868e-10	-1.17183	0.000194303	-1.63868e-10	-1.1721
25930446	chr1:25930446:C:T	1.64605e-08	-1.63868e-10	-1.28162	0.000154278	-1.63868e-10	-1.27854	0.000175005	-1.63868e-10	-1.27671
25930944	chr1:25930944:T:C	1.85322e-08	-1.63868e-10	-1.16307	0.000201529	-1.63868e-10	-1.01137	0.00022969	-1.63868e-10	-1.00479
25931106	chr1:25931106:G:A	1.58176e-08	-1.63868e-10	-1.32146	0.00014649	-1.63868e-10	-1.33034	0.000165836	-1.63868e-10	-1.33052
25931711	chr1:25931711:A:G	1.74238e-08	-1.63868e-10	-1.22474	0.000164873	-1.63868e-10	-1.21212	0.000186726	-1.63868e-10	-1.21188
25931969	chr1:25931969:T:C	1.95662e-08	-1.63868e-10	-1.10878	0.000180542	-1.63868e-10	-1.12133	0.000204128	-1.63868e-10	-1.12278
25932251	chr1:25932251:C:T	1.63385e-08	-0.735702	-0.553354	0.000116007	-1.19751	-0.366143	0.000132165	-1.19749	-0.359988
25932517	chr1:25932517:C:T	1.04055e-08	-1.74024	-3.3421e-10	0.000190093	-1.06978	-3.3421e-10	0.000223344	-1.03281	-3.3421e-10
25932709	chr1:25932709:C:T	1.61987e-08	-1.63868e-10	-1.29765	0.000157411	-1.63868e-10	-1.25844	0.000178488	-1.63868e-10	-1.257
25932946	chr1:25932946:A:G	1.67374e-08	-1.63868e-10	-1.26493	0.0001553	-1.63868e-10	-1.27194	0.000175579	-1.63868e-10	-1.27343
25932960	chr1:25932960:T:C	2.16549e-08	-1.63868e-10	-1.00735	0.000196906	-1.63868e-10	-1.03457	0.000222225	-1.63868e-10	-1.03783
25933245	chr1:25933245:C:T	1.56606e-08	-1.63868e-10	-1.33143	0.000146467	-1.63868e-10	-1.3305	0.000165835	-1.63868e-10	-1.33053
25933413	chr1:25933413:A:G	5.03792e-08	-1.63868e-10	-0.163001	0.00049921	-1.63868e-10	-0.104272	0.000563777	-1.63868e-10	-0.106863
25933863	chr1:25933863:A:G	3.69547e-08	-1.63868e-10	-0.472887	0.000399449	-1.63868e-10	-0.327214	0.000452743	-1.63868e-10	-0.326197
25934193	chr1:25934193:A:G	1.59419e-08	-1.63868e-10	-1.31363	0.000149636	-1.63868e-10	-1.3091	0.000169286	-1.63868e-10	-1.30993
25934237	chr1:25934237:G:A	4.84805e-09	-1.18095	-1.32305	3.38394e-05	-1.49904	-1.29664	3.8293e-05	-1.50097	-1.29529
25934423	chr1:25934423:C:A	1.75205e-08	-0.930542	-0.288669	0.000128092	-1.35901	-0.105543	0.000145888	-1.35962	-0.0990556
25934520	chr1:25934520:T:C	1.70626e-08	-1.63868e-10	-1.24569	0.000167344	-1.63868e-10	-1.19725	0.000189382	-1.63868e-10	-1.19775
25934875	chr1:25934875:G:A	1.58303e-08	-1.63868e-10	-1.32065	0.000146399	-1.63868e-10	-1.33096	0.000165771	-1.63868e-10	-1.33092
25935212	chr1:25935212:C:T	3.30947e-08	-1.63868e-10	-0.583207	0.000263151	-1.63868e-10	-0.74457	0.000300485	-1.63868e-10	-0.736125
25935323	chr1:25935323:C:T	1.57862e-08	-1.63868e-10	-1.32345	0.000148842	-1.63868e-10	-1.31442	0.000168568	-1.63868e-10	-1.31418
25935674	chr1:25935674:A:G	1.99674e-08	-1.63868e-10	-1.08848	0.000162119	-1.63868e-10	-1.22897	0.00018369	-1.63868e-10	-1.22827
25936160	chr1:25936160:T:G	1.94449e-08	-1.63868e-10	-1.11499	0.000177615	-1.63868e-10	-1.13768	0.000201968	-1.63868e-10	-1.13341
25936290	chr1:25936290:A:C	3.37429e-09	-1.60039	-1.266	2.73334e-05	-1.72106	-1.28812	3.09756e-05	-1.722	-1.28632
25936387	chr1:25936387:C:G	1.91603e-08	-1.63868e-10	-1.12974	0.000159631	-1.63868e-10	-1.24444	0.000180664	-1.63868e-10	-1.24489
25936481	chr1:25936481:G:T	1.97214e-08	-1.63868e-10	-1.10087	0.000160841	-1.63868e-10	-1.23688	0.000182241	-1.63868e-10	-1.23619
25936647	chr1:25936647:G:A	1.67669e-08	-1.63868e-10	-1.26317	0.000152059	-1.63868e-10	-1.29303	0.000172223	-1.63868e-10	-1.29273
25936805	chr1:25936805:T:C	1.56676e-08	-1.63868e-10	-1.33099	0.000148213	-1.63868e-10	-1.31865	0.000167859	-1.63868e-10	-1.3184
25937080	chr1:25937080:C:T	1.78637e-08	-1.63868e-10	-1.19981	0.000184397	-1.63868e-10	-1.10021	0.000209637	-1.63868e-10	-1.09614
25938055	chr1:25938055:A:T	3.20596e-09	-1.59953	-1.31804	2.63433e-05	-1.71558	-1.33051	2.97946e-05	-1.7168	-1.33039
25938227	chr1:25938227:G:A	1.59686e-08	-1.63868e-10	-1.31195	0.000147318	-1.63868e-10	-1.3247	0.000166792	-1.63868e-10	-1.32478
25938361	chr1:25938361:G:C	2.54537e-08	-1.63868e-10	-0.84572	0.000261555	-1.63868e-10	-0.750655	0.000296317	-1.63868e-10	-0.750094
25938560	chr1:25938560:T:C	3.20967e-09	-1.6416	-1.27481	2.64747e-05	-1.73545	-1.30566	2.99696e-05	-1.73629	-1.30505
25938777	chr1:25938777:G:C	2.49906e-08	-1.63868e-10	-0.864082	0.000257058	-1.63868e-10	-0.767996	0.000291225	-1.63868e-10	-0.767427
25939647	chr1:25939647:C:T	4.10636e-09	-1.60959	-1.06046	3.43189e-05	-1.71713	-1.06448	3.88447e-05	-1.71869	-1.06326
25939779	chr1:25939779:C:T	1.84471e-08	-1.63868e-10	-1.16767	0.000162975	-1.63868e-10	-1.2237	0.000184623	-1.63868e-10	-1.22321
25939998	chr1:25939998:T:C	1.99427e-08	-1.63868e-10	-1.08972	0.000178109	-1.63868e-10	-1.13491	0.000201578	-1.63868e-10	-1.13534
25940022	chr1:25940022:C:G	3.13483e-09	-1.63587	-1.30414	2.60362e-05	-1.73308	-1.32473	2.94619e-05	-1.73397	-1.32445
25940187	chr1:25940187:C:T	2.12464e-08	-1.63868e-10	-1.02639	0.000168872	-1.63868e-10	-1.18816	0.000191374	-1.63868e-10	-1.18729
25940206	chr1:25940206:A:G	3.08047e-09	-1.65813	-1.29937	2.58806e-05	-1.74158	-1.32222	2.92935e-05	-1.74226	-1.3219
25940769	chr1:25940769:C:T	9.65597e-09	-0.863571	-0.951432	7.21951e-05	-1.3191	-0.718823	8.19986e-05	-1.31997	-0.714853
25941030	chr1:25941030:A:G	1.06684e-08	-0.798949	-0.916342	7.88362e-05	-1.27476	-0.675169	8.95569e-05	-1.27558	-0.671065
25941144	chr1:25941144:G:A	2.30608e-08	-1.63868e-10	-0.944447	0.000236054	-1.63868e-10	-0.853239	0.000267493	-1.63868e-10	-0.85243
25941195	chr1:25941195:A:G	2.97449e-09	-1.66151	-1.331	2.5736e-05	-1.74258	-1.32683	2.91146e-05	-1.74324	-1.32705
25941726	chr1:25941726:T:A	1.9637e-08	-1.63868e-10	-1.10517	0.000160397	-1.63868e-10	-1.23965	0.000181736	-1.63868e-10	-1.23897
25941912	chr1:25941912:C:T	1.56761e-08	-1.33044	-3.3421e-10	0.000124728	-1.49116	-3.3421e-10	0.000140905	-1.49344	-3.3421e-10
25941963	chr1:25941963:T:G	1.76029e-08	-1.63868e-10	-1.21452	0.000160686	-1.63868e-10	-1.23785	0.000181754	-1.63868e-10	-1.23887
25942184	chr1:25942184:G:A	1.84661e-08	-1.16664	-3.3421e-10	0.000131867	-1.43551	-3.3421e-10	0.0001535	-1.40782	-3.3421e-10
25942222	chr1:25942222:C:T	3.24017e-09	-1.59475	-1.3122	2.55211e-05	-1.75328	-1.32451	2.89026e-05	-1.75329	-1.32431
25942269	chr1:25942269:G:A	1.69743e-08	-1.63868e-10	-1.25088	0.000167463	-1.63868e-10	-1.19654	0.000189938	-1.63868e-10	-1.19483
25942661	chr1:25942661:G:A	1.95014e-08	-1.63868e-10	-1.1121	0.000197574	-1.63868e-10	-1.03119	0.000223501	-1.63868e-10	-1.03211
25943239	chr1:25943239:G:A	1.87327e-08	-1.63868e-10	-1.15231	0.000188311	-1.63868e-10	-1.07921	0.000213048	-1.63868e-10	-1.08001
25943286	chr1:25943286:T:G	1.8207e-08	-1.18078	-3.3421e-10	0.000132405	-1.43143	-3.3421e-10	0.000149949	-1.43122	-3.3421e-10
25943293	chr1:25943293:T:C	3.06549e-09	-1.63388	-1.3285	2.59385e-05	-1.73151	-1.33006	2.93372e-05	-1.73248	-1.33019
25943360	chr1:25943360:GA:G	2.85403e-08	-1.63868e-10	-0.731264	0.000314178	-1.63868e-10	-0.56734	0.000354257	-1.63868e-10	-0.571501
25943612	chr1:25943612:C:G	3.02111e-09	-1.6457	-1.33126	2.59105e-05	-1.73649	-1.32616	2.9306e-05	-1.73734	-1.32639
25943639	chr1:25943639:C:T	2.08172e-08	-1.63868e-10	-1.0468	0.000185214	-1.63868e-10	-1.09579	0.000209616	-1.63868e-10	-1.09624
25943648	chr1:25943648:G:A	1.73171e-08	-1.63868e-10	-1.23089	0.000154805	-1.63868e-10	-1.27513	0.000175321	-1.63868e-10	-1.2749
25944222	chr1:25944222:A:C	3.22662e-09	-1.65476	-1.25639	2.69371e-05	-1.74285	-1.28095	3.05415e-05	-1.74338	-1.27906
25944282	chr1:25944282:C:T	2.7978e-08	-1.63868e-10	-0.75116	0.000287353	-1.63868e-10	-0.656589	0.000324271	-1.63868e-10	-0.659944
25944659	chr1:25944659:C:T	1.6602e-08	-1.63868e-10	-1.27306	0.000150124	-1.63868e-10	-1.30584	0.000170018	-1.63868e-10	-1.30562
25944711	chr1:25944711:T:C	1.90581e-08	-1.63868e-10	-1.13509	0.000174716	-1.63868e-10	-1.15414	0.000198662	-1.63868e-10	-1.14992
25945289	chr1:25945289:G:A	1.66608e-08	-1.63868e-10	-1.26952	0.000161646	-1.63868e-10	-1.23189	0.000183002	-1.63868e-10	-1.23203
25945297	chr1:25945297:T:C	1.56643e-08	-1.63868e-10	-1.3312	0.000149618	-1.63868e-10	-1.30921	0.000169402	-1.63868e-10	-1.30925
25945648	chr1:25945648:T:G	3.34541e-09	-1.54618	-1.32881	2.53842e-05	-1.75323	-1.32994	2.87324e-05	-1.75321	-1.33029
25945778	chr1:25945778:C:T	1.58494e-08	-1.63868e-10	-1.31945	0.000146857	-1.63868e-10	-1.32784	0.000166276	-1.63868e-10	-1.32787
25946548	chr1:25946548:A:G	1.31676e-08	-0.349746	-1.15508	0.000140688	-0.23865	-1.1321	0.00016062	-0.231071	-1.13141
25946880	chr1:25946880:G:A	1.72734e-08	-1.63868e-10	-1.23341	0.000160325	-1.63868e-10	-1.2401	0.000181533	-1.63868e-10	-1.24008
25946906	chr1:25946906:C:T	1.92513e-08	-1.63868e-10	-1.125	0.000177408	-1.63868e-10	-1.13885	0.000200575	-1.63868e-10	-1.14034
25947348	chr1:25947348:T:C	1.5815e-08	-1.63868e-10	-1.32162	0.000147295	-1.63868e-10	-1.32486	0.000166939	-1.63868e-10	-1.3239
25947412	chr1:25947412:G:A	1.58877e-08	-1.63868e-10	-1.31704	0.000146685	-1.63868e-10	-1.32901	0.000166082	-1.63868e-10	-1.32904
25947468	chr1:25947468:C:T	1.51047e-08	-1.16337	-0.204199	0.000119684	-1.52336	-0.00908583	0.000136413	-1.52368	-0.00215917
25947665	chr1:25947665:G:A	3.72209e-09	-1.58783	-1.18047	2.92579e-05	-1.75319	-1.18796	3.31448e-05	-1.75312	-1.18752
25947722	chr1:25947722:G:C	3.75328e-09	-1.61708	-1.14287	3.15284e-05	-1.75024	-1.11617	3.57508e-05	-1.74993	-1.11502
25947947	chr1:25947947:T:G	2.22308e-08	-1.63868e-10	-0.981101	0.000204837	-1.63868e-10	-0.995083	0.000231483	-1.63868e-10	-0.997016
25947999	chr1:25947999:G:A	1.82581e-08	-1.17797	-3.3421e-10	0.000132185	-1.4331	-3.3421e-10	0.000149725	-1.43272	-3.3421e-10
25949057	chr1:25949057:G:T	4.60776e-09	-1.70023	-0.854613	3.78863e-05	-1.74774	-0.934974	4.31199e-05	-1.74748	-0.930054
25949192	chr1:25949192:A:C	4.42934e-09	-1.73996	-0.854368	3.86633e-05	-1.7182	-0.944212	4.40156e-05	-1.71755	-0.939425
25949380	chr1:25949380:C:T	5.13402e-09	-1.73865	-0.708039	4.06241e-05	-1.74638	-0.866558	4.62285e-05	-1.74578	-0.862142
25949453	chr1:25949453:C:T	1.6039e-08	-1.63868e-10	-1.30756	0.000159971	-1.63868e-10	-1.24231	0.000181855	-1.63868e-10	-1.23831
25949844	chr1:25949844:T:C	3.31576e-09	-1.63412	-1.24978	2.60172e-05	-1.75321	-1.30532	2.94449e-05	-1.75321	-1.30579
25950454	chr1:25950454:T:G	1.56884e-08	-1.63868e-10	-1.32966	0.000146291	-1.63868e-10	-1.3317	0.000165638	-1.63868e-10	-1.33172
25951033	chr1:25951033:T:C	3.31702e-09	-1.65806	-1.22546	2.80391e-05	-1.71898	-1.26472	3.17567e-05	-1.71799	-1.26543
25951231	chr1:25951231:A:G	1.88682e-08	-1.63868e-10	-1.1451	0.000189456	-1.63868e-10	-1.07314	0.000215339	-1.63868e-10	-1.06931
25951834	chr1:25951834:A:C	2.42783e-08	-1.63868e-10	-0.892996	0.000227114	-1.63868e-10	-0.891849	0.000256693	-1.63868e-10	-0.893643
25952209	chr1:25952209:C:A	3.23048e-09	-1.67545	-1.2345	2.97288e-05	-1.70596	-1.21923	3.37169e-05	-1.70488	-1.21864
25952342	chr1:25952342:C:G	2.9658e-09	-1.7084	-1.28703	2.84283e-05	-1.67649	-1.29342	3.22494e-05	-1.67492	-1.2931
25952376	chr1:25952376:T:C	4.60391e-09	-1.74745	-0.808221	4.88468e-05	-1.61559	-0.813022	5.57061e-05	-1.6142	-0.80723
25952377	chr1:25952377:G:A	5.15971e-09	-1.72797	-0.713732	5.79306e-05	-1.54654	-0.711514	6.61178e-05	-1.54493	-0.705151
25953027	chr1:25953027:T:A	2.16469e-08	-1.00772	-3.3421e-10	0.000120253	-1.5277	-3.3421e-10	0.000136422	-1.52577	-3.3421e-10
25953648	chr1:25953648:T:C	2.98069e-08	-1.63868e-10	-0.687839	0.000268104	-1.63868e-10	-0.725926	0.000303703	-1.63868e-10	-0.725473
25953649	chr1:25953649:C:G	4.02673e-09	-1.74436	-0.945267	3.56635e-05	-1.71336	-1.02982	4.05926e-05	-1.71259	-1.02535
25953713	chr1:25953713:C:T	1.09694e-08	-1.68747	-3.3421e-10	9.75889e-05	-1.73654	-3.3421e-10	0.00011046	-1.73687	-3.3421e-10
25953774	chr1:25953774:G:A	1.68755e-08	-1.63868e-10	-1.25672	0.000156698	-1.63868e-10	-1.26298	0.000177426	-1.63868e-10	-1.26297
25953801	chr1:25953801:C:T	4.76868e-09	-1.72055	-0.799964	3.96389e-05	-1.74556	-0.891934	4.51342e-05	-1.7453	-0.886584
25954080	chr1:25954080:G:A	3.75124e-09	-1.74819	-1.01231	3.39617e-05	-1.70344	-1.08863	3.8642e-05	-1.70256	-1.08462
25954104	chr1:25954104:C:T	3.21846e-08	-1.63868e-10	-0.611093	0.000344523	-1.63868e-10	-0.475138	0.00039235	-1.63868e-10	-0.469367
25954105	chr1:25954105:A:G	2.90758e-09	-1.71577	-1.29948	2.58719e-05	-1.73557	-1.32857	2.9289e-05	-1.73557	-1.32874
25954309	chr1:25954309:G:C	1.9877e-08	-1.63868e-10	-1.09302	0.000193679	-1.63868e-10	-1.0511	0.000221121	-1.63868e-10	-1.04281
25954517	chr1:25954517:G:C	5.6442e-08	-1.63868e-10	-0.0493663	0.000444709	-1.63868e-10	-0.219878	0.000507162	-1.63868e-10	-0.212692
25954817	chr1:25954817:C:T	1.62378e-08	-1.63868e-10	-1.29524	0.000148783	-1.63868e-10	-1.31481	0.000168709	-1.63868e-10	-1.31335
25955070	chr1:25955070:A:G	7.75694e-09	-1.02481	-1.00918	3.70664e-05	-1.5435	-1.16109	4.1972e-05	-1.54539	-1.15913
25955457	chr1:25955457:A:T	9.47294e-09	-0.684527	-1.14961	4.26261e-05	-1.31012	-1.25472	4.82024e-05	-1.31276	-1.25336
25955960	chr1:25955960:T:A	1.65818e-08	-1.63868e-10	-1.27427	0.000151469	-1.63868e-10	-1.29692	0.000171529	-1.63868e-10	-1.29677
25956200	chr1:25956200:C:G	8.28932e-09	-1.72012	-0.24749	6.50041e-05	-1.74473	-0.398116	7.43125e-05	-1.7438	-0.389442
25956515	chr1:25956515:C:T	1.07862e-08	-1.70431	-3.3421e-10	9.63524e-05	-1.74929	-3.3421e-10	0.00010916	-1.74871	-3.3421e-10
25956558	chr1:25956558:T:C	6.75459e-09	-0.843312	-1.32905	3.16715e-05	-1.53509	-1.32679	3.5655e-05	-1.54074	-1.32689
25957288	chr1:25957288:C:CCT	8.30349e-09	-0.634241	-1.33166	3.4954e-05	-1.43196	-1.3313	3.93102e-05	-1.4387	-1.33133
25957312	chr1:25957312:G:A	1.38926e-08	-1.45123	-3.3421e-10	0.000109587	-1.62058	-3.3421e-10	0.000124078	-1.62062	-3.3421e-10
25957470	chr1:25957470:C:T	3.98059e-09	-1.42686	-1.27429	2.86057e-05	-1.67356	-1.29013	3.23537e-05	-1.67585	-1.28895
25957613	chr1:25957613:C:T	1.88654e-08	-1.14525	-3.3421e-10	0.000108699	-1.62872	-3.3421e-10	0.000123297	-1.62692	-3.3421e-10
25957626	chr1:25957626:C:G	9.33353e-09	-0.625195	-1.22377	4.09678e-05	-1.3056	-1.29891	4.63019e-05	-1.30713	-1.29921
25957790	chr1:25957790:G:A	2.86067e-08	-1.63868e-10	-0.72894	0.000357474	-1.63868e-10	-0.438238	0.000409022	-1.63868e-10	-0.427754
25957923	chr1:25957923:C:T	1.87618e-08	-1.63868e-10	-1.15076	0.000173079	-1.63868e-10	-1.16355	0.000195694	-1.63868e-10	-1.16497
25958135	chr1:25958135:T:C	3.617e-08	-1.63868e-10	-0.494349	0.000481598	-1.63868e-10	-0.140189	0.000550728	-1.63868e-10	-0.130281
25958398	chr1:25958398:C:T	1.59602e-08	-1.63868e-10	-1.31248	0.000150509	-1.63868e-10	-1.30328	0.00017059	-1.63868e-10	-1.30226
25958927	chr1:25958927:G:A	1.07999e-08	-1.70304	-3.3421e-10	0.000115695	-1.56634	-3.3421e-10	0.000130399	-1.57092	-3.3421e-10
25959299	chr1:25959299:G:C	2.78621e-08	-1.63868e-10	-0.755312	0.000301484	-1.63868e-10	-0.608582	0.000341498	-1.63868e-10	-0.60818
25959301	chr1:25959301:T:A	1.79448e-08	-1.63868e-10	-1.19528	0.00016644	-1.63868e-10	-1.20267	0.000188672	-1.63868e-10	-1.20151
25959432	chr1:25959432:C:T	1.85628e-08	0.0661687	-1.22759	7.23769e-05	-0.88401	-1.1514	8.1535e-05	-0.891506	-1.14898
25959513	chr1:25959513:T:C	1.75886e-08	-1.63868e-10	-1.21533	0.000184662	-1.63868e-10	-1.09877	0.000210443	-1.63868e-10	-1.09231
25959537	chr1:25959537:T:A	3.05864e-08	-1.63868e-10	-0.662025	0.000269274	-1.63868e-10	-0.721568	0.000307779	-1.63868e-10	-0.712141
25960209	chr1:25960209:C:T	1.82147e-08	-1.63868e-10	-1.18035	0.000168677	-1.63868e-10	-1.18931	0.000191253	-1.63868e-10	-1.18793
25960349	chr1:25960349:G:A	8.10935e-09	-1.63213	-0.357437	5.98691e-05	-1.74972	-0.475424	6.8286e-05	-1.75029	-0.467523
25960589	chr1:25960589:A:G	1.72212e-08	-1.63868e-10	-1.23644	0.000155802	-1.63868e-10	-1.26871	0.000176887	-1.63868e-10	-1.26601
25962721	chr1:25962721:A:G	1.73381e-08	-1.63868e-10	-1.22967	0.000151112	-1.63868e-10	-1.29928	0.000171152	-1.63868e-10	-1.29897
25962724	chr1:25962724:C:T	1.56952e-08	-1.63868e-10	-1.32922	0.000148822	-1.63868e-10	-1.31455	0.000168486	-1.63868e-10	-1.31467
25962931	chr1:25962931:C:A	1.35254e-08	-0.339765	-1.13824	4.70503e-05	-1.29356	-1.17252	5.30839e-05	-1.30045	-1.1692
25962974	chr1:25962974:G:A	1.69015e-08	-1.63868e-10	-1.25518	0.00016184	-1.63868e-10	-1.23069	0.000183206	-1.63868e-10	-1.23091
25963064	chr1:25963064:C:T	1.73194e-08	-1.63868e-10	-1.23075	0.000160085	-1.63868e-10	-1.2416	0.000181079	-1.63868e-10	-1.24259
25963223	chr1:25963223:A:G	1.59971e-08	-1.63868e-10	-1.31017	0.00014748	-1.63868e-10	-1.32361	0.000166999	-1.63868e-10	-1.32353
25963678	chr1:25963678:T:G	5.56639e-09	-1.12433	-1.2415	3.57186e-05	-1.43947	-1.30216	4.02481e-05	-1.44433	-1.30213
25963965	chr1:25963965:G:A	2.81434e-09	-1.7191	-1.32875	2.57116e-05	-1.75307	-1.31729	2.91107e-05	-1.75323	-1.31719
25964202	chr1:25964202:C:T	1.04243e-08	-1.73844	-3.3421e-10	0.000120335	-1.52702	-3.3421e-10	0.000138874	-1.50796	-3.3421e-10
25964540	chr1:25964540:T:C	1.58657e-08	-1.63868e-10	-1.31842	0.000146357	-1.63868e-10	-1.33125	0.000165711	-1.63868e-10	-1.33128
25964574	chr1:25964574:C:G	1.9475e-08	-0.25352	-0.859928	6.61652e-05	-1.2069	-0.918245	7.45437e-05	-1.21653	-0.913607
25965291	chr1:25965291:G:T	1.64293e-08	-0.181684	-1.10183	5.55909e-05	-1.1896	-1.10968	6.23561e-05	-1.19933	-1.10934
25965572	chr1:25965572:T:C	1.60476e-08	-1.63868e-10	-1.30702	0.000151392	-1.63868e-10	-1.29743	0.000171455	-1.63868e-10	-1.2972
25966014	chr1:25966014:A:T	1.77884e-08	-0.191339	-1.01269	5.86675e-05	-1.18403	-1.06138	6.60062e-05	-1.19419	-1.05758
25966097	chr1:25966097:T:C	1.73349e-08	-1.63868e-10	-1.22986	0.000160072	-1.63868e-10	-1.24167	0.000181135	-1.63868e-10	-1.24228
25966101	chr1:25966101:TA:T	1.74665e-08	-0.276292	-0.946006	5.93846e-05	-1.23566	-0.997609	6.68819e-05	-1.24525	-0.99334
25966403	chr1:25966403:G:C	3.39843e-08	-1.63868e-10	-0.556683	0.000389223	-1.63868e-10	-0.353146	0.000444059	-1.63868e-10	-0.345565
25966521	chr1:25966521:C:T	1.62463e-08	-0.198267	-1.09645	5.52669e-05	-1.20079	-1.10433	6.19936e-05	-1.21051	-1.10398
25966883	chr1:25966883:T:C	1.69954e-08	-1.63868e-10	-1.24964	0.000157073	-1.63868e-10	-1.26059	0.000177742	-1.63868e-10	-1.26119
25967059	chr1:25967059:A:G	7.71858e-09	-0.740699	-1.29825	3.80224e-05	-1.34972	-1.3294	4.29039e-05	-1.35336	-1.3292
25967299	chr1:25967299:G:A	1.30603e-08	-1.513	-3.3421e-10	0.000133598	-1.42247	-3.3421e-10	0.000151165	-1.42315	-3.3421e-10
25968091	chr1:25968091:G:T	4.66531e-08	-0.456795	0.216954	0.000288944	-1.11736	0.466295	0.000329446	-1.12155	0.477439
25968682	chr1:25968682:A:T	2.48944e-08	-1.63868e-10	-0.867937	0.000221306	-1.63868e-10	-0.917752	0.00025251	-1.63868e-10	-0.910073
25969279	chr1:25969279:G:A	1.62541e-08	-0.247136	-1.0471	5.64642e-05	-1.22747	-1.05622	6.33546e-05	-1.23691	-1.05586
25970036	chr1:25970036:T:C	1.35705e-07	0.827906	-3.3421e-10	0.00053814	-0.0291805	-3.3421e-10	0.000606123	-0.03444	-3.3421e-10
25970513	chr1:25970513:A:G	1.5944e-08	-1.63868e-10	-1.3135	0.00016184	-1.63868e-10	-1.23069	0.000183227	-1.63868e-10	-1.2308
25970618	chr1:25970618:C:T	1.61369e-08	-1.63868e-10	-1.30147	0.000149932	-1.63868e-10	-1.30712	0.000170028	-1.63868e-10	-1.30556
25970976	chr1:25970976:G:A	1.28998e-08	-1.52537	-3.3421e-10	0.000155812	-1.26865	-3.3421e-10	0.000176641	-1.2674	-3.3421e-10
25971418	chr1:25971418:G:A	1.6037e-08	-0.366316	-0.941369	5.70243e-05	-1.28002	-0.993803	6.42662e-05	-1.28902	-0.989469
25971442	chr1:25971442:AG:A	1.68646e-08	-1.63868e-10	-1.25737	0.000153745	-1.63868e-10	-1.282	0.000174457	-1.63868e-10	-1.27984
25971493	chr1:25971493:T:G	1.75425e-08	-0.591259	-0.626695	0.000104924	-1.20805	-0.456012	0.000119126	-1.21206	-0.449283
25971860	chr1:25971860:T:C	2.11369e-08	-1.63868e-10	-1.03156	0.000215197	-1.63868e-10	-0.945744	0.0002439	-1.63868e-10	-0.944764
25972191	chr1:25972191:G:A	1.56839e-08	-1.63868e-10	-1.32994	0.000146308	-1.63868e-10	-1.33158	0.000165644	-1.63868e-10	-1.33168
25972559	chr1:25972559:G:A	1.4223e-08	-1.42772	-3.3421e-10	0.000113238	-1.58781	-3.3421e-10	0.000128103	-1.58869	-3.3421e-10
25973590	chr1:25973590:C:G	1.53456e-08	-1.35175	-3.3421e-10	0.000100936	-1.70281	-3.3421e-10	0.000114426	-1.70159	-3.3421e-10
25973880	chr1:25973880:A:G	2.46422e-08	-1.63868e-10	-0.878119	0.00029704	-1.63868e-10	-0.623432	0.000339531	-1.63868e-10	-0.613956
25974839	chr1:25974839:T:G	1.56993e-08	-1.63868e-10	-1.32896	0.000146697	-1.63868e-10	-1.32893	0.000166102	-1.63868e-10	-1.32892
25974943	chr1:25974943:CATTT:C	5.5364e-09	-1.54281	-0.828427	3.63088e-05	-1.71869	-1.00655	4.11146e-05	-1.72044	-1.00472
25975096	chr1:25975096:T:C	1.58943e-08	-1.63868e-10	-1.31662	0.000147512	-1.63868e-10	-1.32339	0.000167004	-1.63868e-10	-1.32351
25975304	chr1:25975304:A:C	1.64903e-08	-1.63868e-10	-1.27981	0.000150983	-1.63868e-10	-1.30013	0.000171243	-1.63868e-10	-1.29844
25975346	chr1:25975346:G:C	1.0404e-08	-1.74039	-3.3421e-10	0.000158195	-1.25347	-3.3421e-10	0.000184306	-1.22492	-3.3421e-10
25975481	chr1:25975481:T:C	1.62653e-08	-1.63868e-10	-1.29355	0.000169605	-1.63868e-10	-1.18383	0.000192017	-1.63868e-10	-1.18394
25975891	chr1:25975891:A:G	1.05606e-08	-1.72545	-3.3421e-10	0.000132767	-1.4287	-3.3421e-10	0.000149714	-1.43279	-3.3421e-10
25975971	chr1:25975971:C:G	4.72385e-08	-1.63868e-10	-0.227371	0.000573695	-1.63868e-10	0.0347993	0.000655442	-1.63868e-10	0.0437878
25976216	chr1:25976216:G:A	3.99604e-08	-1.63868e-10	-0.394693	0.000361151	-1.63868e-10	-0.428004	0.000411526	-1.63868e-10	-0.42165
25977097	chr1:25977097:A:G	6.254e-08	-0.50415	0.557375	0.000224134	-1.27405	0.368993	0.000255949	-1.27541	0.378865
25977422	chr1:25977422:G:A	4.42267e-08	-1.63868e-10	-0.293252	0.000340411	-1.63868e-10	-0.487147	0.000389516	-1.63868e-10	-0.476618
25977438	chr1:25977438:C:T	1.66086e-08	-0.239923	-1.03274	5.76679e-05	-1.22008	-1.04252	6.47028e-05	-1.2296	-1.04212
25977524	chr1:25977524:G:A	5.24694e-09	-1.25339	-1.17155	5.45741e-05	-1.14508	-1.17266	6.1129e-05	-1.15637	-1.17217
25977775	chr1:25977775:T:C	1.46237e-08	-0.322976	-1.07696	5.26589e-05	-1.26661	-1.08686	5.91104e-05	-1.27555	-1.08656
25978200	chr1:25978200:A:G	1.7992e-08	-0.151966	-1.04069	6.03314e-05	-1.16715	-1.0503	6.76588e-05	-1.17713	-1.04992
25978205	chr1:25978205:A:T	1.87574e-08	-0.0449953	-1.106	6.07286e-05	-1.09822	-1.11267	6.80572e-05	-1.10884	-1.11233
25978458	chr1:25978458:T:A	2.87664e-09	-1.69512	-1.33084	2.56114e-05	-1.74928	-1.32498	2.90362e-05	-1.74756	-1.32542
25979005	chr1:25979005:A:G	1.02707e-08	-1.75329	-3.3421e-10	9.86308e-05	-1.72592	-3.3421e-10	0.000111526	-1.72726	-3.3421e-10
25979072	chr1:25979072:T:C	6.06719e-09	-1.04881	-1.23088	3.65697e-05	-1.46474	-1.25334	4.1295e-05	-1.46896	-1.25183
25979079	chr1:25979079:G:C	5.94651e-09	-1.51188	-0.787899	3.79977e-05	-1.70583	-0.973947	4.30181e-05	-1.70788	-0.972019
25979442	chr1:25979442:A:T	1.00909e-08	-0.469247	-1.3017	4.55585e-05	-1.16767	-1.33063	5.13468e-05	-1.17244	-1.33048
25979446	chr1:25979446:C:T	1.26878e-08	-1.54194	-3.3421e-10	0.000113062	-1.58936	-3.3421e-10	0.000128332	-1.5869	-3.3421e-10
25979463	chr1:25979463:A:G	1.97274e-08	-0.228316	-0.872254	6.57563e-05	-1.20222	-0.929121	7.40685e-05	-1.21212	-0.924412
25979834	chr1:25979834:C:T	1.68362e-08	-1.63868e-10	-1.25905	0.000155863	-1.63868e-10	-1.26832	0.000176382	-1.63868e-10	-1.26887
25980210	chr1:25980210:T:C	6.00554e-08	-0.510514	0.523201	0.000221418	-1.25554	0.338296	0.000252692	-1.25658	0.347229
25980385	chr1:25980385:C:T	1.66663e-08	-0.342128	-0.927062	5.84465e-05	-1.26971	-0.97948	6.58502e-05	-1.27904	-0.9751
25980415	chr1:25980415:T:C	1.54361e-08	-0.181955	-1.16392	5.23142e-05	-1.19053	-1.1695	5.86625e-05	-1.20031	-1.16941
25980592	chr1:25980592:C:T	1.69111e-08	-0.133991	-1.12062	5.61004e-05	-1.16122	-1.12894	6.28853e-05	-1.17131	-1.1289
25980824	chr1:25980824:C:T	1.50801e-08	-0.207612	-1.16159	5.17077e-05	-1.19989	-1.1718	5.79966e-05	-1.2096	-1.17154
25981012	chr1:25981012:A:T	2.97336e-08	-1.63868e-10	-0.690302	0.000240477	-1.63868e-10	-0.834674	0.000272006	-1.63868e-10	-0.8357
25981240	chr1:25981240:T:C	1.9092e-08	-1.63868e-10	-1.13331	0.000260606	-1.63868e-10	-0.754291	0.0002966	-1.63868e-10	-0.749139
25981580	chr1:25981580:A:T	2.51467e-08	-1.63868e-10	-0.857853	0.000311156	-1.63868e-10	-0.577004	0.000355686	-1.63868e-10	-0.567475
25981772	chr1:25981772:G:A	1.06812e-08	-1.7141	-3.3421e-10	0.000134338	-1.41694	-3.3421e-10	0.000148465	-1.44117	-3.3421e-10
25982529	chr1:25982529:G:A	4.09552e-08	-1.63868e-10	-0.370103	0.000369763	-1.63868e-10	-0.404438	0.000421379	-1.63868e-10	-0.397991
25982990	chr1:25982990:T:C	1.76908e-08	-0.295779	-0.913755	6.07698e-05	-1.24254	-0.96767	6.84601e-05	-1.25208	-0.963193
25983549	chr1:25983549:C:A	2.06686e-08	-0.051115	-1.00285	6.73032e-05	-1.09544	-1.01265	7.54261e-05	-1.10617	-1.0122
25983561	chr1:25983561:AC:A	1.10663e-08	-0.996386	-0.682291	5.40408e-05	-1.63718	-0.690386	6.09247e-05	-1.64181	-0.690076
25983722	chr1:25983722:T:C	1.65765e-08	-0.349093	-0.925504	5.83159e-05	-1.27381	-0.977609	6.5709e-05	-1.28307	-0.973214
25983748	chr1:25983748:A:G	1.94116e-08	-1.63868e-10	-1.11671	0.000177626	-1.63868e-10	-1.13762	0.000201357	-1.63868e-10	-1.13644
25984345	chr1:25984345:G:T	1.66313e-08	-0.215879	-1.05541	5.72309e-05	-1.2058	-1.06441	6.4203e-05	-1.21545	-1.06402
25985024	chr1:25985024:T:A	4.2976e-08	-1.63868e-10	-0.321939	0.000387681	-1.63868e-10	-0.357116	0.00044188	-1.63868e-10	-0.350484
25985324	chr1:25985324:T:C	1.56662e-08	-1.63868e-10	-1.33107	0.000146347	-1.63868e-10	-1.33132	0.000165677	-1.63868e-10	-1.33148
25985487	chr1:25985487:T:A	2.13567e-08	-0.236888	-0.784328	7.57185e-05	-1.22141	-0.768871	8.502e-05	-1.23077	-0.767867
25986780	chr1:25986780:C:T	5.14392e-08	-1.63868e-10	-0.142179	0.000630351	-1.63868e-10	0.128978	0.000720391	-1.63868e-10	0.138271
25986932	chr1:25986932:G:A	1.21891e-08	-1.58204	-3.3421e-10	9.64584e-05	-1.74819	-3.3421e-10	0.000109239	-1.74799	-3.3421e-10
25987217	chr1:25987217:G:A	1.92106e-08	0.020591	-1.14771	5.98688e-05	-1.06785	-1.15729	6.70881e-05	-1.07851	-1.15701
25987759	chr1:25987759:G:A	1.617e-08	-1.63868e-10	-1.29942	0.000154714	-1.63868e-10	-1.27572	0.000175105	-1.63868e-10	-1.27614
25987920	chr1:25987920:C:T	2.10505e-08	0.0460447	-1.0817	6.49242e-05	-1.0549	-1.08918	7.27496e-05	-1.06573	-1.08876
25988073	chr1:25988073:T:C	6.88644e-09	-0.865602	-1.28742	3.59636e-05	-1.42377	-1.31102	4.06103e-05	-1.42709	-1.31041
25988134	chr1:25988134:G:A	5.96863e-08	-0.514377	0.5209	0.000220403	-1.25848	0.336634	0.000251537	-1.25951	0.345583
25988632	chr1:25988632:G:A	2.60513e-08	-1.63868e-10	-0.822514	0.000270924	-1.63868e-10	-0.715461	0.000307319	-1.63868e-10	-0.713637
25989687	chr1:25989687:C:A	4.58673e-08	-1.63868e-10	-0.256829	0.000337047	-1.63868e-10	-0.497077	0.000381242	-1.63868e-10	-0.498087
25990140	chr1:25990140:G:A	2.71088e-08	-1.63868e-10	-0.782723	0.000334147	-1.63868e-10	-0.505717	0.000382221	-1.63868e-10	-0.495522
25990427	chr1:25990427:G:A	1.64718e-08	-1.63868e-10	-1.28093	0.000152553	-1.63868e-10	-1.28979	0.000172648	-1.63868e-10	-1.29027
25990483	chr1:25990483:A:G	2.64103e-08	-1.63868e-10	-0.808827	0.000323601	-1.63868e-10	-0.537789	0.000370083	-1.63868e-10	-0.527795
25990686	chr1:25990686:G:A	3.4659e-08	-0.537022	-3.3421e-10	0.000180065	-1.12398	-3.3421e-10	0.000204188	-1.12248	-3.3421e-10
25990775	chr1:25990775:T:C	1.61015e-08	-1.63868e-10	-1.30367	0.000165321	-1.63868e-10	-1.20941	0.00018716	-1.63868e-10	-1.20956
25990892	chr1:25990892:G:A	6.46643e-09	-1.54172	-0.674233	4.11804e-05	-1.71841	-0.880921	4.66446e-05	-1.72017	-0.878791
25991207	chr1:25991207:C:T	4.25693e-08	-0.761177	0.429729	0.000174059	-1.40651	0.248601	0.000198579	-1.40721	0.256876
25991240	chr1:25991240:T:A	1.58861e-08	-1.63868e-10	-1.31713	0.000160439	-1.63868e-10	-1.23939	0.00018164	-1.63868e-10	-1.2395
25991245	chr1:25991245:A:G	1.61679e-08	-1.63868e-10	-1.29956	0.00014999	-1.63868e-10	-1.30673	0.000169766	-1.63868e-10	-1.3071
25991440	chr1:25991440:C:T	3.11894e-08	-1.63868e-10	-0.642503	0.000250901	-1.63868e-10	-0.79224	0.000283785	-1.63868e-10	-0.793307
25991473	chr1:25991473:G:A	1.5839e-08	-1.63868e-10	-1.32011	0.000148812	-1.63868e-10	-1.31462	0.000168426	-1.63868e-10	-1.31502
25992073	chr1:25992073:T:C	2.29078e-08	0.144346	-1.09545	6.81616e-05	-0.990201	-1.10522	7.63343e-05	-1.00156	-1.10484
25992105	chr1:25992105:AT:A	1.94614e-08	0.0304251	-1.14457	6.02722e-05	-1.06444	-1.15398	6.75459e-05	-1.07509	-1.15363
25992341	chr1:25992341:A:C	1.56663e-08	-1.63868e-10	-1.33107	0.000152797	-1.63868e-10	-1.28819	0.00017299	-1.63868e-10	-1.28829
25993323	chr1:25993323:C:G	3.07355e-08	-1.63868e-10	-0.657163	0.000247695	-1.63868e-10	-0.8051	0.000280162	-1.63868e-10	-0.806154
25993344	chr1:25993344:G:A	1.93784e-08	-0.386061	-0.732361	6.84938e-05	-1.29878	-0.791772	7.72895e-05	-1.30763	-0.786338
25993422	chr1:25993422:C:A	6.90459e-08	-1.63868e-10	0.152191	0.000571017	-1.63868e-10	0.0301191	0.000650922	-1.63868e-10	0.0368681
25994018	chr1:25994018:T:C	1.68469e-08	-1.63868e-10	-1.25841	0.000155936	-1.63868e-10	-1.26785	0.000176463	-1.63868e-10	-1.26841
25994177	chr1:25994177:T:C	1.56675e-08	-1.63868e-10	-1.33099	0.000148295	-1.63868e-10	-1.31809	0.000167875	-1.63868e-10	-1.3183
25994408	chr1:25994408:T:A	1.55813e-08	-0.18565	-1.15086	5.27581e-05	-1.19085	-1.16074	5.91741e-05	-1.20061	-1.16043
25994423	chr1:25994423:T:C	1.54933e-08	-0.390594	-0.951579	5.53552e-05	-1.30159	-1.00194	6.23839e-05	-1.31055	-0.997666
25995380	chr1:25995380:T:C	1.61474e-08	-1.63868e-10	-1.30082	0.000148354	-1.63868e-10	-1.3177	0.000167991	-1.63868e-10	-1.31761
25995590	chr1:25995590:T:C	8.42153e-09	-1.45826	-0.493527	7.56455e-05	-1.75187	-0.239371	8.63013e-05	-1.7519	-0.231774
25996081	chr1:25996081:C:T	1.57187e-08	-1.63868e-10	-1.32773	0.000149791	-1.63868e-10	-1.30806	0.000169559	-1.63868e-10	-1.30832
25996531	chr1:25996531:A:G	1.58743e-08	-1.63868e-10	-1.31788	0.000160202	-1.63868e-10	-1.24086	0.000181374	-1.63868e-10	-1.24096
25996879	chr1:25996879:C:A	1.47685e-08	-1.49345	0.103368	9.53799e-05	-1.70227	-0.0571592	0.000108808	-1.70428	-0.0476607
25996935	chr1:25996935:A:G	1.64265e-08	-1.63868e-10	-1.28369	0.000152286	-1.63868e-10	-1.29154	0.000172354	-1.63868e-10	-1.29197
25997541	chr1:25997541:A:G	1.5937e-08	-1.63868e-10	-1.31394	0.000151735	-1.63868e-10	-1.29517	0.000171746	-1.63868e-10	-1.29551
25997617	chr1:25997617:C:A	1.56508e-08	-0.278429	-1.05363	5.60899e-05	-1.18823	-1.10212	6.30975e-05	-1.19804	-1.0988
25998029	chr1:25998029:T:C	1.40895e-08	-0.407999	-1.02915	5.09326e-05	-1.3095	-1.0773	5.73609e-05	-1.31844	-1.07372
25998216	chr1:25998216:T:G	2.14588e-08	-1.63868e-10	-1.01645	0.000190762	-1.63868e-10	-1.06627	0.000217273	-1.63868e-10	-1.06037
25998433	chr1:25998433:T:C	3.51318e-08	-1.63868e-10	-0.523474	0.000248415	-1.63868e-10	-0.802199	0.000280985	-1.63868e-10	-0.803223
25999320	chr1:25999320:G:C	1.62024e-08	-1.63868e-10	-1.29742	0.000150193	-1.63868e-10	-1.30538	0.000170343	-1.63868e-10	-1.30371
26000442	chr1:26000442:T:A	5.07365e-09	-1.361	-1.09752	4.52094e-05	-1.3845	-1.12149	5.15618e-05	-1.37733	-1.12141
26000535	chr1:26000535:G:A	5.34777e-08	-1.63868e-10	-0.103316	0.000511196	-1.63868e-10	-0.0805464	0.000584987	-1.63868e-10	-0.0699329
26001045	chr1:26001045:C:T	2.49939e-08	-1.63868e-10	-0.863948	0.000222239	-1.63868e-10	-0.913545	0.000253564	-1.63868e-10	-0.905906
26001057	chr1:26001057:T:C	1.64369e-08	-1.63868e-10	-1.28305	0.000172267	-1.63868e-10	-1.16825	0.00019501	-1.63868e-10	-1.16847
26001180	chr1:26001180:C:A	2.30026e-08	-0.0618806	-0.885091	7.23612e-05	-1.09861	-0.937015	8.14552e-05	-1.10915	-0.932322
26001260	chr1:26001260:A:G	7.21824e-09	-0.965147	-1.14082	3.78946e-05	-1.48286	-1.19963	4.28297e-05	-1.48584	-1.19845
26001334	chr1:26001334:T:C	2.64203e-08	-0.0710823	-0.737367	8.36289e-05	-1.09886	-0.792049	9.41993e-05	-1.10953	-0.786577
26001520	chr1:26001520:G:A	2.626e-08	-0.814533	-3.3421e-10	0.000178791	-1.13108	-3.3421e-10	0.000208531	-1.10143	-3.3421e-10
26002023	chr1:26002023:G:C	1.69638e-08	-1.63868e-10	-1.2515	0.000158108	-1.63868e-10	-1.25402	0.000179257	-1.63868e-10	-1.2527
26002134	chr1:26002134:C:T	2.01803e-08	-1.63868e-10	-1.07788	0.000210441	-1.63868e-10	-0.968096	0.000238551	-1.63868e-10	-0.966939
26002572	chr1:26002572:T:C	5.97893e-09	-1.02757	-1.26677	3.31152e-05	-1.51979	-1.29752	3.74241e-05	-1.52248	-1.29672
26002658	chr1:26002658:T:C	3.40823e-08	-0.553803	-3.3421e-10	0.000178578	-1.13227	-3.3421e-10	0.000202494	-1.13081	-3.3421e-10
26004194	chr1:26004194:C:T	1.69818e-08	-1.63868e-10	-1.25044	0.000159513	-1.63868e-10	-1.24517	0.000180868	-1.63868e-10	-1.24376
26004436	chr1:26004436:G:A	1.61157e-08	-0.408035	-0.894752	5.86189e-05	-1.29879	-0.947454	6.60711e-05	-1.30787	-0.942918
26005206	chr1:26005206:AGGTTCG:A	1.56721e-08	-1.63868e-10	-1.3307	0.000147128	-1.63868e-10	-1.326	0.000166591	-1.63868e-10	-1.32598
26006534	chr1:26006534:T:C	5.78379e-09	-0.997053	-1.33047	3.64109e-05	-1.41434	-1.30809	4.10198e-05	-1.41944	-1.30803
26006560	chr1:26006560:G:A	2.57374e-08	-1.63868e-10	-0.834634	0.000312897	-1.63868e-10	-0.571425	0.000357729	-1.63868e-10	-0.561746
26006704	chr1:26006704:T:C	1.64615e-08	-1.63868e-10	-1.28156	0.0001618	-1.63868e-10	-1.23094	0.000183108	-1.63868e-10	-1.23145
26006801	chr1:26006801:G:A	2.06871e-08	-1.63868e-10	-1.05307	0.000200845	-1.63868e-10	-1.01477	0.000228656	-1.63868e-10	-1.0093
26007533	chr1:26007533:T:C	1.15599e-08	-1.63504	-3.3421e-10	0.000130975	-1.44229	-3.3421e-10	0.000147607	-1.44697	-3.3421e-10
26007595	chr1:26007595:C:T	1.64727e-08	-1.63868e-10	-1.28087	0.000147308	-1.63868e-10	-1.32477	0.000166817	-1.63868e-10	-1.32463
26007693	chr1:26007693:C:T	1.30434e-08	-0.92045	-0.593846	7.00531e-05	-1.59974	-0.468308	7.93496e-05	-1.60414	-0.463522
26008480	chr1:26008480:T:C	1.12383e-08	-1.66326	-3.3421e-10	0.000159779	-1.24351	-3.3421e-10	0.000180001	-1.24856	-3.3421e-10
26008487	chr1:26008487:T:C	6.1026e-09	-1.02056	-1.2533	3.60611e-05	-1.4224	-1.30969	4.06498e-05	-1.4276	-1.30893
26008514	chr1:26008514:C:T	1.06869e-08	-1.71356	-3.3421e-10	9.75867e-05	-1.73656	-3.3421e-10	0.00010991	-1.74186	-3.3421e-10
26008820	chr1:26008820:A:T	1.5366e-08	-0.410104	-0.940321	5.62971e-05	-1.29849	-0.98817	6.34083e-05	-1.30786	-0.984063
26009438	chr1:26009438:G:A	5.20668e-09	-1.22449	-1.20815	3.25485e-05	-1.54998	-1.28459	3.67385e-05	-1.55419	-1.28351
26009672	chr1:26009672:C:T	2.47672e-08	-1.63868e-10	-0.873061	0.000220196	-1.63868e-10	-0.922783	0.000251219	-1.63868e-10	-0.915197
26009731	chr1:26009731:G:C	1.062e-08	-1.71984	-3.3421e-10	0.000174874	-1.15323	-3.3421e-10	0.000204338	-1.12175	-3.3421e-10
26010054	chr1:26010054:A:G	7.53913e-08	-1.63868e-10	0.240111	0.000638067	-1.63868e-10	0.141144	0.000728749	-1.63868e-10	0.149807
26010321	chr1:26010321:T:C	3.85902e-08	-1.63868e-10	-0.429582	0.000367825	-1.63868e-10	-0.409691	0.000420135	-1.63868e-10	-0.400947
26010376	chr1:26010376:T:C	3.0608e-08	-1.63868e-10	-0.661319	0.000310733	-1.63868e-10	-0.578366	0.000354814	-1.63868e-10	-0.569928
26010509	chr1:26010509:C:T	2.92809e-08	-1.63868e-10	-0.705646	0.000296829	-1.63868e-10	-0.624144	0.000338852	-1.63868e-10	-0.61596
26010604	chr1:26010604:G:T	1.2287e-08	-1.57404	-3.3421e-10	0.000128913	-1.45816	-3.3421e-10	0.000144755	-1.46648	-3.3421e-10
26010874	chr1:26010874:G:C	1.63682e-08	-1.63868e-10	-1.28724	0.000170789	-1.63868e-10	-1.17687	0.000193845	-1.63868e-10	-1.17446
26011167	chr1:26011167:A:G	1.04135e-08	-1.73947	-3.3421e-10	0.000104883	-1.66446	-3.3421e-10	0.000119054	-1.66195	-3.3421e-10
26011309	chr1:26011309:C:T	1.10083e-08	-1.68393	-3.3421e-10	0.000110229	-1.61474	-3.3421e-10	0.000124947	-1.61363	-3.3421e-10
26011814	chr1:26011814:A:G	1.09024e-08	-0.667256	-1.02635	6.5862e-05	-1.22285	-0.90689	7.44822e-05	-1.22879	-0.902172
26012359	chr1:26012359:C:T	1.56738e-08	-1.63868e-10	-1.33059	0.000149299	-1.63868e-10	-1.31135	0.000169022	-1.63868e-10	-1.31149
26012454	chr1:26012454:A:C	1.56565e-08	-1.63868e-10	-1.33169	0.00016225	-1.63868e-10	-1.22816	0.000184142	-1.63868e-10	-1.22581
26012565	chr1:26012565:G:T	3.36933e-08	-1.63868e-10	-0.565282	0.000331388	-1.63868e-10	-0.514008	0.00037545	-1.63868e-10	-0.513398
26012596	chr1:26012596:C:A	1.58347e-08	-1.63868e-10	-1.32037	0.000146327	-1.63868e-10	-1.33146	0.000165712	-1.63868e-10	-1.33127
26013122	chr1:26013122:G:A	1.75463e-08	-1.63868e-10	-1.21774	0.00017321	-1.63868e-10	-1.16279	0.00019596	-1.63868e-10	-1.16361
26013412	chr1:26013412:G:A	4.03015e-08	0.919734	-1.30593	6.39368e-05	-0.885398	-1.27401	7.21475e-05	-0.888492	-1.27432
26013719	chr1:26013719:C:A	8.06132e-09	-0.763193	-1.23231	3.40552e-05	-1.59313	-1.19618	3.8627e-05	-1.59188	-1.19569
26013749	chr1:26013749:T:C	4.80944e-08	-1.63868e-10	-0.209414	0.000680885	-1.63868e-10	0.206094	0.000780162	-1.63868e-10	0.217979
26013757	chr1:26013757:C:T	2.96328e-08	-1.63868e-10	-0.693697	0.000372142	-1.63868e-10	-0.398023	0.000426	-1.63868e-10	-0.387084
26014806	chr1:26014806:C:G	8.94939e-09	-0.639023	-1.25197	3.54801e-05	-1.55058	-1.19775	4.03658e-05	-1.54873	-1.1948
26014886	chr1:26014886:C:T	1.07614e-08	-0.623747	-1.08287	4.60846e-05	-1.54602	-0.940802	5.2554e-05	-1.54407	-0.935613
26015112	chr1:26015112:C:T	4.70577e-08	-1.63868e-10	-0.231206	0.000358933	-1.63868e-10	-0.434163	0.000407208	-1.63868e-10	-0.432199
26015859	chr1:26015859:A:G	1.75162e-08	-1.63868e-10	-1.21946	0.000153193	-1.63868e-10	-1.2856	0.000173106	-1.63868e-10	-1.28762
26015956	chr1:26015956:C:T	2.57526e-08	-0.834045	-3.3421e-10	0.000154561	-1.27671	-3.3421e-10	0.000174463	-1.27981	-3.3421e-10
26016156	chr1:26016156:A:G	3.35457e-09	-1.57131	-1.30095	2.61965e-05	-1.7457	-1.30598	2.97844e-05	-1.74289	-1.30464
26016159	chr1:26016159:A:G	3.39436e-08	-1.63868e-10	-0.557881	0.000331853	-1.63868e-10	-0.512607	0.000376025	-1.63868e-10	-0.511867
26016621	chr1:26016621:T:C	5.07276e-08	0.628646	-0.784756	0.000121968	-0.634449	-0.879089	0.000139142	-0.626187	-0.879843
26016784	chr1:26016784:A:G	2.7695e-08	-1.63868e-10	-0.761329	0.000297325	-1.63868e-10	-0.622475	0.000338494	-1.63868e-10	-0.617016
26016901	chr1:26016901:T:G	3.17024e-08	-1.63868e-10	-0.626187	0.000309434	-1.63868e-10	-0.582555	0.000350578	-1.63868e-10	-0.581938
26017361	chr1:26017361:C:T	1.6629e-08	-1.63868e-10	-1.27143	0.000151478	-1.63868e-10	-1.29686	0.000171535	-1.63868e-10	-1.29673
26017419	chr1:26017419:G:C	1.14266e-08	-0.619207	-1.02743	3.26262e-05	-1.72233	-1.10986	3.67089e-05	-1.72709	-1.11142
26017604	chr1:26017604:T:C	1.17862e-07	0.686931	-3.3421e-10	0.00050269	-0.0973259	-3.3421e-10	0.000564933	-0.104815	-3.3421e-10
26017986	chr1:26017986:G:A	3.11152e-08	0.264561	-0.909447	7.77262e-05	-0.950101	-1.01401	8.86939e-05	-0.941903	-1.01443
26018081	chr1:26018081:G:A	1.07658e-08	-1.70621	-3.3421e-10	9.63332e-05	-1.74949	-3.3421e-10	0.000109071	-1.74952	-3.3421e-10
26018312	chr1:26018312:C:T	1.02751e-08	-1.75286	-3.3421e-10	0.000108426	-1.63123	-3.3421e-10	0.000121619	-1.64063	-3.3421e-10
26018536	chr1:26018536:A:G	1.02564e-08	-0.475416	-1.27926	3.61331e-05	-1.47206	-1.25803	4.09933e-05	-1.47038	-1.25773
26018839	chr1:26018839:G:A	2.89932e-08	-1.63868e-10	-0.715518	0.000312173	-1.63868e-10	-0.573742	0.000355416	-1.63868e-10	-0.568234
26019046	chr1:26019046:C:T	1.4644e-08	-0.343386	-1.05517	5.46968e-05	-1.42202	-0.893472	6.24331e-05	-1.4197	-0.887731
26019793	chr1:26019793:T:C	3.14607e-08	0.695092	-1.32893	5.20564e-05	-1.05324	-1.31173	5.87738e-05	-1.05577	-1.31205
26020058	chr1:26020058:A:G	1.08317e-08	-0.44093	-1.25917	3.74882e-05	-1.45864	-1.23463	4.25586e-05	-1.45634	-1.2343
26021424	chr1:26021424:A:T	5.68498e-08	-1.63868e-10	-0.0421674	0.000425022	-1.63868e-10	-0.265158	0.000482223	-1.63868e-10	-0.263116
26021431	chr1:26021431:C:G	2.80597e-08	-1.63868e-10	-0.748246	0.000226292	-1.63868e-10	-0.895474	0.00025694	-1.63868e-10	-0.892678
26021558	chr1:26021558:G:A	9.62238e-09	-1.67443	-0.144057	8.36508e-05	-1.54623	-0.344417	9.64125e-05	-1.53863	-0.334258
26021853	chr1:26021853:GT:G	1.70734e-08	-1.63868e-10	-1.24506	0.000161818	-1.63868e-10	-1.23082	0.000183232	-1.63868e-10	-1.23077
26022282	chr1:26022282:G:A	3.27274e-08	-1.63868e-10	-0.594367	0.000257182	-1.63868e-10	-0.767517	0.000293729	-1.63868e-10	-0.758865
26022520	chr1:26022520:C:T	1.61174e-08	-1.63868e-10	-1.30268	0.000158121	-1.63868e-10	-1.25394	0.000179137	-1.63868e-10	-1.25337
26022618	chr1:26022618:C:CT	9.10035e-09	-0.584798	-1.28947	3.39656e-05	-1.52198	-1.26997	3.85265e-05	-1.52048	-1.2697
26022754	chr1:26022754:C:T	1.18319e-08	-1.58257	-0.0292156	0.000122969	-1.44201	-0.0633561	0.000138955	-1.44305	-0.0643233
26022883	chr1:26022883:C:A	1.64645e-08	-1.63868e-10	-1.28137	0.000150332	-1.63868e-10	-1.30446	0.000170236	-1.63868e-10	-1.30434
26023134	chr1:26023134:G:A	1.05016e-07	1.90058	-1.32904	0.000489682	1.20077	-1.32432	0.000567201	1.22401	-1.32481
26023395	chr1:26023395:G:C	3.19443e-08	-1.63868e-10	-0.618586	0.00025745	-1.63868e-10	-0.766475	0.000292492	-1.63868e-10	-0.763087
26023476	chr1:26023476:C:T	3.3038e-08	0.742539	-1.32746	5.3569e-05	-1.02799	-1.30834	6.0476e-05	-1.0306	-1.30868
26023796	chr1:26023796:A:G	1.05659e-08	-1.72495	-3.3421e-10	0.000101229	-1.69991	-3.3421e-10	0.000114786	-1.69846	-3.3421e-10
26024035	chr1:26024035:CAAAG:C	5.2731e-08	-1.63868e-10	-0.117377	0.000396969	-1.63868e-10	-0.333441	0.000450363	-1.63868e-10	-0.33147
26024056	chr1:26024056:T:C	3.71259e-08	-1.63868e-10	-0.468266	0.00062401	-1.63868e-10	0.118866	0.000713322	-1.63868e-10	0.128411
26024397	chr1:26024397:T:C	3.38054e-08	-1.63868e-10	-0.56196	0.000270625	-1.63868e-10	-0.716566	0.000307508	-1.63868e-10	-0.713021
26024891	chr1:26024891:T:C	1.81842e-08	-0.615971	-0.566055	5.23932e-05	-1.72473	-0.633787	5.89262e-05	-1.72915	-0.636085
26024981	chr1:26024981:C:T	1.12506e-08	-0.594349	-1.06781	4.75919e-05	-1.53313	-0.921507	5.42737e-05	-1.53107	-0.91641
26025097	chr1:26025097:G:A	5.68578e-08	-1.63868e-10	-0.0420268	0.000425688	-1.63868e-10	-0.263592	0.000482972	-1.63868e-10	-0.261564
26025363	chr1:26025363:TAA:T	2.49726e-08	-0.864803	-3.3421e-10	0.00072486	0.268679	-3.3421e-10	0.000787608	0.227478	-3.3421e-10
26025988	chr1:26025988:T:C	1.07928e-08	-1.7037	-3.3421e-10	0.000186406	-1.08937	-3.3421e-10	0.00021062	-1.09147	-3.3421e-10
26026343	chr1:26026343:G:A	1.66115e-08	-1.63868e-10	-1.27249	0.000151314	-1.63868e-10	-1.29794	0.000171351	-1.63868e-10	-1.29781
26026876	chr1:26026876:G:A	3.72196e-09	-1.55475	-1.21358	2.87773e-05	-1.742	-1.21572	3.27865e-05	-1.73867	-1.21283
26026938	chr1:26026938:C:A	2.17407e-08	-1.02653	0.0231361	0.000132347	-1.27895	-0.152923	0.00015103	-1.28215	-0.141898
26027541	chr1:26027541:T:TC	1.67424e-08	-1.63868e-10	-1.26464	0.000149088	-1.63868e-10	-1.31276	0.000168575	-1.63868e-10	-1.31414
26027544	chr1:26027544:C:A	1.64626e-08	-1.63868e-10	-1.28149	0.000147841	-1.63868e-10	-1.32116	0.000167225	-1.63868e-10	-1.32218
26027545	chr1:26027545:A:AT	1.67572e-08	-1.63868e-10	-1.26375	0.00014916	-1.63868e-10	-1.31228	0.000168653	-1.63868e-10	-1.31368
26027549	chr1:26027549:T:TC	1.67281e-08	-1.63868e-10	-1.26549	0.000149022	-1.63868e-10	-1.3132	0.000168503	-1.63868e-10	-1.31457
26027565	chr1:26027565:G:A	3.47737e-09	-1.56607	-1.27023	2.69898e-05	-1.74456	-1.27728	3.07042e-05	-1.7416	-1.27552
26027629	chr1:26027629:G:T	1.0447e-08	-1.73627	-3.3421e-10	9.60016e-05	-1.75293	-3.3421e-10	0.000108708	-1.75285	-3.3421e-10
26027715	chr1:26027715:A:T	1.73088e-07	2.34897	-1.27775	0.000740379	1.61254	-1.32268	0.000859356	1.63678	-1.32211
26027788	chr1:26027788:G:A	5.69854e-09	-1.13289	-1.20948	3.04577e-05	-1.64299	-1.25797	3.43602e-05	-1.64531	-1.25932
26028252	chr1:26028252:T:C	1.10905e-08	-0.653863	-1.02263	5.76615e-05	-1.19521	-1.0675	6.55399e-05	-1.19041	-1.06845
26028780	chr1:26028780:G:A	2.02954e-08	-1.07218	-3.3421e-10	0.000117381	-1.55188	-3.3421e-10	0.0001325	-1.55494	-3.3421e-10
26028859	chr1:26028859:G:A	3.56907e-09	-1.52434	-1.28593	2.97048e-05	-1.68202	-1.24397	3.36955e-05	-1.68009	-1.24407
26029248	chr1:26029248:C:T	1.79642e-08	-1.63868e-10	-1.1942	0.000165452	-1.63868e-10	-1.20862	0.000187575	-1.63868e-10	-1.20734
26029249	chr1:26029249:G:A	1.67417e-08	-1.63868e-10	-1.26468	0.000158354	-1.63868e-10	-1.25247	0.000179306	-1.63868e-10	-1.25243
26030386	chr1:26030386:G:A	4.32691e-09	-1.45507	-1.16266	3.12788e-05	-1.71051	-1.16384	3.57729e-05	-1.70421	-1.16012
26030663	chr1:26030663:C:T	2.52732e-08	-1.63868e-10	-0.852837	0.000305028	-1.63868e-10	-0.596897	0.000348691	-1.63868e-10	-0.587336
26030935	chr1:26030935:G:A	2.14818e-08	-1.63868e-10	-1.01537	0.000242636	-1.63868e-10	-0.825739	0.000277243	-1.63868e-10	-0.816626
26031176	chr1:26031176:G:A	9.07788e-09	-0.545441	-1.3313	3.83132e-05	-1.34172	-1.32979	4.32263e-05	-1.34524	-1.32983
26031364	chr1:26031364:A:G	6.54529e-08	-1.63868e-10	0.0987504	0.000541846	-1.63868e-10	-0.0223184	0.000616766	-1.63868e-10	-0.0170329
26031711	chr1:26031711:G:A	4.27013e-09	-1.45026	-1.18068	3.07386e-05	-1.70843	-1.18335	3.5153e-05	-1.70198	-1.17983
26032261	chr1:26032261:T:TA	1.04747e-08	-0.440697	-1.29292	5.27643e-05	-1.04013	-1.31133	6.00207e-05	-1.03509	-1.31174
26032627	chr1:26032627:A:G	1.59889e-08	-1.63868e-10	-1.31069	0.000160716	-1.63868e-10	-1.23766	0.000181888	-1.63868e-10	-1.23813
26033403	chr1:26033403:G:A	3.89032e-09	-1.54168	-1.18241	2.97309e-05	-1.74016	-1.18495	3.39018e-05	-1.73662	-1.18144
26033885	chr1:26033885:A:C	2.70701e-08	-1.63868e-10	-0.784151	0.000257713	-1.63868e-10	-0.765454	0.000292892	-1.63868e-10	-0.761719
26034005	chr1:26034005:TCTC:T	1.64648e-08	-1.63868e-10	-1.28135	0.000150334	-1.63868e-10	-1.30444	0.000170238	-1.63868e-10	-1.30432
26034724	chr1:26034724:C:T	1.57918e-08	-1.63868e-10	-1.32309	0.000146715	-1.63868e-10	-1.32881	0.000166108	-1.63868e-10	-1.32888
26035058	chr1:26035058:G:C	1.38871e-08	-1.45162	-3.3421e-10	0.000100387	-1.70827	-3.3421e-10	0.000113408	-1.71053	-3.3421e-10
26035510	chr1:26035510:C:T	1.07205e-07	-0.528917	1.12108	0.000550573	-1.49537	1.48903	0.000635941	-1.49311	1.5067
26035703	chr1:26035703:T:C	2.53877e-08	0.384852	-1.23317	5.16714e-05	-1.12108	-1.25131	5.89365e-05	-1.11702	-1.24804
26035728	chr1:26035728:C:T	1.46834e-08	-1.39586	-3.3421e-10	0.000195939	-1.0395	-3.3421e-10	0.000220498	-1.04563	-3.3421e-10
26036244	chr1:26036244:TGAA:T	1.87963e-08	-1.63868e-10	-1.14892	0.000252903	-1.63868e-10	-0.784295	0.000287935	-1.63868e-10	-0.778787
26036501	chr1:26036501:G:A	1.03443e-08	-1.74614	-3.3421e-10	0.000151332	-1.29782	-3.3421e-10	0.000176591	-1.26769	-3.3421e-10
26036905	chr1:26036905:C:A	1.57718e-08	-1.63868e-10	-1.32436	0.000146835	-1.63868e-10	-1.32799	0.000166242	-1.63868e-10	-1.32808
26037203	chr1:26037203:T:C	2.7597e-08	-1.63868e-10	-0.764873	0.000299406	-1.63868e-10	-0.6155	0.000341003	-1.63868e-10	-0.609632
26037264	chr1:26037264:C:T	2.57612e-08	0.472295	-1.30601	5.29395e-05	-1.0235	-1.32466	6.0048e-05	-1.02225	-1.32413
26037327	chr1:26037327:C:T	1.05463e-08	-1.72681	-3.3421e-10	0.000109892	-1.6178	-3.3421e-10	0.000123867	-1.62232	-3.3421e-10
26037494	chr1:26037494:AAGGTGCTGGGATTGC:A	2.53868e-08	-1.63868e-10	-0.84835	0.000306892	-1.63868e-10	-0.590805	0.000350863	-1.63868e-10	-0.581127
26037758	chr1:26037758:C:T	3.13811e-08	0.633268	-1.26964	5.67213e-05	-0.974349	-1.3048	6.45118e-05	-0.971049	-1.30363
26037880	chr1:26037880:T:C	3.28932e-08	0.480703	-1.07002	7.49511e-05	-0.846816	-1.15365	8.45193e-05	-0.852225	-1.15232
26037992	chr1:26037992:T:TA	1.24973e-08	-1.55707	-3.3421e-10	0.00012802	-1.46511	-3.3421e-10	0.000144442	-1.46865	-3.3421e-10
26038815	chr1:26038815:G:A	4.77654e-08	-1.63868e-10	-0.216279	0.000485837	-1.63868e-10	-0.131427	0.000550356	-1.63868e-10	-0.130956
26038883	chr1:26038883:T:G	3.2937e-08	0.430255	-1.01824	7.56275e-05	-0.877799	-1.11368	8.53e-05	-0.883126	-1.11222
26039058	chr1:26039058:C:T	3.20255e-08	0.502895	-1.11894	5.93406e-05	-1.04964	-1.18437	6.76443e-05	-1.04641	-1.18085
26039070	chr1:26039070:G:C	1.63445e-08	-1.63868e-10	-1.28869	0.000152947	-1.63868e-10	-1.28721	0.000173493	-1.63868e-10	-1.28538
26040907	chr1:26040907:C:A	2.90617e-08	0.552941	-1.2661	5.87504e-05	-0.945033	-1.29897	6.68651e-05	-0.941093	-1.29775
26041154	chr1:26041154:C:T	1.56896e-08	-1.63868e-10	-1.32958	0.000147464	-1.63868e-10	-1.32372	0.00016699	-1.63868e-10	-1.32359
26041274	chr1:26041274:C:T	1.56977e-08	-1.63868e-10	-1.32907	0.000147632	-1.63868e-10	-1.32257	0.000167135	-1.63868e-10	-1.32272
26041557	chr1:26041557:G:C	7.23601e-08	-1.63868e-10	0.199074	0.000607116	-1.63868e-10	0.0914211	0.000696702	-1.63868e-10	0.104835
26041770	chr1:26041770:G:A	3.44129e-09	-1.74536	-1.10138	3.52208e-05	-1.68647	-1.06919	3.97686e-05	-1.69358	-1.06486
26042238	chr1:26042238:C:T	2.05872e-08	-1.63868e-10	-1.05791	0.000208789	-1.63868e-10	-0.975973	0.000236104	-1.63868e-10	-0.977248
26042296	chr1:26042296:C:T	7.88525e-08	1.07226	-0.787263	0.000113536	-0.682325	-0.902853	0.000129511	-0.680304	-0.897453
26042806	chr1:26042806:T:C	8.83123e-09	-0.603568	-1.30072	4.69699e-05	-1.15145	-1.31634	5.33902e-05	-1.1471	-1.3168
26043063	chr1:26043063:A:G	1.68533e-08	-1.63868e-10	-1.25803	0.000159544	-1.63868e-10	-1.24498	0.000180657	-1.63868e-10	-1.24492
26043673	chr1:26043673:G:A	1.56231e-07	0.863519	0.105235	0.000250305	-0.705277	-0.089343	0.000286213	-0.703832	-0.080955
26043776	chr1:26043776:C:T	5.25051e-08	0.551734	-0.673404	0.000114963	-0.744693	-0.827999	0.000129556	-0.75192	-0.825485
26044759	chr1:26044759:C:T	2.70976e-08	-1.63868e-10	-0.783134	0.000333891	-1.63868e-10	-0.506485	0.000382222	-1.63868e-10	-0.495521
26044790	chr1:26044790:A:G	3.52996e-07	0.0363822	1.74749	0.00110271	-1.1856	1.87383	0.00126394	-1.18434	1.8848
26045200	chr1:26045200:A:G	1.61843e-08	-1.63868e-10	-1.29854	0.000148459	-1.63868e-10	-1.31699	0.000168108	-1.63868e-10	-1.31692
26045297	chr1:26045297:G:A	4.93783e-09	-1.24301	-1.24265	3.8229e-05	-1.47313	-1.20057	4.32231e-05	-1.47278	-1.20237
26045653	chr1:26045653:A:G	9.98976e-09	-0.456572	-1.32445	5.85366e-05	-0.919763	-1.32788	6.65245e-05	-0.916291	-1.32766
26046114	chr1:26046114:G:C	5.16052e-09	-1.22499	-1.21655	4.03258e-05	-1.46009	-1.16022	4.56209e-05	-1.45981	-1.16134
26046783	chr1:26046783:G:A	3.84317e-08	-1.63868e-10	-0.433698	0.000381602	-1.63868e-10	-0.37292	0.000432992	-1.63868e-10	-0.370804
26046967	chr1:26046967:C:T	9.77603e-08	-1.63868e-10	0.499938	0.000809501	-1.63868e-10	0.379118	0.000930322	-1.63868e-10	0.394008
26047203	chr1:26047203:C:G	4.43247e-09	-1.27631	-1.31731	3.37714e-05	-1.5009	-1.29679	3.8219e-05	-1.5005	-1.29769
26047795	chr1:26047795:C:T	4.90075e-08	0.144655	-0.335261	0.000166668	-1.18881	-0.012481	0.000191646	-1.18544	-0.000428647
26047935	chr1:26047935:T:C	4.58899e-09	-1.23163	-1.32729	3.44082e-05	-1.46738	-1.31162	3.89548e-05	-1.46691	-1.31221
26048231	chr1:26048231:C:T	2.77766e-08	-1.63868e-10	-0.758388	0.000275442	-1.63868e-10	-0.698923	0.000312705	-1.63868e-10	-0.696262
26048288	chr1:26048288:T:C	3.11718e-08	0.170819	-0.813885	8.4888e-05	-1.05154	-0.824431	9.58577e-05	-1.05353	-0.825131
26048841	chr1:26048841:A:G	3.3032e-07	2.74375	-1.02627	0.000327171	0.466222	-0.993037	0.000371289	0.468141	-0.992684
26048983	chr1:26048983:T:TC	2.80144e-08	-1.63868e-10	-0.749861	0.000303823	-1.63868e-10	-0.600853	0.000345968	-1.63868e-10	-0.595177
26049086	chr1:26049086:A:G	2.12626e-08	0.281978	-1.30761	0.000103739	-0.354648	-1.32077	0.000118058	-0.349291	-1.32105
26049227	chr1:26049227:G:A	1.02988e-08	-1.75056	-3.3421e-10	9.76175e-05	-1.73624	-3.3421e-10	0.000110794	-1.73385	-3.3421e-10
26049359	chr1:26049359:G:A	2.30813e-08	-1.63868e-10	-0.943557	0.000219688	-1.63868e-10	-0.925089	0.000249537	-1.63868e-10	-0.921916
26050140	chr1:26050140:C:T	5.60373e-08	1.01582	-1.07238	9.41265e-05	-0.60643	-1.16623	0.000106569	-0.607895	-1.16483
26050580	chr1:26050580:G:C	2.32337e-07	2.39986	-1.03425	0.000258758	0.239322	-1.00073	0.000293614	0.241041	-1.0003
26051104	chr1:26051104:G:A	5.46341e-08	0.777115	-0.859038	9.74067e-05	-0.746082	-0.992323	0.000110397	-0.747266	-0.990175
26051389	chr1:26051389:G:A	2.07079e-07	2.22382	-0.973298	0.000242588	0.113885	-0.939819	0.000275255	0.115617	-0.93944
26051511	chr1:26051511:C:T	5.54103e-08	1.06384	-1.13166	9.25232e-05	-0.576096	-1.21374	0.000104732	-0.577584	-1.21253
26052047	chr1:26052047:C:T	3.02693e-08	-1.63868e-10	-0.672448	0.000264229	-1.63868e-10	-0.740485	0.000301274	-1.63868e-10	-0.733503
26052068	chr1:26052068:C:T	3.17984e-08	-1.63868e-10	-0.623164	0.000348529	-1.63868e-10	-0.463579	0.000397059	-1.63868e-10	-0.457437
26052366	chr1:26052366:CT:C	2.44886e-08	-1.63868e-10	-0.884372	0.000249076	-1.63868e-10	-0.799541	0.000283173	-1.63868e-10	-0.795465
26052414	chr1:26052414:G:A	1.81045e-08	-1.63868e-10	-1.18642	0.000175284	-1.63868e-10	-1.15089	0.000199049	-1.63868e-10	-1.14797
26052525	chr1:26052525:C:T	6.70607e-09	-1.67256	-0.507008	5.35103e-05	-1.64782	-0.689603	6.02325e-05	-1.65785	-0.685456
26053321	chr1:26053321:C:T	1.79035e-08	-1.63868e-10	-1.19758	0.000173102	-1.63868e-10	-1.16342	0.000196546	-1.63868e-10	-1.16062
26053558	chr1:26053558:T:C	1.75246e-08	-1.63868e-10	-1.21897	0.000172049	-1.63868e-10	-1.16952	0.000194622	-1.63868e-10	-1.17047
26053757	chr1:26053757:G:C	1.58868e-08	-1.63868e-10	-1.31709	0.000147613	-1.63868e-10	-1.32271	0.000167122	-1.63868e-10	-1.3228
26053903	chr1:26053903:C:T	3.53999e-08	-0.515871	-3.3421e-10	0.000244901	-0.816444	-3.3421e-10	0.000285072	-0.788779	-3.3421e-10
26054314	chr1:26054314:T:C	2.06538e-08	0.156192	-1.21087	0.000117692	-0.304524	-1.2447	0.000133049	-0.30724	-1.24357
26054538	chr1:26054538:TC:T	3.56568e-09	-1.50345	-1.30777	3.9842e-05	-1.31921	-1.31317	4.45981e-05	-1.33152	-1.31231
26055040	chr1:26055040:A:T	5.80685e-08	-1.63868e-10	-0.0209571	0.000561786	-1.63868e-10	0.0138213	0.000639733	-1.63868e-10	0.0195279
26055204	chr1:26055204:T:C	1.64023e-08	-1.63868e-10	-1.28516	0.000160213	-1.63868e-10	-1.24079	0.000181294	-1.63868e-10	-1.2414
26055360	chr1:26055360:C:G	3.56238e-08	0.636126	-1.14569	7.04005e-05	-0.835007	-1.22809	7.96831e-05	-0.836412	-1.22705
26055368	chr1:26055368:A:G	1.64418e-08	-1.63868e-10	-1.28275	0.000151737	-1.63868e-10	-1.29515	0.000171795	-1.63868e-10	-1.29522
26055675	chr1:26055675:C:G	1.23947e-08	-1.56531	-3.3421e-10	0.000151185	-1.2988	-3.3421e-10	0.000171576	-1.2965	-3.3421e-10
26055789	chr1:26055789:A:G	2.46689e-08	0.131335	-1.00837	0.000119864	-0.486129	-1.04481	0.000136199	-0.481162	-1.04624
26055867	chr1:26055867:G:A	2.01195e-08	-1.63868e-10	-1.08089	0.000194292	-1.63868e-10	-1.04794	0.000221102	-1.63868e-10	-1.0429
26055959	chr1:26055959:G:A	1.58815e-08	-1.31743	-3.3421e-10	0.000157392	-1.25856	-3.3421e-10	0.000176812	-1.26644	-3.3421e-10
26056087	chr1:26056087:C:T	4.21851e-08	-1.63868e-10	-0.340512	0.000394457	-1.63868e-10	-0.339788	0.000448105	-1.63868e-10	-0.336494
26056461	chr1:26056461:T:C	1.98907e-08	-1.63868e-10	-1.09233	0.000230341	-1.63868e-10	-0.877737	0.00026189	-1.63868e-10	-0.873599
26056678	chr1:26056678:C:T	1.81524e-08	-1.63868e-10	-1.18378	0.000166617	-1.63868e-10	-1.2016	0.000189122	-1.63868e-10	-1.19913
26056909	chr1:26056909:C:T	1.57365e-08	-1.63868e-10	-1.3266	0.000146928	-1.63868e-10	-1.32736	0.000166385	-1.63868e-10	-1.32722
26057154	chr1:26057154:CCAGGGGT:C	2.43621e-08	-1.39162	0.502067	0.000302561	-1.00227	0.397256	0.000348273	-0.99564	0.407102
26057168	chr1:26057168:G:A	2.68812e-08	-1.63868e-10	-0.791155	0.000292756	-1.63868e-10	-0.63796	0.00033261	-1.63868e-10	-0.634552
26057522	chr1:26057522:A:G	1.38714e-07	-0.373852	1.22369	0.000511126	-1.4296	1.34892	0.000584415	-1.42836	1.35745
26057525	chr1:26057525:G:A	2.04101e-08	-1.63868e-10	-1.06655	0.000201681	-1.63868e-10	-1.01061	0.000229523	-1.63868e-10	-1.00552
26058199	chr1:26058199:T:G	7.33961e-08	-1.0743	1.28759	0.000358487	-1.60798	1.17257	0.000406327	-1.61119	1.17683
26058659	chr1:26058659:G:C	1.32335e-08	-0.495916	-1.00391	4.86846e-05	-1.45438	-0.97756	5.51871e-05	-1.45441	-0.976379
26058894	chr1:26058894:A:G	1.12627e-08	-1.66109	-3.3421e-10	9.64442e-05	-1.74834	-3.3421e-10	0.000108899	-1.7511	-3.3421e-10
26059169	chr1:26059169:T:C	9.31656e-08	-0.725211	1.17701	0.00035455	-1.52276	1.07631	0.0004027	-1.52387	1.08054
26059560	chr1:26059560:C:A	1.4951e-07	-1.63868e-10	0.924784	0.00119171	-1.63868e-10	0.765845	0.00137118	-1.63868e-10	0.781907
26059614	chr1:26059614:C:T	1.97306e-08	-1.63868e-10	-1.10041	0.000183881	-1.63868e-10	-1.10301	0.000207911	-1.63868e-10	-1.10441
26059806	chr1:26059806:A:G	1.24747e-07	0.467591	0.276117	0.00033342	-1.01628	0.508379	0.000381849	-1.01569	0.519191
26059904	chr1:26059904:G:A	6.83563e-08	-1.63868e-10	0.142153	0.000670373	-1.63868e-10	0.190535	0.000762525	-1.63868e-10	0.195113
26060222	chr1:26060222:T:TA	3.839e-08	-1.63868e-10	-0.434783	0.000470031	-1.63868e-10	-0.164501	0.00053311	-1.63868e-10	-0.162794
26060369	chr1:26060369:G:A	1.62633e-08	-1.63868e-10	-1.29367	0.00016413	-1.63868e-10	-1.21664	0.000185733	-1.63868e-10	-1.21721
26060516	chr1:26060516:C:G	3.24156e-08	-1.63868e-10	-0.603942	0.000362091	-1.63868e-10	-0.425403	0.000409588	-1.63868e-10	-0.426371
26060596	chr1:26060596:A:T	1.88932e-08	-1.63868e-10	-1.14378	0.000172118	-1.63868e-10	-1.16912	0.000194208	-1.63868e-10	-1.17259
26060924	chr1:26060924:G:A	4.07784e-08	-1.63868e-10	-0.374428	0.000204744	-1.63868e-10	-0.995539	0.00023112	-1.63868e-10	-0.998586
26060932	chr1:26060932:G:A	4.76455e-08	-0.37526	0.156467	7.94429e-05	-1.44089	-0.501367	8.96127e-05	-1.44205	-0.503975
26061478	chr1:26061478:T:A	1.62483e-08	-1.63868e-10	-1.29459	0.000170541	-1.63868e-10	-1.17833	0.000193129	-1.63868e-10	-1.17816
26061670	chr1:26061670:T:C	5.71191e-08	-1.63868e-10	-0.0374414	0.000445195	-1.63868e-10	-0.218788	0.000506059	-1.63868e-10	-0.214869
26061721	chr1:26061721:A:G	1.06002e-08	-1.72171	-3.3421e-10	9.90388e-05	-1.72179	-3.3421e-10	0.000112415	-1.71933	-3.3421e-10
26061750	chr1:26061750:C:G	5.01102e-07	1.41358	0.720647	0.000455877	-0.346945	0.151869	0.00051558	-0.348223	0.151992
26061876	chr1:26061876:C:T	4.64344e-08	-1.63868e-10	-0.244541	0.000368737	-1.63868e-10	-0.407216	0.000418956	-1.63868e-10	-0.403756
26062033	chr1:26062033:C:T	1.59207e-08	-1.63868e-10	-1.31496	0.000156536	-1.63868e-10	-1.26401	0.000177565	-1.63868e-10	-1.26218
26062279	chr1:26062279:A:AG	1.5807e-08	-1.63868e-10	-1.32213	0.000148206	-1.63868e-10	-1.31869	0.000167784	-1.63868e-10	-1.31885
26062505	chr1:26062505:T:C	5.15034e-08	-1.63868e-10	-0.140932	0.000387774	-1.63868e-10	-0.356876	0.000439585	-1.63868e-10	-0.355692
26062603	chr1:26062603:T:C	1.02724e-08	-1.75312	-3.3421e-10	0.00010013	-1.71083	-3.3421e-10	0.000112028	-1.72278	-3.3421e-10
26063142	chr1:26063142:T:C	8.44174e-07	1.70217	0.953604	0.000666075	-0.158985	0.343087	0.000753707	-0.160406	0.343886
26063156	chr1:26063156:G:A	3.19879e-07	2.74144	-1.05608	0.000330323	0.344983	-0.86221	0.000375041	0.34696	-0.861448
26063639	chr1:26063639:C:T	1.57786e-08	-1.63868e-10	-1.32393	0.000158031	-1.63868e-10	-1.25451	0.000179315	-1.63868e-10	-1.25238
26063663	chr1:26063663:C:T	2.41356e-07	2.05655	-0.652856	0.000244832	0.0183763	-0.835102	0.000276681	0.0183031	-0.836959
26063690	chr1:26063690:T:A	3.31984e-07	2.22034	-0.497836	0.000304539	0.13948	-0.73798	0.000344171	0.13898	-0.739364
26063760	chr1:26063760:A:G	2.0933e-08	-1.63868e-10	-1.04125	0.000156114	-1.63868e-10	-1.26671	0.000176826	-1.63868e-10	-1.26636
26063837	chr1:26063837:A:G	3.48715e-07	2.48971	-0.718031	0.000391934	0.192374	-0.53858	0.000445368	0.194085	-0.536708
26063999	chr1:26063999:G:A	1.58461e-08	-1.63868e-10	-1.31966	0.000156135	-1.63868e-10	-1.26658	0.000177143	-1.63868e-10	-1.26456
26064010	chr1:26064010:G:A	7.65871e-08	-0.760384	1.01623	0.000794477	-0.422721	0.783105	0.000920468	-0.418764	0.802124
26064328	chr1:26064328:AG:A	2.07756e-08	-1.63868e-10	-1.0488	0.000215907	-1.63868e-10	-0.942454	0.000244726	-1.63868e-10	-0.941382
26064342	chr1:26064342:A:G	2.18262e-07	1.94696	-0.64384	0.000209084	-0.297819	-0.676743	0.000239002	-0.292059	-0.67299
26064649	chr1:26064649:C:A	1.76113e-08	-1.63868e-10	-1.21404	0.000148829	-1.63868e-10	-1.3145	0.00016848	-1.63868e-10	-1.31471
26064768	chr1:26064768:G:A	1.5835e-08	-1.63868e-10	-1.32036	0.000156718	-1.63868e-10	-1.26285	0.000177789	-1.63868e-10	-1.26092
26064862	chr1:26064862:C:T	1.57422e-08	-1.63868e-10	-1.32624	0.000159631	-1.63868e-10	-1.24444	0.000181141	-1.63868e-10	-1.24225
26064952	chr1:26064952:A:T	1.05654e-08	-1.72499	-3.3421e-10	0.000114462	-1.57705	-3.3421e-10	0.000129824	-1.57534	-3.3421e-10
26065171	chr1:26065171:G:A	2.7455e-07	2.78059	-1.24804	0.000209866	0.148874	-1.1197	0.000239891	0.15558	-1.11692
26065358	chr1:26065358:A:C	4.64534e-07	3.28061	-1.22216	0.000311705	0.430441	-1.00568	0.000356625	0.438517	-1.00335
26065854	chr1:26065854:G:A	1.53379e-08	-1.35225	-3.3421e-10	0.000116227	-1.56175	-3.3421e-10	0.000132155	-1.55755	-3.3421e-10
26065924	chr1:26065924:G:A	1.90662e-08	-1.63868e-10	-1.13467	0.000193364	-1.63868e-10	-1.05273	0.000218857	-1.63868e-10	-1.0531
26065945	chr1:26065945:C:T	3.83374e-08	-1.63868e-10	-0.436155	0.000233555	-1.63868e-10	-0.86388	0.000264557	-1.63868e-10	-0.863466
26065946	chr1:26065946:G:A	5.72877e-07	3.41596	-1.14787	0.000388141	0.526671	-0.882603	0.000444599	0.535068	-0.879419
26066039	chr1:26066039:A:G	1.57411e-08	-1.63868e-10	-1.3263	0.00015936	-1.63868e-10	-1.24614	0.000180845	-1.63868e-10	-1.24388
26066044	chr1:26066044:C:T	3.77744e-07	3.13948	-1.28784	0.000246498	0.371099	-1.18104	0.000281691	0.377875	-1.17859
26066172	chr1:26066172:A:T	1.58002e-08	-1.63868e-10	-1.32256	0.00015742	-1.63868e-10	-1.25839	0.000178614	-1.63868e-10	-1.25629
26066333	chr1:26066333:C:A	5.07079e-09	-1.62361	-0.835476	3.82195e-05	-1.69069	-0.983268	4.30571e-05	-1.69863	-0.980363
26066480	chr1:26066480:A:C	1.58971e-08	-1.63868e-10	-1.31644	0.000155266	-1.63868e-10	-1.27216	0.000176136	-1.63868e-10	-1.27027
26066483	chr1:26066483:T:C	1.58781e-08	-1.63868e-10	-1.31764	0.000155661	-1.63868e-10	-1.26962	0.000176591	-1.63868e-10	-1.26769
26066733	chr1:26066733:A:G	1.57197e-08	-1.63868e-10	-1.32767	0.000160394	-1.63868e-10	-1.23967	0.000182034	-1.63868e-10	-1.23733
26067014	chr1:26067014:G:A	1.69684e-08	-0.230274	-1.02095	6.12279e-05	-1.39489	-0.807806	6.99862e-05	-1.395	-0.798224
26067174	chr1:26067174:G:A	1.57984e-08	-1.63868e-10	-1.32267	0.000150028	-1.63868e-10	-1.30648	0.000169774	-1.63868e-10	-1.30706
26067710	chr1:26067710:C:T	5.17523e-09	-1.38596	-1.05274	4.1786e-05	-1.48866	-1.09608	4.76904e-05	-1.48063	-1.09616
26067922	chr1:26067922:A:G	7.68913e-08	0.259812	-3.3421e-10	0.000347421	-0.466763	-3.3421e-10	0.000390367	-0.474435	-3.3421e-10
26068506	chr1:26068506:A:C	3.39889e-07	1.92579	-0.179756	0.000396957	-0.180115	-0.153356	0.000452829	-0.178034	-0.147974
26069048	chr1:26069048:C:T	4.35758e-07	3.17174	-1.17723	0.000296133	0.390689	-1.01718	0.000338908	0.397872	-1.01367
26069126	chr1:26069126:T:G	4.00644e-07	1.8382	0.0722934	0.000415267	-0.144969	-0.143409	0.000469744	-0.147157	-0.142178
26069250	chr1:26069250:G:A	4.53669e-07	0.577899	1.45689	0.000301415	-0.839599	0.230788	0.000341766	-0.840755	0.233359
26069258	chr1:26069258:G:A	1.5731e-08	-1.63868e-10	-1.32695	0.000181936	-1.63868e-10	-1.11364	0.000206821	-1.63868e-10	-1.10967
26069407	chr1:26069407:C:T	4.08394e-07	3.14045	-1.2108	0.000276181	0.369624	-1.06587	0.000315993	0.376814	-1.06262
26069574	chr1:26069574:A:G	1.85768e-07	1.44734	-0.305423	0.000180028	-0.390498	-0.73369	0.000203721	-0.390323	-0.734447
26070539	chr1:26070539:T:C	1.86211e-08	-1.63868e-10	-1.15828	0.0001546	-1.63868e-10	-1.27646	0.000175237	-1.63868e-10	-1.27538
26070708	chr1:26070708:G:A	1.70346e-08	-0.761556	-0.485777	8.27169e-05	-1.20648	-0.695398	9.42943e-05	-1.19926	-0.695843
26070795	chr1:26070795:C:T	2.58538e-07	2.78351	-1.31105	0.000192401	0.273996	-1.33171	0.000218894	0.278784	-1.33172
26070892	chr1:26070892:G:A	1.69395e-08	-0.703585	-0.549344	8.18071e-05	-1.16319	-0.749742	9.32903e-05	-1.15569	-0.750118
26070971	chr1:26070971:C:T	1.58382e-08	-1.63868e-10	-1.32015	0.000148287	-1.63868e-10	-1.31815	0.000167875	-1.63868e-10	-1.3183
26071135	chr1:26071135:G:A	5.4042e-08	-1.63868e-10	-0.0928183	0.00037893	-1.63868e-10	-0.379947	0.000431802	-1.63868e-10	-0.373555
26072096	chr1:26072096:TG:T	1.57354e-08	-1.63868e-10	-1.32667	0.000146779	-1.63868e-10	-1.32837	0.000166219	-1.63868e-10	-1.32821
26072097	chr1:26072097:G:T	2.25601e-07	1.44483	-0.108642	0.000229742	-0.418868	-0.461474	0.000260118	-0.418027	-0.462362
26072252	chr1:26072252:G:A	2.18718e-08	-1.63868e-10	-0.997381	0.000189159	-1.63868e-10	-1.07471	0.000214311	-1.63868e-10	-1.07409
26072287	chr1:26072287:A:G	8.19824e-08	-1.63868e-10	0.323925	0.000628676	-1.63868e-10	0.126317	0.000720385	-1.63868e-10	0.138263
26072501	chr1:26072501:C:T	5.4314e-09	-1.10317	-1.28721	7.19761e-05	-0.735079	-1.30589	8.17874e-05	-0.731583	-1.30582
26072739	chr1:26072739:G:A	5.52248e-07	3.44322	-1.21181	0.000449707	1.07718	-1.28589	0.00050775	1.0742	-1.28573
26072986	chr1:26072986:C:A	1.56685e-08	-1.63868e-10	-1.33093	0.000168836	-1.63868e-10	-1.18837	0.000191848	-1.63868e-10	-1.18482
26073002	chr1:26073002:T:C	1.79439e-07	-1.63868e-10	1.10726	0.001258	-1.63868e-10	0.819981	0.00145426	-1.63868e-10	0.840727
26073381	chr1:26073381:A:C	1.35497e-08	-1.47621	-3.3421e-10	0.000161531	-1.2326	-3.3421e-10	0.00018323	-1.23078	-3.3421e-10
26073620	chr1:26073620:G:A	1.03744e-08	-1.74324	-3.3421e-10	9.92826e-05	-1.71933	-3.3421e-10	0.000112214	-1.72111	-3.3421e-10
26073702	chr1:26073702:C:T	2.0733e-08	-1.63868e-10	-1.05085	0.000180452	-1.63868e-10	-1.12183	0.00020444	-1.63868e-10	-1.12125
26074315	chr1:26074315:A:C	3.17356e-08	-0.625142	-3.3421e-10	0.00012734	-1.47044	-3.3421e-10	0.00013925	-1.50525	-3.3421e-10
26074912	chr1:26074912:C:T	1.86405e-07	1.71737	-0.572031	0.000185283	-0.209989	-0.885428	0.000209606	-0.209406	-0.886885
26075056	chr1:26075056:G:T	2.01623e-08	-1.07876	-3.3421e-10	0.000129658	-1.4524	-3.3421e-10	0.000150497	-1.42758	-3.3421e-10
26075316	chr1:26075316:TG:T	1.59043e-08	-1.63868e-10	-1.31599	0.000148965	-1.63868e-10	-1.31359	0.000168645	-1.63868e-10	-1.31373
26075532	chr1:26075532:A:G	1.63295e-07	1.54931	-0.536336	0.000179377	-0.266189	-0.86162	0.000202181	-0.269239	-0.863118
26076130	chr1:26076130:A:G	1.5976e-07	1.54044	-0.549345	0.000176645	-0.271252	-0.871904	0.000199089	-0.274373	-0.873397
26076202	chr1:26076202:G:A	1.25613e-08	-1.55196	-3.3421e-10	9.6665e-05	-1.74605	-3.3421e-10	0.000109362	-1.74686	-3.3421e-10
26076329	chr1:26076329:A:C	1.13587e-07	1.26965	-0.619656	0.000139426	-0.453392	-0.926375	0.000157192	-0.456308	-0.927744
26076607	chr1:26076607:G:A	1.40594e-07	1.3946	-0.531302	0.000162277	-0.370543	-0.857449	0.000182908	-0.37357	-0.858966
26076645	chr1:26076645:G:A	1.02711e-08	-1.75324	-3.3421e-10	9.90664e-05	-1.72151	-3.3421e-10	0.000111749	-1.72526	-3.3421e-10
26076677	chr1:26076677:G:A	1.56601e-08	-1.63868e-10	-1.33146	0.000167347	-1.63868e-10	-1.19723	0.000190137	-1.63868e-10	-1.19378
26076890	chr1:26076890:G:A	3.48126e-09	-1.75255	-1.08264	3.61493e-05	-1.71462	-1.01502	4.07736e-05	-1.71836	-1.01513
26076979	chr1:26076979:G:A	1.50116e-07	1.56879	-0.639958	0.000206167	-0.365585	-0.623029	0.000233903	-0.366948	-0.619666
26077039	chr1:26077039:T:G	1.52279e-07	1.45709	-0.513961	0.000170832	-0.334036	-0.842582	0.000192555	-0.336893	-0.844245
26077062	chr1:26077062:A:T	1.57606e-08	-1.63868e-10	-1.32507	0.000158432	-1.63868e-10	-1.25197	0.00017988	-1.63868e-10	-1.24923
26077500	chr1:26077500:C:T	1.20528e-07	1.8027	-1.0934	0.00011588	-0.291842	-1.2729	0.000131623	-0.288083	-1.2735
26077759	chr1:26077759:T:C	1.82218e-08	-1.63868e-10	-1.17996	0.00016273	-1.63868e-10	-1.22521	0.000184284	-1.63868e-10	-1.22505
26078383	chr1:26078383:G:A	7.0456e-08	-1.63868e-10	0.172409	0.000699062	-1.63868e-10	0.23244	0.000796005	-1.63868e-10	0.238084
26078901	chr1:26078901:G:A	1.03705e-08	-1.74361	-3.3421e-10	9.69848e-05	-1.74274	-3.3421e-10	0.000109873	-1.7422	-3.3421e-10
26078921	chr1:26078921:C:T	1.56818e-08	-1.63868e-10	-1.33008	0.000157768	-1.63868e-10	-1.25618	0.000179088	-1.63868e-10	-1.25365
26078967	chr1:26078967:A:G	1.09434e-07	1.75617	-1.14342	0.000108666	-0.33551	-1.29351	0.000123439	-0.331668	-1.29411
26078995	chr1:26078995:C:T	1.57575e-08	-1.63868e-10	-1.32527	0.00017103	-1.63868e-10	-1.17546	0.000194249	-1.63868e-10	-1.17238
26079143	chr1:26079143:A:T	2.5491e-07	2.73955	-1.28122	0.000182712	0.216392	-1.32578	0.00020786	0.221319	-1.32598
26079234	chr1:26079234:GC:G	8.42995e-07	3.94968	-1.2953	0.000403084	0.854254	-1.17241	0.000461485	0.86313	-1.1702
26079686	chr1:26079686:G:A	1.69002e-08	-1.63868e-10	-1.25525	0.000153514	-1.63868e-10	-1.28351	0.000173847	-1.63868e-10	-1.28335
26080231	chr1:26080231:G:A	2.22848e-08	-1.63868e-10	-0.978674	0.000233978	-1.63868e-10	-0.862072	0.000265809	-1.63868e-10	-0.858744
26080413	chr1:26080413:A:G	1.89905e-08	-1.63868e-10	-1.13864	0.00020338	-1.63868e-10	-1.00222	0.000230639	-1.63868e-10	-1.00067
26080848	chr1:26080848:T:G	1.75047e-08	-1.63868e-10	-1.22011	0.000156583	-1.63868e-10	-1.26371	0.000177322	-1.63868e-10	-1.26356
26081086	chr1:26081086:A:G	1.7004e-08	-1.63868e-10	-1.24913	0.000152556	-1.63868e-10	-1.28977	0.000172438	-1.63868e-10	-1.29148
26081365	chr1:26081365:G:A	1.59724e-08	-1.63868e-10	-1.31172	0.000156967	-1.63868e-10	-1.26126	0.00017779	-1.63868e-10	-1.26092
26082277	chr1:26082277:G:A	4.38803e-07	2.97095	-0.969479	0.000343405	0.188276	-0.666664	0.00039473	0.194322	-0.657644
26082403	chr1:26082403:T:C	1.80318e-08	-1.63868e-10	-1.19045	0.000160396	-1.63868e-10	-1.23966	0.000181728	-1.63868e-10	-1.23901
26082635	chr1:26082635:G:C	5.72478e-07	3.44429	-1.1769	0.000315229	0.476773	-1.04077	0.000360689	0.48423	-1.03774
26082657	chr1:26082657:A:G	2.02293e-08	-1.63868e-10	-1.07545	0.000215792	-1.63868e-10	-0.942984	0.000244717	-1.63868e-10	-0.941419
26083095	chr1:26083095:T:C	2.7725e-09	-1.73468	-1.32815	3.17808e-05	-1.58609	-1.27235	3.58313e-05	-1.59194	-1.27076
26083310	chr1:26083310:C:T	4.25176e-07	3.08103	-1.11111	0.000269668	0.256145	-0.976253	0.000308818	0.263801	-0.972571
26083360	chr1:26083360:G:A	2.08404e-08	-1.63868e-10	-1.04569	0.000181375	-1.63868e-10	-1.11673	0.000206052	-1.63868e-10	-1.11339
26083561	chr1:26083561:G:A	3.1217e-08	-0.641616	-3.3421e-10	0.00017567	-1.14869	-3.3421e-10	0.000197903	-1.15375	-3.3421e-10
26083670	chr1:26083670:A:G	5.25439e-07	3.11582	-0.934166	0.000333473	0.28686	-0.794598	0.000382014	0.294458	-0.790524
26083860	chr1:26083860:C:T	2.75297e-09	-1.74502	-1.32489	3.10042e-05	-1.62281	-1.26037	3.49767e-05	-1.62821	-1.25863
26084003	chr1:26084003:A:C	1.57189e-08	-1.63868e-10	-1.32772	0.000146394	-1.63868e-10	-1.331	0.000165784	-1.63868e-10	-1.33084
26084298	chr1:26084298:G:C	1.57466e-08	-1.63868e-10	-1.32596	0.000149321	-1.63868e-10	-1.3112	0.000168949	-1.63868e-10	-1.31192
26084497	chr1:26084497:G:T	2.29019e-08	-1.63868e-10	-0.951359	0.000193453	-1.63868e-10	-1.05226	0.000219491	-1.63868e-10	-1.05021
26084618	chr1:26084618:G:A	3.95157e-07	3.11119	-1.21449	0.00024108	0.275653	-1.10782	0.00027584	0.2833	-1.105
26084992	chr1:26084992:C:T	1.06106e-08	-1.72072	-3.3421e-10	0.000114336	-1.57816	-3.3421e-10	0.000129731	-1.57606	-3.3421e-10
26085113	chr1:26085113:C:T	2.79077e-09	-1.73412	-1.32215	3.22932e-05	-1.5834	-1.25904	3.64202e-05	-1.58917	-1.25723
26085147	chr1:26085147:T:G	2.37425e-08	-1.63868e-10	-0.915313	0.000251589	-1.63868e-10	-0.789501	0.000285884	-1.63868e-10	-0.785937
26085427	chr1:26085427:A:G	3.94962e-07	3.06419	-1.16798	0.000276863	0.536185	-1.22996	0.000313853	0.537875	-1.23047
26085480	chr1:26085480:C:T	3.56538e-07	3.05433	-1.26047	0.000256089	0.521325	-1.2931	0.000290406	0.523118	-1.29336
26085678	chr1:26085678:C:T	2.77313e-09	-1.73953	-1.32307	3.16665e-05	-1.60042	-1.26162	3.57228e-05	-1.60588	-1.25985
26085708	chr1:26085708:T:G	3.78565e-07	3.02317	-1.16936	0.000267983	0.505472	-1.23185	0.000303749	0.507048	-1.23237
26085750	chr1:26085750:G:A	1.57521e-08	-1.63868e-10	-1.32561	0.000146544	-1.63868e-10	-1.32997	0.000165968	-1.63868e-10	-1.32972
26087373	chr1:26087373:G:T	3.0141e-08	-1.63868e-10	-0.676692	0.000464893	-1.63868e-10	-0.175492	0.000534159	-1.63868e-10	-0.160829
26087454	chr1:26087454:T:G	2.02458e-08	-1.63868e-10	-1.07463	0.000176945	-1.63868e-10	-1.14146	0.000200977	-1.63868e-10	-1.13833
26087856	chr1:26087856:T:G	1.56881e-08	-1.63868e-10	-1.32968	0.0001463	-1.63868e-10	-1.33164	0.000165661	-1.63868e-10	-1.33158
26088098	chr1:26088098:C:T	1.5678e-08	-1.63868e-10	-1.33032	0.000146289	-1.63868e-10	-1.33172	0.00016564	-1.63868e-10	-1.33171
26088308	chr1:26088308:G:A	2.33299e-08	-1.63868e-10	-0.932846	0.000200376	-1.63868e-10	-1.0171	0.000227124	-1.63868e-10	-1.01603
26088353	chr1:26088353:C:T	1.28739e-08	-1.52738	-3.3421e-10	9.64973e-05	-1.74778	-3.3421e-10	0.000109181	-1.74852	-3.3421e-10
26088390	chr1:26088390:A:T	1.57971e-08	-1.63868e-10	-1.32276	0.000150181	-1.63868e-10	-1.30546	0.000169906	-1.63868e-10	-1.30628
26088653	chr1:26088653:G:A	4.56428e-08	-1.63868e-10	-0.261735	0.000327541	-1.63868e-10	-0.525686	0.00037297	-1.63868e-10	-0.520025
26088907	chr1:26088907:G:A	1.63133e-08	-1.63868e-10	-1.2906	0.000148597	-1.63868e-10	-1.31606	0.000168061	-1.63868e-10	-1.3172
26089015	chr1:26089015:A:G	2.54197e-08	-1.63868e-10	-0.847057	0.000170756	-1.63868e-10	-1.17706	0.000193362	-1.63868e-10	-1.17696
26089712	chr1:26089712:A:G	2.60858e-07	2.6955	-1.21411	0.000205913	0.275334	-1.26518	0.000233384	0.276743	-1.26558
26089806	chr1:26089806:G:A	7.2461e-08	-1.63868e-10	0.200468	0.000547119	-1.63868e-10	-0.0126325	0.000626581	-1.63868e-10	-0.00124466
26089885	chr1:26089885:A:G	6.85159e-07	3.73337	-1.28629	0.000335767	0.653142	-1.15402	0.000384425	0.661897	-1.15167
26089947	chr1:26089947:G:A	1.72294e-08	-1.63868e-10	-1.23596	0.00014923	-1.63868e-10	-1.31181	0.000168978	-1.63868e-10	-1.31176
26089958	chr1:26089958:A:G	6.55591e-07	3.59292	-1.18997	0.000378872	0.867718	-1.24782	0.000428986	0.868267	-1.24836
26090156	chr1:26090156:A:G	3.5206e-07	2.93548	-1.15426	0.000254085	0.439839	-1.21947	0.000288022	0.441558	-1.22004
26090433	chr1:26090433:G:T	4.09503e-07	3.21397	-1.2816	0.000235263	0.331073	-1.18767	0.000268958	0.338539	-1.18551
26091116	chr1:26091116:C:T	1.62973e-08	-1.63868e-10	-1.29158	0.000146368	-1.63868e-10	-1.33117	0.000165736	-1.63868e-10	-1.33112
26091319	chr1:26091319:G:A	2.44308e-08	-1.63868e-10	-0.886735	0.000255915	-1.63868e-10	-0.772453	0.000290676	-1.63868e-10	-0.769314
26092154	chr1:26092154:G:A	1.57243e-08	-1.63868e-10	-1.32738	0.000146309	-1.63868e-10	-1.33158	0.000165682	-1.63868e-10	-1.33145
26092274	chr1:26092274:A:G	1.56561e-08	-1.63868e-10	-1.33172	0.000153895	-1.63868e-10	-1.28103	0.00017434	-1.63868e-10	-1.28052
26092551	chr1:26092551:C:T	5.959e-09	-1.14586	-1.15182	3.21608e-05	-1.52859	-1.31796	3.66347e-05	-1.52184	-1.31869
26092691	chr1:26092691:C:T	1.46018e-08	-1.40143	-3.3421e-10	0.00018822	-1.07969	-3.3421e-10	0.000214105	-1.07506	-3.3421e-10
26092719	chr1:26092719:T:C	6.19107e-09	-1.14365	-1.11582	3.19486e-05	-1.54572	-1.30744	3.63807e-05	-1.53907	-1.30842
26092862	chr1:26092862:A:G	6.92237e-09	-1.10849	-1.03933	3.35559e-05	-1.52595	-1.27813	3.82064e-05	-1.51895	-1.27957
26093469	chr1:26093469:A:G	5.24305e-07	1.01646	1.16303	0.000378553	-0.62977	0.248828	0.00042987	-0.63088	0.252841
26093622	chr1:26093622:T:C	6.22808e-09	-1.14937	-1.10414	3.19724e-05	-1.54917	-1.30326	3.64025e-05	-1.54257	-1.30431
26093882	chr1:26093882:C:T	1.57995e-08	-1.63868e-10	-1.3226	0.000146625	-1.63868e-10	-1.32942	0.000166005	-1.63868e-10	-1.32951
26094245	chr1:26094245:C:G	2.5968e-08	-0.825717	-3.3421e-10	0.000165943	-1.20565	-3.3421e-10	0.00018665	-1.21229	-3.3421e-10
26094521	chr1:26094521:A:G	1.03127e-06	4.17974	-1.32378	0.00041891	0.926778	-1.20642	0.000479892	0.936954	-1.20491
26094918	chr1:26094918:G:A	1.59234e-08	-1.63868e-10	-1.31479	0.000154125	-1.63868e-10	-1.27954	0.000174669	-1.63868e-10	-1.27863
26094932	chr1:26094932:G:A	1.75329e-08	-1.63868e-10	-1.2185	0.000176966	-1.63868e-10	-1.14134	0.000200518	-1.63868e-10	-1.14062
26095278	chr1:26095278:G:T	1.86677e-08	-1.63868e-10	-1.15579	0.000175519	-1.63868e-10	-1.14955	0.00019859	-1.63868e-10	-1.15028
26096155	chr1:26096155:G:T	1.59205e-08	-1.63868e-10	-1.31497	0.000156656	-1.63868e-10	-1.26325	0.000177787	-1.63868e-10	-1.26094
26096376	chr1:26096376:A:G	5.26072e-09	-1.26433	-1.15798	2.94878e-05	-1.61331	-1.32001	3.35534e-05	-1.6077	-1.32068
26096740	chr1:26096740:G:A	1.57604e-08	-1.63868e-10	-1.32508	0.000153305	-1.63868e-10	-1.28487	0.0001739	-1.63868e-10	-1.28304
26097056	chr1:26097056:C:T	1.5708e-08	-1.63868e-10	-1.32841	0.000155286	-1.63868e-10	-1.27203	0.000175897	-1.63868e-10	-1.27163
26097231	chr1:26097231:T:C	1.56607e-08	-1.63868e-10	-1.33143	0.000161253	-1.63868e-10	-1.23433	0.000183065	-1.63868e-10	-1.23168
26097320	chr1:26097320:G:A	7.44511e-07	-1.63868e-10	2.53015	0.00356616	-1.63868e-10	1.86194	0.00411671	-1.63868e-10	1.88129
26097551	chr1:26097551:A:G	1.59381e-08	-1.63868e-10	-1.31387	0.000147566	-1.63868e-10	-1.32302	0.000167118	-1.63868e-10	-1.32282
26098281	chr1:26098281:T:G	1.86797e-08	-1.63868e-10	-1.15514	0.000164274	-1.63868e-10	-1.21576	0.000186004	-1.63868e-10	-1.21575
26098370	chr1:26098370:T:C	2.35533e-08	-1.63868e-10	-0.923313	0.000267756	-1.63868e-10	-0.727222	0.000303648	-1.63868e-10	-0.725654
26099270	chr1:26099270:G:A	1.60538e-08	-1.63868e-10	-1.30664	0.000154475	-1.63868e-10	-1.27727	0.00017527	-1.63868e-10	-1.2752
26099430	chr1:26099430:G:A	1.62736e-08	-1.63868e-10	-1.29303	0.00015202	-1.63868e-10	-1.29329	0.000172431	-1.63868e-10	-1.29153
26099573	chr1:26099573:A:G	1.57021e-08	-1.63868e-10	-1.32878	0.000155244	-1.63868e-10	-1.2723	0.000176145	-1.63868e-10	-1.27022
26100140	chr1:26100140:C:A	1.64217e-08	-1.63868e-10	-1.28398	0.000156299	-1.63868e-10	-1.26553	0.000177064	-1.63868e-10	-1.26501
26100228	chr1:26100228:A:G	5.10265e-09	-1.7389	-0.713919	4.31969e-05	-1.74817	-0.803356	4.88801e-05	-1.7492	-0.802949
26100493	chr1:26100493:G:A	1.59513e-08	-1.63868e-10	-1.31304	0.000147157	-1.63868e-10	-1.3258	0.000166607	-1.63868e-10	-1.32588
26100564	chr1:26100564:A:C	3.39053e-07	2.73078	-0.987201	0.000278398	0.453902	-1.14215	0.000313412	0.449285	-1.14329
26100586	chr1:26100586:A:G	1.61537e-08	-1.63868e-10	-1.30043	0.000157551	-1.63868e-10	-1.25755	0.000178583	-1.63868e-10	-1.25647
26101171	chr1:26101171:G:A	1.5968e-08	-1.63868e-10	-1.31199	0.000154791	-1.63868e-10	-1.27523	0.000175431	-1.63868e-10	-1.27428
26101212	chr1:26101212:C:T	1.77841e-08	-1.63868e-10	-1.20428	0.000157929	-1.63868e-10	-1.25515	0.000178822	-1.63868e-10	-1.25513
26101267	chr1:26101267:G:A	1.65512e-08	-1.63868e-10	-1.27612	0.000146847	-1.63868e-10	-1.32791	0.000166215	-1.63868e-10	-1.32824
26101420	chr1:26101420:AG:A	2.48387e-07	-1.63868e-10	1.43241	0.00145041	-1.63868e-10	0.962301	0.00166166	-1.63868e-10	0.974052
26102177	chr1:26102177:C:T	1.61841e-08	-1.63868e-10	-1.29855	0.000154089	-1.63868e-10	-1.27977	0.000174497	-1.63868e-10	-1.27961
26102366	chr1:26102366:A:C	1.83813e-08	-1.63868e-10	-1.17125	0.000160396	-1.63868e-10	-1.23965	0.000181676	-1.63868e-10	-1.2393
26102373	chr1:26102373:G:A	1.33164e-07	1.76243	-0.953429	0.000127024	-0.356063	-1.11686	0.000144102	-0.353948	-1.11705
26102839	chr1:26102839:A:T	1.17048e-08	-1.62258	-3.3421e-10	0.000129936	-1.45026	-3.3421e-10	0.000147631	-1.44681	-3.3421e-10
26102853	chr1:26102853:A:C	2.34461e-07	2.24794	-0.873225	0.000203822	0.0597279	-1.05978	0.000230882	0.0603258	-1.05994
26102865	chr1:26102865:A:C	1.4278e-06	4.23333	-1.05202	0.000618892	1.22391	-1.11328	0.000704665	1.22918	-1.11298
26102965	chr1:26102965:AC:A	6.61383e-08	-1.63868e-10	0.109168	0.000578938	-1.63868e-10	0.043896	0.000661427	-1.63868e-10	0.0528777
26103183	chr1:26103183:G:A	1.60641e-08	-1.63868e-10	-1.30599	0.000146978	-1.63868e-10	-1.32702	0.000166446	-1.63868e-10	-1.32685
26103210	chr1:26103210:C:T	1.58757e-08	-1.63868e-10	-1.31779	0.000150274	-1.63868e-10	-1.30484	0.00017017	-1.63868e-10	-1.30472
26103353	chr1:26103353:G:A	6.78314e-07	3.76071	-1.32369	0.000312299	0.675426	-1.24877	0.00035716	0.683648	-1.24699
26103387	chr1:26103387:C:T	4.05591e-09	-1.35723	-1.32518	5.34045e-05	-1.01296	-1.32645	5.96486e-05	-1.02661	-1.32644
26103563	chr1:26103563:G:A	1.9207e-07	1.98334	-0.808057	0.000154825	-0.295659	-0.979343	0.000176052	-0.291439	-0.979305
26103780	chr1:26103780:A:G	1.77563e-08	-1.63868e-10	-1.20584	0.000179208	-1.63868e-10	-1.12875	0.00020308	-1.63868e-10	-1.12792
26103888	chr1:26103888:C:T	7.95947e-07	3.89031	-1.29336	0.000361222	0.767071	-1.19488	0.00041341	0.775367	-1.19245
26103937	chr1:26103937:G:A	1.78345e-08	-1.63868e-10	-1.20145	0.000158289	-1.63868e-10	-1.25288	0.000179277	-1.63868e-10	-1.25259
26103956	chr1:26103956:T:C	1.83575e-07	1.99188	-0.861833	0.000148843	-0.290324	-1.02408	0.000169257	-0.286042	-1.02406
26104010	chr1:26104010:C:T	1.16187e-07	1.67607	-1.00345	0.000115988	-0.40971	-1.1541	0.000131559	-0.407788	-1.15428
26104399	chr1:26104399:G:A	1.8543e-08	-1.63868e-10	-1.16249	0.000146579	-1.63868e-10	-1.32974	0.000165902	-1.63868e-10	-1.33013
26104627	chr1:26104627:A:G	1.65658e-08	-1.63868e-10	-1.27524	0.000167615	-1.63868e-10	-1.19563	0.000189432	-1.63868e-10	-1.19749
26104743	chr1:26104743:G:A	1.61394e-08	-1.63868e-10	-1.30131	0.000146665	-1.63868e-10	-1.32915	0.000166081	-1.63868e-10	-1.32905
26104934	chr1:26104934:C:T	1.59645e-08	-1.63868e-10	-1.31221	0.000147733	-1.63868e-10	-1.32189	0.00016735	-1.63868e-10	-1.32144
26105440	chr1:26105440:T:C	8.30043e-07	3.96607	-1.32718	0.000359222	0.893022	-1.32638	0.000409754	0.900239	-1.32621
26105467	chr1:26105467:G:A	2.9969e-07	2.64054	-1.02038	0.000253622	0.385241	-1.1667	0.000285567	0.380699	-1.16774
26105567	chr1:26105567:G:A	1.78897e-08	-1.63868e-10	-1.19835	0.000158496	-1.63868e-10	-1.25157	0.000179515	-1.63868e-10	-1.25127
26105630	chr1:26105630:T:C	1.31238e-07	1.82063	-1.02619	0.000139115	-0.196751	-1.18525	0.00015744	-0.19677	-1.18571
26105748	chr1:26105748:A:T	7.24323e-07	3.83325	-1.33059	0.000318975	0.76849	-1.32068	0.000363792	0.775473	-1.32041
26105755	chr1:26105755:G:A	5.65486e-07	3.58682	-1.33172	0.000279646	0.627628	-1.3114	0.000318946	0.634556	-1.31106
26105879	chr1:26105879:A:G	4.74407e-09	-1.29525	-1.23044	3.16365e-05	-1.74351	-1.11947	3.60306e-05	-1.74354	-1.11362
26106228	chr1:26106228:C:T	9.38287e-07	4.07793	-1.31646	0.000383617	0.964058	-1.33171	0.00043772	0.971761	-1.33171
26107239	chr1:26107239:G:A	1.92895e-06	4.81127	-1.32912	0.000644358	1.44648	-1.29552	0.000735771	1.45446	-1.29507
26107648	chr1:26107648:TC:T	1.57198e-08	-1.63868e-10	-1.32766	0.000148634	-1.63868e-10	-1.31581	0.000168327	-1.63868e-10	-1.31561
26107814	chr1:26107814:C:T	1.56823e-08	-1.63868e-10	-1.33005	0.000146392	-1.63868e-10	-1.33101	0.000165774	-1.63868e-10	-1.3309
26107888	chr1:26107888:T:A	2.82043e-06	3.86206	-3.3421e-10	0.00126141	0.82269	-3.3421e-10	0.00144584	0.834924	-3.3421e-10
26108043	chr1:26108043:G:A	1.59965e-08	-1.63868e-10	-1.31021	0.000147305	-1.63868e-10	-1.3248	0.000166822	-1.63868e-10	-1.3246
26108068	chr1:26108068:G:A	1.56561e-08	-1.63868e-10	-1.33172	0.000146954	-1.63868e-10	-1.32718	0.000166397	-1.63868e-10	-1.32714
26108547	chr1:26108547:G:C	1.20476e-07	1.75547	-1.0466	0.000118251	-0.360971	-1.18352	0.000134153	-0.358874	-1.18367
26108996	chr1:26108996:T:G	1.56645e-08	-1.63868e-10	-1.33118	0.000147488	-1.63868e-10	-1.32355	0.000167004	-1.63868e-10	-1.32351
26109028	chr1:26109028:TTAA:T	6.0181e-09	-1.51417	-0.773642	6.41646e-05	-1.25162	-0.904231	7.3026e-05	-1.2472	-0.903505
26109372	chr1:26109372:C:G	1.57807e-08	-1.63868e-10	-1.32379	0.0001463	-1.63868e-10	-1.33164	0.000165641	-1.63868e-10	-1.3317
26109428	chr1:26109428:C:T	9.14466e-07	4.06208	-1.32632	0.000383159	0.958371	-1.32722	0.0004371	0.965697	-1.32706
26109565	chr1:26109565:C:T	3.05996e-08	-1.63868e-10	-0.661592	0.000235797	-1.63868e-10	-0.854329	0.00026909	-1.63868e-10	-0.846477
26109740	chr1:26109740:C:A	8.69993e-07	4.00868	-1.32278	0.000368841	0.922447	-1.32938	0.000420729	0.929729	-1.32926
26110197	chr1:26110197:G:C	9.02587e-07	4.04678	-1.32409	0.000378738	0.948178	-1.32863	0.000432038	0.955488	-1.3285
26110565	chr1:26110565:G:A	3.2526e-08	-1.63868e-10	-0.600539	0.000381571	-1.63868e-10	-0.373002	0.000435083	-1.63868e-10	-0.365985
26110771	chr1:26110771:A:C	9.03353e-07	4.04919	-1.32566	0.000379733	0.949965	-1.3278	0.000433149	0.957202	-1.32764
26110899	chr1:26110899:C:T	1.59316e-08	-1.63868e-10	-1.31428	0.000147681	-1.63868e-10	-1.32225	0.000167253	-1.63868e-10	-1.32201
26110908	chr1:26110908:AGAGCGGCAG:A	1.59245e-08	-1.63868e-10	-1.31472	0.000147728	-1.63868e-10	-1.32192	0.000167308	-1.63868e-10	-1.32169
26111007	chr1:26111007:G:A	1.5981e-08	-1.63868e-10	-1.31118	0.000147375	-1.63868e-10	-1.32432	0.000166903	-1.63868e-10	-1.32411
26111250	chr1:26111250:G:C	8.39144e-07	3.97244	-1.32263	0.00035962	0.897377	-1.32963	0.000410217	0.904682	-1.32952
26111964	chr1:26111964:T:C	1.64513e-07	1.99358	-0.973174	0.000158281	-0.111019	-1.14191	0.000179188	-0.110701	-1.14239
26112007	chr1:26112007:G:C	9.30933e-07	4.07707	-1.32346	0.000386175	0.968172	-1.32918	0.000440403	0.975224	-1.32906
26112442	chr1:26112442:T:C	8.73852e-07	4.01425	-1.32392	0.000368961	0.922309	-1.32892	0.00042079	0.9294	-1.32879
26112444	chr1:26112444:TCTC:T	1.76128e-08	-1.21396	-3.3421e-10	0.000116782	-1.55699	-3.3421e-10	0.000132666	-1.55369	-3.3421e-10
26112735	chr1:26112735:C:T	3.92813e-07	1.8061	0.0846571	0.000311324	-0.173657	-0.402808	0.000353105	-0.174329	-0.400428
26112764	chr1:26112764:G:C	2.42835e-08	-1.63868e-10	-0.892785	0.000167597	-1.63868e-10	-1.19574	0.00018985	-1.63868e-10	-1.19529
26113071	chr1:26113071:T:C	1.79203e-08	-1.63868e-10	-1.19665	0.000181397	-1.63868e-10	-1.11661	0.000205542	-1.63868e-10	-1.11587
26113095	chr1:26113095:C:T	9.39144e-07	4.08721	-1.32482	0.00038745	0.970621	-1.32833	0.000441892	0.977728	-1.32818
26113338	chr1:26113338:A:C	1.05609e-08	-1.72542	-3.3421e-10	0.000119421	-1.53465	-3.3421e-10	0.000134922	-1.53683	-3.3421e-10
26113587	chr1:26113587:CAAAATT:C	3.42201e-09	-1.74882	-1.10354	3.62596e-05	-1.59374	-1.13286	4.10155e-05	-1.59627	-1.1313
26113691	chr1:26113691:C:T	1.57864e-08	-1.63868e-10	-1.32343	0.000147107	-1.63868e-10	-1.32614	0.000166617	-1.63868e-10	-1.32583
26114070	chr1:26114070:A:C	1.78314e-08	-1.63868e-10	-1.20162	0.000158267	-1.63868e-10	-1.25301	0.000179252	-1.63868e-10	-1.25273
26114201	chr1:26114201:T:A	1.75624e-07	-1.63868e-10	1.08576	0.00103614	-1.63868e-10	0.625959	0.00118751	-1.63868e-10	0.638093
26114716	chr1:26114716:A:C	1.56651e-08	-1.63868e-10	-1.33115	0.000153044	-1.63868e-10	-1.28658	0.000173341	-1.63868e-10	-1.28626
26115147	chr1:26115147:G:A	8.94718e-07	4.02991	-1.31598	0.000370078	0.928129	-1.33171	0.000422164	0.935589	-1.33172
26115305	chr1:26115305:T:G	1.87994e-08	-1.63868e-10	-1.14876	0.00017429	-1.63868e-10	-1.15658	0.000197284	-1.63868e-10	-1.15688
26115733	chr1:26115733:C:T	1.80939e-08	-1.63868e-10	-1.187	0.000146331	-1.63868e-10	-1.33143	0.000165664	-1.63868e-10	-1.33156
26116267	chr1:26116267:T:A	2.89776e-08	-1.63868e-10	-0.716057	0.000333979	-1.63868e-10	-0.506222	0.000380591	-1.63868e-10	-0.499797
26117333	chr1:26117333:A:G	1.83736e-08	-1.63868e-10	-1.17167	0.000165281	-1.63868e-10	-1.20965	0.000187451	-1.63868e-10	-1.20801
26117730	chr1:26117730:G:A	1.69904e-08	-1.63868e-10	-1.24993	0.000169707	-1.63868e-10	-1.18323	0.00019227	-1.63868e-10	-1.18262
26118222	chr1:26118222:G:A	1.57008e-08	-1.63868e-10	-1.32887	0.00015082	-1.63868e-10	-1.30121	0.000170834	-1.63868e-10	-1.30083
26119013	chr1:26119013:G:A	5.08558e-07	3.30277	-1.15377	0.000290929	0.53025	-1.17447	0.000330617	0.534562	-1.17512
26119015	chr1:26119015:G:C	1.56698e-08	-1.63868e-10	-1.33085	0.000147704	-1.63868e-10	-1.32209	0.000167251	-1.63868e-10	-1.32203
26119067	chr1:26119067:C:A	1.71515e-08	-1.63868e-10	-1.24049	0.000171612	-1.63868e-10	-1.17206	0.000194428	-1.63868e-10	-1.17146
26119695	chr1:26119695:C:CA	1.78921e-08	-1.63868e-10	-1.19822	0.000146289	-1.63868e-10	-1.33171	0.000165639	-1.63868e-10	-1.33171
26119805	chr1:26119805:G:A	1.79036e-08	-1.63868e-10	-1.19758	0.00014629	-1.63868e-10	-1.33171	0.000165638	-1.63868e-10	-1.33172
26119815	chr1:26119815:C:T	2.20886e-08	-1.63868e-10	-0.98752	0.000207572	-1.63868e-10	-0.981819	0.00023566	-1.63868e-10	-0.97913
26119857	chr1:26119857:C:CA	1.56689e-08	-1.63868e-10	-1.3309	0.000146561	-1.63868e-10	-1.32986	0.000165951	-1.63868e-10	-1.32983
26120097	chr1:26120097:C:A	3.35332e-08	-1.63868e-10	-0.570045	0.000246051	-1.63868e-10	-0.811762	0.00027919	-1.63868e-10	-0.80963
26120371	chr1:26120371:TTA:T	8.83788e-07	4.01989	-1.31826	0.000366899	0.919469	-1.33168	0.000418567	0.926982	-1.33167
26120389	chr1:26120389:T:C	1.1499e-08	-1.64032	-3.3421e-10	9.68914e-05	-1.74371	-3.3421e-10	0.000109874	-1.74219	-3.3421e-10
26120395	chr1:26120395:AT:A	1.45651e-07	1.89174	-0.993102	0.000148368	-0.154144	-1.16346	0.000167908	-0.154358	-1.16375
26120449	chr1:26120449:A:G	1.59875e-08	-1.63868e-10	-1.31078	0.000148586	-1.63868e-10	-1.31613	0.000168326	-1.63868e-10	-1.31562
26120586	chr1:26120586:T:C	2.41847e-08	-1.63868e-10	-0.896861	0.000165254	-1.63868e-10	-1.20981	0.000187119	-1.63868e-10	-1.20978
26120813	chr1:26120813:G:A	1.56594e-08	-1.63868e-10	-1.33151	0.000147087	-1.63868e-10	-1.32628	0.000166554	-1.63868e-10	-1.3262
26120844	chr1:26120844:T:C	8.46462e-07	3.98348	-1.32499	0.000360651	0.89891	-1.3283	0.000411291	0.905938	-1.32816
26121004	chr1:26121004:T:C	1.92478e-08	-1.63868e-10	-1.12518	0.000182528	-1.63868e-10	-1.11039	0.000206927	-1.63868e-10	-1.10915
26121022	chr1:26121022:T:C	2.18421e-08	-1.63868e-10	-0.99874	0.000228372	-1.63868e-10	-0.886323	0.000258789	-1.63868e-10	-0.885511
26121326	chr1:26121326:T:A	1.04979e-08	-1.73141	-3.3421e-10	0.000105172	-1.6617	-3.3421e-10	0.000118724	-1.66472	-3.3421e-10
26121379	chr1:26121379:A:T	9.46867e-07	4.09022	-1.31964	0.000387449	0.973046	-1.33076	0.000441893	0.980231	-1.33069
26121485	chr1:26121485:A:G	1.83866e-08	-1.17096	-3.3421e-10	0.000104061	-1.67232	-3.3421e-10	0.00011812	-1.66982	-3.3421e-10
26121956	chr1:26121956:A:G	8.85242e-07	4.01986	-1.31658	0.000369012	0.924935	-1.3314	0.000420815	0.93203	-1.33136
26122358	chr1:26122358:T:C	9.58092e-07	4.10595	-1.32359	0.000392445	0.984256	-1.32916	0.000447593	0.991399	-1.32904
26122631	chr1:26122631:T:C	1.6186e-08	-1.63868e-10	-1.29843	0.000167853	-1.63868e-10	-1.19421	0.000190529	-1.63868e-10	-1.19172
26122742	chr1:26122742:C:T	1.40431e-08	-1.44045	-3.3421e-10	0.000177498	-1.13834	-3.3421e-10	0.000201425	-1.13611	-3.3421e-10
26122836	chr1:26122836:A:G	6.2849e-07	3.67495	-1.31421	0.000244655	0.514182	-1.33163	0.000277892	0.517317	-1.33161
26123104	chr1:26123104:G:A	8.92898e-07	4.03198	-1.32009	0.000371477	0.930804	-1.33062	0.000423626	0.937859	-1.33053
26123391	chr1:26123391:A:G	1.94303e-08	-1.63868e-10	-1.11575	0.000200336	-1.63868e-10	-1.0173	0.0002269	-1.63868e-10	-1.01701
26123518	chr1:26123518:C:T	5.10321e-07	3.31816	-1.16571	0.000290639	0.540712	-1.18593	0.00033023	0.544801	-1.18654
26123610	chr1:26123610:A:G	8.98671e-07	4.04095	-1.32262	0.000374774	0.938663	-1.32964	0.000427402	0.945727	-1.32952
26123797	chr1:26123797:A:G	1.56715e-08	-1.63868e-10	-1.33074	0.000147757	-1.63868e-10	-1.32173	0.000167311	-1.63868e-10	-1.32167
26125895	chr1:26125895:G:A	8.98437e-07	4.02517	-1.3071	0.000369156	0.924531	-1.33061	0.000421091	0.932013	-1.33069
26126079	chr1:26126079:T:C	1.25719e-08	-1.55112	-3.3421e-10	9.60874e-05	-1.75204	-3.3421e-10	0.000109038	-1.74983	-3.3421e-10
26127006	chr1:26127006:G:C	1.57093e-08	-1.63868e-10	-1.32833	0.000150581	-1.63868e-10	-1.3028	0.000170565	-1.63868e-10	-1.30241
26127108	chr1:26127108:T:G	1.81916e-08	-1.63868e-10	-1.18162	0.00014638	-1.63868e-10	-1.33109	0.000165707	-1.63868e-10	-1.3313
26127189	chr1:26127189:C:G	1.72109e-08	-1.63868e-10	-1.23704	0.000178839	-1.63868e-10	-1.13082	0.000202474	-1.63868e-10	-1.13091
26127908	chr1:26127908:G:A	1.61908e-08	-1.63868e-10	-1.29814	0.000158211	-1.63868e-10	-1.25337	0.000179193	-1.63868e-10	-1.25306
26128390	chr1:26128390:C:T	5.50396e-07	3.41455	-1.18649	0.000305642	0.608988	-1.20387	0.00034737	0.613376	-1.20451
26128477	chr1:26128477:T:C	1.06679e-06	4.20971	-1.31988	0.000419639	1.05277	-1.33067	0.00047861	1.05996	-1.33059
26128682	chr1:26128682:G:A	2.13171e-08	-1.63868e-10	-1.02307	0.000221503	-1.63868e-10	-0.916863	0.000250991	-1.63868e-10	-0.916103
26128691	chr1:26128691:A:G	1.07333e-07	1.67981	-1.08646	0.000121129	-0.294201	-1.22625	0.000137119	-0.294174	-1.2265
26129117	chr1:26129117:T:C	2.06929e-08	-1.63868e-10	-1.05279	0.000214646	-1.63868e-10	-0.948308	0.000243233	-1.63868e-10	-0.947505
26129228	chr1:26129228:A:G	1.56698e-08	-1.63868e-10	-1.33085	0.000147704	-1.63868e-10	-1.32209	0.000167251	-1.63868e-10	-1.32203
26129321	chr1:26129321:C:T	8.13944e-07	3.93366	-1.31434	0.000346219	0.861452	-1.33168	0.000394906	0.86882	-1.33169
26129464	chr1:26129464:G:C	1.08222e-06	4.21991	-1.31572	0.000422834	1.06113	-1.33144	0.000482275	1.0684	-1.3314
26130218	chr1:26130218:A:G	9.5986e-07	4.10893	-1.32473	0.00039285	0.984545	-1.32842	0.000448048	0.991653	-1.32828
26130250	chr1:26130250:G:A	2.00646e-08	-1.63868e-10	-1.08362	0.000190637	-1.63868e-10	-1.06693	0.00021614	-1.63868e-10	-1.06559
26130337	chr1:26130337:A:G	1.90616e-08	-1.63868e-10	-1.1349	0.00014723	-1.63868e-10	-1.32531	0.000166585	-1.63868e-10	-1.32602
26130426	chr1:26130426:G:A	2.27727e-08	-1.63868e-10	-0.957016	0.000178718	-1.63868e-10	-1.13149	0.000202656	-1.63868e-10	-1.13001
26130456	chr1:26130456:G:A	7.97232e-07	3.91269	-1.31413	0.000341482	0.847652	-1.33166	0.00038948	0.854963	-1.33167
26130920	chr1:26130920:C:T	1.68834e-08	-1.63868e-10	-1.25625	0.000151843	-1.63868e-10	-1.29445	0.00017195	-1.63868e-10	-1.29432
26131065	chr1:26131065:A:G	1.10283e-08	-1.68212	-3.3421e-10	0.000118138	-1.54544	-3.3421e-10	0.000133856	-1.54476	-3.3421e-10
26131171	chr1:26131171:A:C	8.97656e-07	4.03963	-1.32243	0.000374751	0.938451	-1.32949	0.000427396	0.945567	-1.32938
26131824	chr1:26131824:G:C	8.9315e-07	4.03178	-1.31961	0.000370353	0.928647	-1.33149	0.000422489	0.936095	-1.33145
26132052	chr1:26132052:C:G	2.26922e-08	-1.63868e-10	-0.960558	0.000178241	-1.63868e-10	-1.13416	0.000202113	-1.63868e-10	-1.1327
26132499	chr1:26132499:A:T	3.22897e-07	1.61579	0.078958	0.000272954	-0.301432	-0.406566	0.000309629	-0.301783	-0.404364
26133574	chr1:26133574:A:C	1.56793e-08	-1.63868e-10	-1.33024	0.000152397	-1.63868e-10	-1.29081	0.000172607	-1.63868e-10	-1.29051
26138481	chr1:26138481:G:A	1.59685e-08	-1.63868e-10	-1.31196	0.000147316	-1.63868e-10	-1.32472	0.000166787	-1.63868e-10	-1.3248
26138527	chr1:26138527:C:T	2.15147e-08	-1.63868e-10	-1.01384	0.000160829	-1.63868e-10	-1.23696	0.000182064	-1.63868e-10	-1.23717
26138634	chr1:26138634:T:A	1.7297e-08	-1.63868e-10	-1.23205	0.000162051	-1.63868e-10	-1.22939	0.000183385	-1.63868e-10	-1.22993
26139301	chr1:26139301:A:G	1.57534e-08	-1.63868e-10	-1.32552	0.000146341	-1.63868e-10	-1.33136	0.000165694	-1.63868e-10	-1.33138
26139698	chr1:26139698:T:C	2.65387e-07	1.54707	-0.0484615	0.000234267	-0.342551	-0.518287	0.0002657	-0.342907	-0.516248
26139762	chr1:26139762:G:A	7.0986e-07	3.22917	-0.746685	0.000381866	0.538701	-0.910932	0.00043449	0.542839	-0.910188
26140090	chr1:26140090:G:A	2.76744e-08	-1.63868e-10	-0.762072	0.000254295	-1.63868e-10	-0.778805	0.000288425	-1.63868e-10	-0.777087
26140323	chr1:26140323:A:C	9.15346e-08	-1.63868e-10	0.434136	0.000556518	-1.63868e-10	0.00439961	0.000636511	-1.63868e-10	0.0144792
26140340	chr1:26140340:A:G	2.09201e-07	1.59898	-0.338267	0.000192086	-0.31545	-0.743905	0.000217786	-0.315823	-0.742187
26140406	chr1:26140406:A:G	1.64597e-08	-1.63868e-10	-1.28167	0.000150807	-1.63868e-10	-1.3013	0.000170807	-1.63868e-10	-1.30099
26140946	chr1:26140946:T:G	1.67409e-08	-1.63868e-10	-1.26473	0.000152852	-1.63868e-10	-1.28783	0.000173135	-1.63868e-10	-1.28745
26140998	chr1:26140998:G:C	1.87187e-08	-1.63868e-10	-1.15306	0.000174872	-1.63868e-10	-1.15325	0.000198399	-1.63868e-10	-1.15124
26141044	chr1:26141044:C:T	2.528e-08	-1.63868e-10	-0.852567	0.000235906	-1.63868e-10	-0.853866	0.000267472	-1.63868e-10	-0.852507
26141181	chr1:26141181:T:C	1.58088e-08	-1.63868e-10	-1.32201	0.000146303	-1.63868e-10	-1.33162	0.000165657	-1.63868e-10	-1.3316
26141376	chr1:26141376:C:A	1.66095e-08	-1.63868e-10	-1.27261	0.000146443	-1.63868e-10	-1.33067	0.000165804	-1.63868e-10	-1.33072
26141503	chr1:26141503:T:C	1.74714e-08	-1.63868e-10	-1.22202	0.000146462	-1.63868e-10	-1.33053	0.00016589	-1.63868e-10	-1.3302
26141693	chr1:26141693:G:A	1.56703e-08	-1.63868e-10	-1.33081	0.000146844	-1.63868e-10	-1.32793	0.000166249	-1.63868e-10	-1.32804
26141896	chr1:26141896:A:G	1.78934e-08	-1.63868e-10	-1.19815	0.000167548	-1.63868e-10	-1.19603	0.000189597	-1.63868e-10	-1.19662
26142246	chr1:26142246:G:A	3.3378e-08	-1.63868e-10	-0.574682	0.000246143	-1.63868e-10	-0.811386	0.000280323	-1.63868e-10	-0.805582
26142255	chr1:26142255:A:G	4.16747e-08	-1.63868e-10	-0.352686	0.00029352	-1.63868e-10	-0.635354	0.000334536	-1.63868e-10	-0.628779
26142544	chr1:26142544:A:G	6.5086e-07	3.72007	-1.32436	0.000298972	0.713214	-1.33016	0.000341033	0.72053	-1.33007
26142603	chr1:26142603:T:C	3.63549e-08	-1.63868e-10	-0.489252	0.000261761	-1.63868e-10	-0.749867	0.000298154	-1.63868e-10	-0.743914
26142657	chr1:26142657:G:A	1.72576e-08	-1.63868e-10	-1.23433	0.000154735	-1.63868e-10	-1.27559	0.000175169	-1.63868e-10	-1.27577
26142710	chr1:26142710:T:C	1.61559e-08	-1.63868e-10	-1.3003	0.000146657	-1.63868e-10	-1.3292	0.000166072	-1.63868e-10	-1.3291
26142824	chr1:26142824:G:A	3.67413e-08	-1.63868e-10	-0.47868	0.000263179	-1.63868e-10	-0.744465	0.000299793	-1.63868e-10	-0.738429
26142984	chr1:26142984:T:G	3.09932e-08	-1.63868e-10	-0.648811	0.000229443	-1.63868e-10	-0.881644	0.00026119	-1.63868e-10	-0.876273
26143235	chr1:26143235:G:A	6.63045e-08	-1.63868e-10	0.111678	0.000413326	-1.63868e-10	-0.293063	0.000472232	-1.63868e-10	-0.284052
26143448	chr1:26143448:C:G	2.78488e-08	-1.63868e-10	-0.755789	0.000254575	-1.63868e-10	-0.777706	0.000288876	-1.63868e-10	-0.775525
26143569	chr1:26143569:A:G	3.44943e-08	-1.63868e-10	-0.541788	0.000244378	-1.63868e-10	-0.818584	0.000277395	-1.63868e-10	-0.816081
26143745	chr1:26143745:C:T	3.44027e-08	-1.63868e-10	-0.544446	0.000250126	-1.63868e-10	-0.795336	0.000284868	-1.63868e-10	-0.789496
26143814	chr1:26143814:A:G	1.58532e-08	-1.63868e-10	-1.31921	0.000147362	-1.63868e-10	-1.3244	0.000166875	-1.63868e-10	-1.32428
26144275	chr1:26144275:A:G	3.90022e-08	-1.63868e-10	-0.418962	0.000277376	-1.63868e-10	-0.691924	0.000316075	-1.63868e-10	-0.685542
26144698	chr1:26144698:GAAGCTAAAAGCATCACTAGAGATAGTTTCTACCTAATGATAA:G	1.5814e-08	-1.63868e-10	-1.32168	0.000147793	-1.63868e-10	-1.32149	0.000167371	-1.63868e-10	-1.32131
26144825	chr1:26144825:T:A	3.27648e-08	-1.63868e-10	-0.593226	0.000200036	-1.63868e-10	-1.0188	0.000227014	-1.63868e-10	-1.01651
26145268	chr1:26145268:A:G	1.56603e-08	-1.63868e-10	-1.33145	0.000146392	-1.63868e-10	-1.33101	0.000165752	-1.63868e-10	-1.33103
26145330	chr1:26145330:G:A	1.6138e-08	-1.63868e-10	-1.30141	0.000147359	-1.63868e-10	-1.32443	0.000166844	-1.63868e-10	-1.32447
26145492	chr1:26145492:C:T	1.72598e-08	-1.63868e-10	-1.2342	0.000146799	-1.63868e-10	-1.32823	0.000166207	-1.63868e-10	-1.32829
26145504	chr1:26145504:G:A	1.7486e-08	-1.63868e-10	-1.22118	0.000147202	-1.63868e-10	-1.32549	0.000166659	-1.63868e-10	-1.32557
26145772	chr1:26145772:G:C	2.54249e-08	-0.0705013	-0.776351	8.11709e-05	-0.768111	-1.15263	9.29466e-05	-0.7551	-1.1544
26145997	chr1:26145997:C:T	1.59283e-08	-1.63868e-10	-1.31448	0.000146669	-1.63868e-10	-1.32912	0.000165992	-1.63868e-10	-1.32958
26146146	chr1:26146146:C:A	1.73949e-08	-1.63868e-10	-1.2264	0.000157357	-1.63868e-10	-1.25878	0.000178177	-1.63868e-10	-1.25874
26146175	chr1:26146175:C:T	1.60615e-08	-1.63868e-10	-1.30615	0.000165577	-1.63868e-10	-1.20787	0.000187592	-1.63868e-10	-1.20725
26146214	chr1:26146214:G:T	1.60417e-08	-1.63868e-10	-1.30739	0.000147037	-1.63868e-10	-1.32661	0.000166478	-1.63868e-10	-1.32666
26146336	chr1:26146336:C:T	1.82019e-08	-1.63868e-10	-1.18105	0.000149097	-1.63868e-10	-1.3127	0.00016881	-1.63868e-10	-1.31275
26146435	chr1:26146435:G:A	4.23668e-08	-1.63868e-10	-0.336214	0.00032721	-1.63868e-10	-0.526698	0.000373835	-1.63868e-10	-0.517708
26146658	chr1:26146658:T:C	1.56897e-08	-1.63868e-10	-1.32958	0.000146346	-1.63868e-10	-1.33133	0.000165704	-1.63868e-10	-1.33132
26146670	chr1:26146670:C:T	1.56778e-08	-1.63868e-10	-1.33033	0.000146527	-1.63868e-10	-1.33009	0.000165973	-1.63868e-10	-1.3297
26146829	chr1:26146829:C:T	3.98944e-08	-1.63868e-10	-0.396345	0.000412549	-1.63868e-10	-0.294945	0.000472147	-1.63868e-10	-0.284232
26146952	chr1:26146952:A:G	1.77103e-08	-1.63868e-10	-1.20844	0.000165335	-1.63868e-10	-1.20932	0.000187563	-1.63868e-10	-1.20741
26147143	chr1:26147143:G:A	1.90748e-08	-1.63868e-10	-1.13421	0.000154387	-1.63868e-10	-1.27784	0.000174842	-1.63868e-10	-1.27764
26147760	chr1:26147760:A:T	9.57243e-08	1.10928	-0.630386	0.00010676	-0.608189	-1.03853	0.000120746	-0.609161	-1.03868
26147909	chr1:26147909:G:C	1.67672e-08	-1.63868e-10	-1.26315	0.00015437	-1.63868e-10	-1.27795	0.000174814	-1.63868e-10	-1.2778
26147959	chr1:26147959:A:C	1.83329e-08	-1.63868e-10	-1.17388	0.000172304	-1.63868e-10	-1.16804	0.000195194	-1.63868e-10	-1.16753
26147999	chr1:26147999:A:G	7.2929e-07	3.83534	-1.32585	0.000329141	0.78328	-1.30409	0.000375115	0.789676	-1.30397
26148119	chr1:26148119:G:A	3.89488e-08	-1.63868e-10	-0.420333	0.000300818	-1.63868e-10	-0.610794	0.000343452	-1.63868e-10	-0.602474
26148138	chr1:26148138:T:C	1.05604e-07	1.17522	-0.59811	0.000113469	-0.565145	-1.02062	0.000128321	-0.56618	-1.02081
26148347	chr1:26148347:C:G	1.61361e-08	-1.63868e-10	-1.30152	0.000146759	-1.63868e-10	-1.3285	0.000166155	-1.63868e-10	-1.3286
26148472	chr1:26148472:G:C	1.69507e-08	-1.63868e-10	-1.25227	0.000171327	-1.63868e-10	-1.17373	0.000194029	-1.63868e-10	-1.17351
26148538	chr1:26148538:T:C	1.59529e-08	-1.63868e-10	-1.31294	0.000147329	-1.63868e-10	-1.32463	0.000166796	-1.63868e-10	-1.32475
26148703	chr1:26148703:G:T	1.7446e-08	-1.63868e-10	-1.22347	0.000147976	-1.63868e-10	-1.32025	0.000167583	-1.63868e-10	-1.32005
26148766	chr1:26148766:G:A	2.06007e-07	1.02318	0.222146	0.000176675	-0.631859	-0.511127	0.000200372	-0.633359	-0.507987
26149228	chr1:26149228:A:G	1.03083e-08	-1.74963	-3.3421e-10	9.60152e-05	-1.75279	-3.3421e-10	0.000108759	-1.75239	-3.3421e-10
26149413	chr1:26149413:G:A	1.75342e-08	-1.63868e-10	-1.21842	0.000159766	-1.63868e-10	-1.24359	0.000180987	-1.63868e-10	-1.2431
26149725	chr1:26149725:C:T	9.18749e-08	1.24799	-0.810145	0.000104934	-0.520663	-1.1433	0.000118651	-0.521708	-1.14363
26151149	chr1:26151149:G:T	1.06325e-08	-1.71867	-3.3421e-10	0.000110042	-1.61644	-3.3421e-10	0.000124102	-1.62042	-3.3421e-10
26151659	chr1:26151659:G:A	1.58111e-08	-1.63868e-10	-1.32187	0.000146327	-1.63868e-10	-1.33146	0.00016566	-1.63868e-10	-1.33159
26151863	chr1:26151863:A:C	9.04598e-07	4.04118	-1.31627	0.00038524	0.925057	-1.28849	0.000439171	0.931732	-1.28836
26152059	chr1:26152059:T:C	2.92571e-08	-1.63868e-10	-0.70646	0.000166825	-1.63868e-10	-1.20035	0.000188653	-1.63868e-10	-1.20161
26152179	chr1:26152179:A:G	1.20047e-08	-1.59729	-3.3421e-10	0.000148758	-1.31498	-3.3421e-10	0.000167115	-1.32284	-3.3421e-10
26152198	chr1:26152198:T:C	1.66902e-08	-1.63868e-10	-1.26776	0.000149612	-1.63868e-10	-1.30925	0.000169382	-1.63868e-10	-1.30937
26152356	chr1:26152356:TTAA:T	2.95844e-07	2.9377	-1.33045	0.00018916	0.239841	-1.31455	0.000215091	0.243997	-1.31446
26152454	chr1:26152454:G:A	2.8116e-07	2.86927	-1.31292	0.000191877	0.268982	-1.32943	0.000217906	0.272159	-1.32962
26152905	chr1:26152905:G:A	2.9178e-07	2.92361	-1.33019	0.000196172	0.290699	-1.32901	0.000222771	0.293409	-1.32879
26153073	chr1:26153073:C:T	1.72076e-08	-1.63868e-10	-1.23723	0.000152615	-1.63868e-10	-1.28938	0.000172776	-1.63868e-10	-1.28953
26153140	chr1:26153140:C:A	1.56568e-08	-1.63868e-10	-1.33168	0.00015442	-1.63868e-10	-1.27762	0.000174799	-1.63868e-10	-1.27788
26153409	chr1:26153409:C:T	2.31026e-07	2.2982	-0.93825	0.000162955	-0.0718513	-1.15197	0.000184797	-0.0694003	-1.15286
26153592	chr1:26153592:C:T	4.81793e-08	-1.63868e-10	-0.207651	0.000354161	-1.63868e-10	-0.447547	0.000404767	-1.63868e-10	-0.438212
26153872	chr1:26153872:G:C	2.1599e-08	-1.63868e-10	-1.00993	0.000165129	-1.63868e-10	-1.21058	0.000187016	-1.63868e-10	-1.21033
26154128	chr1:26154128:C:A	1.80346e-08	-1.63868e-10	-1.19029	0.000159498	-1.63868e-10	-1.24527	0.000180585	-1.63868e-10	-1.24532
26154619	chr1:26154619:A:C	4.10649e-08	0.904748	-1.27218	4.35335e-05	-1.21216	-1.33161	4.89934e-05	-1.21822	-1.33162
26154650	chr1:26154650:A:G	3.22945e-08	-1.63868e-10	-0.607682	0.000216925	-1.63868e-10	-0.937747	0.000245353	-1.63868e-10	-0.938825
26154663	chr1:26154663:T:C	2.3487e-08	-1.63868e-10	-0.926134	0.000227471	-1.63868e-10	-0.890275	0.000258715	-1.63868e-10	-0.885793
26155098	chr1:26155098:T:C	3.48483e-08	-1.63868e-10	-0.531576	0.000259632	-1.63868e-10	-0.758033	0.000294335	-1.63868e-10	-0.756803
26155170	chr1:26155170:G:A	1.55094e-07	0.961453	-3.3421e-10	0.000674042	0.195993	-3.3421e-10	0.000770318	0.205281	-3.3421e-10
26155586	chr1:26155586:A:G	1.66495e-08	-1.63868e-10	-1.2702	0.000167949	-1.63868e-10	-1.19364	0.000190269	-1.63868e-10	-1.19308
26155920	chr1:26155920:G:A	1.17591e-07	1.73667	-1.05204	0.000118973	-0.346994	-1.19141	0.000135159	-0.346479	-1.18859
26156065	chr1:26156065:T:C	1.36211e-06	4.42373	-1.28953	0.00169512	2.44838	-1.33017	0.00216471	2.56865	-1.33013
26156394	chr1:26156394:T:C	1.70832e-08	-1.63868e-10	-1.24449	0.00014759	-1.63868e-10	-1.32286	0.00016726	-1.63868e-10	-1.32197
26156806	chr1:26156806:G:A	1.64793e-08	-1.63868e-10	-1.28047	0.000172118	-1.63868e-10	-1.16912	0.0001946	-1.63868e-10	-1.17058
26156890	chr1:26156890:C:T	8.13915e-09	-1.49384	-0.492057	0.000239454	-0.290836	-0.548103	0.000280553	-0.262029	-0.542733
26157069	chr1:26157069:C:G	1.98872e-08	-1.63868e-10	-1.0925	0.000156404	-1.63868e-10	-1.26486	0.000177302	-1.63868e-10	-1.26367
26157332	chr1:26157332:C:T	1.61095e-08	-1.63868e-10	-1.30317	0.000150143	-1.63868e-10	-1.30571	0.000169956	-1.63868e-10	-1.30598
26157414	chr1:26157414:A:T	1.06634e-08	-1.2745	-0.441256	0.000442207	0.0260796	-0.251602	0.000520522	0.0613034	-0.247993
26157675	chr1:26157675:C:T	1.9543e-08	-1.63868e-10	-1.10996	0.000147858	-1.63868e-10	-1.32105	0.000167453	-1.63868e-10	-1.32082
26158230	chr1:26158230:G:T	1.04178e-08	-1.30308	-0.435992	0.0004165	-0.0373748	-0.248039	0.00048979	-0.0027815	-0.244764
26158547	chr1:26158547:C:T	1.57851e-08	-1.63868e-10	-1.32351	0.00014863	-1.63868e-10	-1.31584	0.000168459	-1.63868e-10	-1.31483
26158677	chr1:26158677:C:T	1.59133e-08	-1.63868e-10	-1.31543	0.000159684	-1.63868e-10	-1.2441	0.000180608	-1.63868e-10	-1.24519
26158805	chr1:26158805:C:T	1.23351e-08	-1.57013	-3.3421e-10	9.62986e-05	-1.74985	-3.3421e-10	0.000109012	-1.75006	-3.3421e-10
26158865	chr1:26158865:A:G	2.03698e-08	-1.63868e-10	-1.06853	0.000158806	-1.63868e-10	-1.24962	0.000179746	-1.63868e-10	-1.24998
26159026	chr1:26159026:G:C	1.14419e-08	-1.53193	-0.113376	0.00033441	-0.400603	-0.104329	0.000391905	-0.373018	-0.0974845
26159252	chr1:26159252:T:C	3.12038e-08	-1.63868e-10	-0.64204	0.000227369	-1.63868e-10	-0.890723	0.000257964	-1.63868e-10	-0.888701
26159384	chr1:26159384:G:A	1.91629e-08	-1.63868e-10	-1.1296	0.000154755	-1.63868e-10	-1.27545	0.000175375	-1.63868e-10	-1.2746
26159523	chr1:26159523:C:G	1.99038e-08	-1.63868e-10	-1.09167	0.000148452	-1.63868e-10	-1.31704	0.000168133	-1.63868e-10	-1.31677
26159601	chr1:26159601:T:C	7.93393e-09	-1.04348	-0.967948	9.26023e-05	-1.02012	-0.768864	0.000110718	-0.969706	-0.764827
26160071	chr1:26160071:A:G	1.0654e-08	-1.71664	-3.3421e-10	0.000115741	-1.56595	-3.3421e-10	0.000129758	-1.57585	-3.3421e-10
26160295	chr1:26160295:T:C	1.7913e-08	-1.63868e-10	-1.19705	0.000149748	-1.63868e-10	-1.30835	0.000169656	-1.63868e-10	-1.30775
26160345	chr1:26160345:C:T	1.57571e-08	-1.63868e-10	-1.32529	0.000152936	-1.63868e-10	-1.28728	0.000173181	-1.63868e-10	-1.28718
26160389	chr1:26160389:T:C	8.33958e-09	-1.13014	-0.831426	0.000112729	-0.981101	-0.611207	0.000135244	-0.928017	-0.606424
26160558	chr1:26160558:C:G	1.8122e-08	-1.63868e-10	-1.18545	0.000150515	-1.63868e-10	-1.30324	0.000170536	-1.63868e-10	-1.30258
26160566	chr1:26160566:G:A	1.83522e-08	-1.63868e-10	-1.17283	0.000228976	-1.63868e-10	-0.883681	0.000262951	-1.63868e-10	-0.869555
26160620	chr1:26160620:T:C	2.24702e-08	-0.97039	-3.3421e-10	0.000113209	-1.58806	-3.3421e-10	0.000127863	-1.59056	-3.3421e-10
26161504	chr1:26161504:C:A	3.60364e-08	-0.49805	-3.3421e-10	0.000183362	-1.10584	-3.3421e-10	0.00020872	-1.10053	-3.3421e-10
26162219	chr1:26162219:C:A	1.62881e-08	-1.63868e-10	-1.29214	0.000165446	-1.63868e-10	-1.20866	0.000187184	-1.63868e-10	-1.20943
26162869	chr1:26162869:C:T	1.0271e-08	-1.75326	-3.3421e-10	0.000129029	-1.45726	-3.3421e-10	0.000145406	-1.46199	-3.3421e-10
26162902	chr1:26162902:G:T	1.57548e-08	-1.63868e-10	-1.32544	0.000155598	-1.63868e-10	-1.27002	0.000176017	-1.63868e-10	-1.27094
26162958	chr1:26162958:G:A	3.61034e-08	-0.496194	-3.3421e-10	0.00018359	-1.1046	-3.3421e-10	0.000208982	-1.09928	-3.3421e-10
26163089	chr1:26163089:C:T	1.59097e-08	-1.63868e-10	-1.31565	0.000156313	-1.63868e-10	-1.26544	0.000177012	-1.63868e-10	-1.26531
26163142	chr1:26163142:T:G	1.62574e-08	-1.53575	0.241718	0.000507123	-0.245791	0.157246	0.000596066	-0.216261	0.16509
26163229	chr1:26163229:T:G	8.13515e-09	-1.12179	-0.864597	0.000109606	-0.966667	-0.653738	0.000131505	-0.913348	-0.649126
26163749	chr1:26163749:T:G	1.15285e-08	-1.63776	-3.3421e-10	0.000108987	-1.62607	-3.3421e-10	0.000123236	-1.62742	-3.3421e-10
26164233	chr1:26164233:G:A	1.56561e-08	-1.63868e-10	-1.33172	0.000154258	-1.63868e-10	-1.27868	0.000174533	-1.63868e-10	-1.27941
26164308	chr1:26164308:C:G	1.63433e-08	-1.63868e-10	-1.28876	0.000166049	-1.63868e-10	-1.20502	0.000187855	-1.63868e-10	-1.20585
26164357	chr1:26164357:T:C	2.77784e-07	2.82067	-1.2764	0.000795318	1.3587	-0.997254	0.000996418	1.45566	-0.993019
26164520	chr1:26164520:T:G	1.93602e-08	-1.63868e-10	-1.11936	0.000151033	-1.63868e-10	-1.2998	0.000171208	-1.63868e-10	-1.29865
26164864	chr1:26164864:C:A	9.71154e-09	-0.976912	-0.832354	0.000134747	-0.799442	-0.614457	0.000162485	-0.741308	-0.609627
26165001	chr1:26165001:C:T	3.19264e-09	-1.6497	-1.27204	2.75277e-05	-1.70025	-1.30185	3.09804e-05	-1.70771	-1.30046
26165181	chr1:26165181:A:C	1.64144e-08	-1.63868e-10	-1.28442	0.000166809	-1.63868e-10	-1.20045	0.000188725	-1.63868e-10	-1.20123
26165241	chr1:26165241:A:C	1.63778e-08	-1.63868e-10	-1.28665	0.000146732	-1.63868e-10	-1.32869	0.000166197	-1.63868e-10	-1.32835
26165326	chr1:26165326:T:C	4.17259e-08	-1.63868e-10	-0.351459	0.00028089	-1.63868e-10	-0.679336	0.000317682	-1.63868e-10	-0.68047
26165886	chr1:26165886:G:A	1.64723e-08	-1.63868e-10	-1.2809	0.000168149	-1.63868e-10	-1.19245	0.000190221	-1.63868e-10	-1.19334
26166243	chr1:26166243:A:G	1.65678e-08	-1.63868e-10	-1.27512	0.000147226	-1.63868e-10	-1.32533	0.000166784	-1.63868e-10	-1.32482
26166496	chr1:26166496:A:T	9.59042e-09	-0.979668	-0.842149	0.000132759	-0.800713	-0.628049	0.000160154	-0.742049	-0.623336
26166535	chr1:26166535:TC:T	6.19282e-08	0.716793	-0.673397	0.000112162	-0.855461	-0.741893	0.000127484	-0.856901	-0.736627
26166680	chr1:26166680:G:A	3.62953e-08	-1.05036	0.559468	0.000155627	-1.63697	0.367136	0.000179776	-1.62899	0.379174
26166749	chr1:26166749:T:C	1.33203e-08	-0.989181	-0.504108	0.000168361	-0.768154	-0.423033	0.00020357	-0.709503	-0.41601
26166771	chr1:26166771:C:T	1.25092e-08	-1.55612	-3.3421e-10	0.000171188	-1.17454	-3.3421e-10	0.000195911	-1.16386	-3.3421e-10
26167601	chr1:26167601:A:G	3.9642e-08	-1.63868e-10	-0.40269	0.000269532	-1.63868e-10	-0.720611	0.000304848	-1.63868e-10	-0.721709
26167875	chr1:26167875:C:T	2.1094e-08	-1.63868e-10	-1.03359	0.000150537	-1.63868e-10	-1.30309	0.000170522	-1.63868e-10	-1.30266
26167981	chr1:26167981:G:A	2.87803e-08	-1.63868e-10	-0.722888	0.00024432	-1.63868e-10	-0.818823	0.000276575	-1.63868e-10	-0.819041
26168068	chr1:26168068:G:A	1.72548e-08	-1.63868e-10	-1.23449	0.000153663	-1.63868e-10	-1.28254	0.000173874	-1.63868e-10	-1.28319
26168116	chr1:26168116:G:A	1.5968e-08	-1.63868e-10	-1.31199	0.000165601	-1.63868e-10	-1.20772	0.000188071	-1.63868e-10	-1.2047
26168143	chr1:26168143:C:T	1.69715e-08	-1.63868e-10	-1.25105	0.00015182	-1.63868e-10	-1.2946	0.000171804	-1.63868e-10	-1.29517
26168169	chr1:26168169:T:C	1.65143e-08	-1.63868e-10	-1.27836	0.000149725	-1.63868e-10	-1.3085	0.000169461	-1.63868e-10	-1.3089
26168395	chr1:26168395:C:G	4.32863e-09	-1.49722	-1.12011	3.34198e-05	-1.74363	-1.06452	3.78453e-05	-1.747	-1.06101
26168736	chr1:26168736:G:A	1.65296e-08	-1.63868e-10	-1.27743	0.000149492	-1.63868e-10	-1.31006	0.000169485	-1.63868e-10	-1.30876
26169059	chr1:26169059:A:G	3.86727e-09	-1.41944	-1.31059	2.77137e-05	-1.75313	-1.24225	3.12999e-05	-1.75326	-1.24465
26169116	chr1:26169116:T:C	2.23923e-08	-1.63868e-10	-0.973864	0.000293252	-1.63868e-10	-0.636266	0.000331861	-1.63868e-10	-0.636807
26169184	chr1:26169184:T:C	3.95348e-08	-1.63868e-10	-0.4054	0.000237321	-1.63868e-10	-0.847884	0.00026729	-1.63868e-10	-0.853188
26169892	chr1:26169892:G:T	7.04094e-09	-0.829194	-1.30165	3.44844e-05	-1.57947	-1.19733	3.997e-05	-1.557	-1.19639
26169964	chr1:26169964:C:T	3.15189e-08	-1.57175	0.939758	0.00102583	-0.175366	0.79132	0.00121171	-0.14307	0.801337
26170000	chr1:26170000:G:A	1.72619e-08	-1.63868e-10	-1.23408	0.000185421	-1.63868e-10	-1.09467	0.000210165	-1.63868e-10	-1.09363
26170141	chr1:26170141:C:T	3.73505e-08	-1.63868e-10	-0.462233	0.000253621	-1.63868e-10	-0.78146	0.000288259	-1.63868e-10	-0.777663
26170148	chr1:26170148:G:A	1.66438e-08	-1.63868e-10	-1.27054	0.000156222	-1.63868e-10	-1.26602	0.000176775	-1.63868e-10	-1.26665
26170160	chr1:26170160:T:C	4.73878e-09	-1.57154	-0.955264	2.83795e-05	-1.72836	-1.24327	3.19288e-05	-1.73426	-1.24375
26170379	chr1:26170379:A:G	3.7391e-09	-1.4447	-1.31904	2.63018e-05	-1.75126	-1.2964	2.97089e-05	-1.75259	-1.29748
26170396	chr1:26170396:C:T	1.56602e-08	-1.63868e-10	-1.33146	0.000146314	-1.63868e-10	-1.33155	0.000165661	-1.63868e-10	-1.33158
26170983	chr1:26170983:T:C	1.64785e-08	-1.63868e-10	-1.28052	0.000149582	-1.63868e-10	-1.30946	0.000169593	-1.63868e-10	-1.30812
26171145	chr1:26171145:G:A	5.32925e-09	-1.25829	-1.15108	3.34674e-05	-1.73665	-1.07008	3.78323e-05	-1.73821	-1.07015
26171525	chr1:26171525:G:A	1.57111e-08	-1.63868e-10	-1.32821	0.000157123	-1.63868e-10	-1.26027	0.00017772	-1.63868e-10	-1.26131
26171760	chr1:26171760:G:A	2.30974e-08	-0.942859	-3.3421e-10	0.000130398	-1.44671	-3.3421e-10	0.000149836	-1.43198	-3.3421e-10
26172004	chr1:26172004:T:C	3.58549e-08	-1.63868e-10	-0.5031	0.000245599	-1.63868e-10	-0.813598	0.000279103	-1.63868e-10	-0.809942
26172079	chr1:26172079:T:C	4.58216e-09	-1.56031	-1.0001	2.77005e-05	-1.73206	-1.26379	3.11834e-05	-1.73746	-1.26417
26172259	chr1:26172259:T:C	1.63908e-08	-1.63868e-10	-1.28586	0.00015003	-1.63868e-10	-1.30646	0.000170021	-1.63868e-10	-1.3056
26172327	chr1:26172327:G:T	3.30438e-08	-1.63868e-10	-0.584746	0.000209113	-1.63868e-10	-0.974423	0.000236905	-1.63868e-10	-0.973861
26172357	chr1:26172357:G:A	3.08149e-08	-1.63868e-10	-0.654581	0.000167222	-1.63868e-10	-1.19797	0.000189585	-1.63868e-10	-1.19669
26172447	chr1:26172447:G:A	2.60297e-08	0.503104	-1.32645	6.57242e-05	-0.842361	-1.28947	7.71465e-05	-0.806225	-1.28959
26172492	chr1:26172492:G:A	1.56772e-08	-1.63868e-10	-1.33037	0.000155356	-1.63868e-10	-1.27158	0.000175738	-1.63868e-10	-1.27253
26172495	chr1:26172495:C:T	1.70281e-08	-1.63868e-10	-1.24772	0.000147439	-1.63868e-10	-1.32388	0.000167073	-1.63868e-10	-1.32309
26172545	chr1:26172545:T:G	4.17308e-08	-0.351341	-3.3421e-10	9.82149e-05	-1.73014	-3.3421e-10	0.000110177	-1.73943	-3.3421e-10
26172968	chr1:26172968:AAAAAAG:A	1.81666e-08	-1.63868e-10	-1.183	0.000157683	-1.63868e-10	-1.25671	0.000178898	-1.63868e-10	-1.2547
26172970	chr1:26172970:AAAAG:A	1.56639e-08	-1.63868e-10	-1.33122	0.000146394	-1.63868e-10	-1.331	0.000165769	-1.63868e-10	-1.33093
26173001	chr1:26173001:GTAGAC:G	2.40379e-08	-1.63868e-10	-0.902949	0.000320572	-1.63868e-10	-0.547192	0.0003629	-1.63868e-10	-0.547395
26173278	chr1:26173278:C:A	3.75341e-08	-1.63868e-10	-0.45733	0.000254603	-1.63868e-10	-0.777593	0.000289379	-1.63868e-10	-0.773786
26173591	chr1:26173591:T:C	2.99595e-09	-1.66015	-1.32517	2.65259e-05	-1.70746	-1.33172	2.98066e-05	-1.71509	-1.3317
26174302	chr1:26174302:G:A	3.39755e-08	-1.63868e-10	-0.556942	0.000213185	-1.63868e-10	-0.955141	0.00024153	-1.63868e-10	-0.954531
26174553	chr1:26174553:A:G	4.74876e-09	-1.5726	-0.952099	2.84227e-05	-1.72747	-1.24264	3.19762e-05	-1.73348	-1.24305
26174658	chr1:26174658:T:C	5.18071e-09	-1.59368	-0.843954	3.03611e-05	-1.71839	-1.18575	3.41194e-05	-1.72543	-1.18622
26174692	chr1:26174692:C:A	1.74044e-08	-1.63868e-10	-1.22586	0.000146663	-1.63868e-10	-1.32917	0.000166141	-1.63868e-10	-1.32869
26174754	chr1:26174754:C:G	9.20695e-09	-0.541749	-1.32087	0.000129466	-0.294809	-1.15907	0.000158963	-0.21599	-1.15686
26174775	chr1:26174775:G:A	1.81222e-08	-1.63868e-10	-1.18544	0.000152327	-1.63868e-10	-1.29127	0.000172504	-1.63868e-10	-1.2911
26175336	chr1:26175336:A:C	4.56898e-09	-1.55493	-1.00836	2.75338e-05	-1.73352	-1.26836	3.10023e-05	-1.73873	-1.26873
26175404	chr1:26175404:C:G	1.68714e-08	-1.63868e-10	-1.25696	0.000153279	-1.63868e-10	-1.28504	0.000173754	-1.63868e-10	-1.28388
26175415	chr1:26175415:C:A	2.53912e-08	0.481424	-1.3296	6.91235e-05	-0.854726	-1.22668	8.11251e-05	-0.818694	-1.22684
26175913	chr1:26175913:A:T	1.75429e-08	-1.63868e-10	-1.21793	0.000146528	-1.63868e-10	-1.33008	0.000165972	-1.63868e-10	-1.3297
26175975	chr1:26175975:T:C	2.3787e-08	-1.63868e-10	-0.913443	0.000181252	-1.63868e-10	-1.11741	0.000204999	-1.63868e-10	-1.11852
26176076	chr1:26176076:G:A	3.6424e-08	-1.63868e-10	-0.487352	0.000248514	-1.63868e-10	-0.8018	0.000282436	-1.63868e-10	-0.798069
26176101	chr1:26176101:C:T	1.1479e-08	-1.64206	-3.3421e-10	0.000258297	-0.763189	-3.3421e-10	0.000292642	-0.762571	-3.3421e-10
26176164	chr1:26176164:G:A	2.8059e-08	-1.63868e-10	-0.74827	0.000664018	-1.63868e-10	0.18101	0.000758022	-1.63868e-10	0.18919
26176185	chr1:26176185:T:A	2.98824e-09	-1.66322	-1.32467	2.66462e-05	-1.70974	-1.32491	2.9933e-05	-1.71714	-1.32542
26176241	chr1:26176241:G:A	1.56898e-08	-1.63868e-10	-1.32957	0.000146629	-1.63868e-10	-1.32939	0.000166066	-1.63868e-10	-1.32914
26176336	chr1:26176336:C:T	2.19792e-08	-1.63868e-10	-0.992485	0.000283882	-1.63868e-10	-0.668742	0.000321368	-1.63868e-10	-0.668936
26176357	chr1:26176357:C:T	1.61153e-08	-1.63868e-10	-1.30281	0.000148153	-1.63868e-10	-1.31905	0.000167851	-1.63868e-10	-1.31844
26176554	chr1:26176554:G:A	1.10865e-08	-1.67685	-3.3421e-10	0.000128773	-1.45925	-3.3421e-10	0.000145928	-1.45841	-3.3421e-10
26176672	chr1:26176672:C:T	1.5671e-08	-1.63868e-10	-1.33077	0.00015498	-1.63868e-10	-1.274	0.000175313	-1.63868e-10	-1.27495
26177151	chr1:26177151:C:A	1.56887e-08	-1.63868e-10	-1.32964	0.000146618	-1.63868e-10	-1.32947	0.000166053	-1.63868e-10	-1.32922
26177400	chr1:26177400:C:T	1.56595e-08	-1.63868e-10	-1.3315	0.000151923	-1.63868e-10	-1.29393	0.000171887	-1.63868e-10	-1.29469
26177528	chr1:26177528:C:T	1.68316e-08	-1.63868e-10	-1.25932	0.000187888	-1.63868e-10	-1.08145	0.00021238	-1.63868e-10	-1.08314
26177545	chr1:26177545:G:A	8.24828e-08	1.22357	-0.893562	6.24917e-05	-0.995632	-1.18663	7.10624e-05	-0.991839	-1.18613
26177786	chr1:26177786:G:A	5.18581e-08	-1.63868e-10	-0.13407	0.000295426	-1.63868e-10	-0.62888	0.000332441	-1.63868e-10	-0.635059
26177927	chr1:26177927:G:A	5.88155e-08	1.27286	-1.28103	6.8342e-05	-0.954293	-1.13848	7.79784e-05	-0.950424	-1.13467
26178170	chr1:26178170:T:G	1.77824e-08	-1.63868e-10	-1.20437	0.000150938	-1.63868e-10	-1.30043	0.000170928	-1.63868e-10	-1.30028
26178206	chr1:26178206:A:G	4.43462e-09	-1.53182	-1.06132	2.67827e-05	-1.73929	-1.29025	3.01851e-05	-1.7436	-1.29057
26178250	chr1:26178250:G:A	4.23195e-09	-1.57028	-1.06963	2.80931e-05	-1.73	-1.25177	3.16028e-05	-1.73564	-1.25264
26178293	chr1:26178293:G:C	1.56601e-08	-1.63868e-10	-1.33146	0.000146317	-1.63868e-10	-1.33153	0.000165659	-1.63868e-10	-1.33159
26178428	chr1:26178428:G:A	2.72287e-08	-1.63868e-10	-0.778309	0.000159146	-1.63868e-10	-1.24748	0.000180295	-1.63868e-10	-1.24693
26178576	chr1:26178576:C:T	2.51407e-08	-1.63868e-10	-0.858093	0.000341502	-1.63868e-10	-0.483946	0.000386536	-1.63868e-10	-0.484298
26178774	chr1:26178774:A:G	4.34859e-09	-1.54743	-1.0653	2.68597e-05	-1.735	-1.29168	3.02513e-05	-1.73999	-1.29199
26178833	chr1:26178833:C:T	1.57552e-08	-1.63868e-10	-1.32541	0.000159371	-1.63868e-10	-1.24606	0.000180237	-1.63868e-10	-1.24725
26179057	chr1:26179057:T:C	7.27281e-08	1.06608	-0.861937	5.92807e-05	-1.06521	-1.16981	6.73982e-05	-1.06162	-1.16928
26179408	chr1:26179408:A:T	1.56805e-08	-1.63868e-10	-1.33016	0.000146538	-1.63868e-10	-1.33001	0.000165957	-1.63868e-10	-1.3298
26179832	chr1:26179832:C:T	1.75974e-08	-1.63868e-10	-1.21483	0.000194061	-1.63868e-10	-1.04913	0.000221688	-1.63868e-10	-1.04025
26179949	chr1:26179949:A:G	2.90241e-08	-1.63868e-10	-0.714454	0.000701757	-1.63868e-10	0.236287	0.000801098	-1.63868e-10	0.244461
26180085	chr1:26180085:G:A	1.58473e-08	-1.63868e-10	-1.31958	0.000146666	-1.63868e-10	-1.32914	0.000166109	-1.63868e-10	-1.32888
26180095	chr1:26180095:C:G	3.09e-09	-1.75207	-1.20233	2.70191e-05	-1.68916	-1.33159	3.04746e-05	-1.69302	-1.33161
26180262	chr1:26180262:A:G	6.0894e-08	-1.63868e-10	0.0265549	0.000221984	-1.63868e-10	-0.914693	0.00025129	-1.63868e-10	-0.914915
26180299	chr1:26180299:A:G	6.018e-08	-1.63868e-10	0.0147596	0.00022051	-1.63868e-10	-0.921355	0.000249615	-1.63868e-10	-0.921601
26180741	chr1:26180741:G:A	2.13539e-08	-1.63868e-10	-1.02135	0.000294259	-1.63868e-10	-0.632839	0.000338222	-1.63868e-10	-0.61782
26180903	chr1:26180903:G:A	3.08068e-09	-1.69302	-1.26441	2.56963e-05	-1.75302	-1.31794	2.91183e-05	-1.7532	-1.31695
26180916	chr1:26180916:G:A	1.56986e-08	-1.63868e-10	-1.32901	0.000146852	-1.63868e-10	-1.32788	0.000166229	-1.63868e-10	-1.32815
26181045	chr1:26181045:C:T	1.56956e-08	-1.63868e-10	-1.3292	0.000146694	-1.63868e-10	-1.32895	0.000166144	-1.63868e-10	-1.32867
26181077	chr1:26181077:G:C	1.56604e-08	-1.63868e-10	-1.33144	0.0001518	-1.63868e-10	-1.29473	0.00017175	-1.63868e-10	-1.29548
26181096	chr1:26181096:A:G	4.93298e-08	-1.63868e-10	-0.184052	0.00054689	-1.63868e-10	-0.0130525	0.0006183	-1.63868e-10	-0.014548
26181121	chr1:26181121:A:T	1.1132e-08	-1.67276	-3.3421e-10	0.000134348	-1.41687	-3.3421e-10	0.000151973	-1.41782	-3.3421e-10
26181360	chr1:26181360:C:G	1.57291e-08	-1.63868e-10	-1.32707	0.000147009	-1.63868e-10	-1.32681	0.000166515	-1.63868e-10	-1.32644
26181362	chr1:26181362:A:G	6.47873e-08	-1.63868e-10	0.0885293	0.000349914	-1.63868e-10	-0.459613	0.000394766	-1.63868e-10	-0.463229
26181487	chr1:26181487:C:T	1.22782e-08	-1.57475	-3.3421e-10	9.86141e-05	-1.72609	-3.3421e-10	0.000111719	-1.72554	-3.3421e-10
26181546	chr1:26181546:T:C	3.76112e-08	-0.455279	-3.3421e-10	9.70578e-05	-1.74199	-3.3421e-10	0.000109223	-1.74813	-3.3421e-10
26181802	chr1:26181802:G:A	2.48753e-08	-1.63868e-10	-0.868705	0.000187295	-1.63868e-10	-1.08462	0.000211809	-1.63868e-10	-1.08584
26181833	chr1:26181833:A:G	1.62567e-08	-1.63868e-10	-1.29407	0.000163017	-1.63868e-10	-1.22344	0.000184254	-1.63868e-10	-1.22521
26181848	chr1:26181848:C:T	1.92165e-08	-1.63868e-10	-1.12681	0.000157401	-1.63868e-10	-1.25851	0.00017826	-1.63868e-10	-1.25828
26181989	chr1:26181989:T:C	4.31324e-08	-1.63868e-10	-0.318305	0.000304228	-1.63868e-10	-0.599523	0.00034328	-1.63868e-10	-0.602975
26182047	chr1:26182047:C:T	1.46357e-08	-1.39911	-3.3421e-10	9.77799e-05	-1.73458	-3.3421e-10	0.00011156	-1.72696	-3.3421e-10
26182109	chr1:26182109:C:G	1.5666e-08	-1.63868e-10	-1.33109	0.000150939	-1.63868e-10	-1.30042	0.000170793	-1.63868e-10	-1.30107
26182506	chr1:26182506:C:T	2.49977e-08	-1.63868e-10	-0.863797	0.000159091	-1.63868e-10	-1.24782	0.000180214	-1.63868e-10	-1.24737
26182988	chr1:26182988:C:T	1.5764e-08	-1.63868e-10	-1.32485	0.000146367	-1.63868e-10	-1.33118	0.000165747	-1.63868e-10	-1.33106
26183312	chr1:26183312:C:T	1.03414e-08	-1.74642	-3.3421e-10	0.000106124	-1.65269	-3.3421e-10	0.000120519	-1.64971	-3.3421e-10
26184005	chr1:26184005:C:T	1.62918e-08	-1.63868e-10	-1.29192	0.00014892	-1.63868e-10	-1.31389	0.000168556	-1.63868e-10	-1.31425
26184370	chr1:26184370:A:G	1.56829e-08	-1.63868e-10	-1.33001	0.000150137	-1.63868e-10	-1.30575	0.00016989	-1.63868e-10	-1.30637
26184529	chr1:26184529:G:A	1.91276e-08	-1.63868e-10	-1.13145	0.000156506	-1.63868e-10	-1.2642	0.000177252	-1.63868e-10	-1.26395
26184648	chr1:26184648:G:A	2.77424e-08	0.478154	-1.23777	5.44357e-05	-1.01534	-1.30494	6.32716e-05	-0.988897	-1.30519
26184848	chr1:26184848:C:T	1.57862e-08	-1.63868e-10	-1.32345	0.000148181	-1.63868e-10	-1.31886	0.000167708	-1.63868e-10	-1.3193
26184907	chr1:26184907:G:A	1.57669e-08	-1.63868e-10	-1.32467	0.000148417	-1.63868e-10	-1.31727	0.000167971	-1.63868e-10	-1.31773
26184964	chr1:26184964:G:A	1.57519e-08	-1.63868e-10	-1.32562	0.000148737	-1.63868e-10	-1.31512	0.000168321	-1.63868e-10	-1.31565
26185131	chr1:26185131:G:A	1.90651e-08	-1.63868e-10	-1.13472	0.000156244	-1.63868e-10	-1.26588	0.000176957	-1.63868e-10	-1.26561
26185209	chr1:26185209:A:G	8.11511e-09	-0.658443	-1.33041	9.58088e-05	-0.845736	-0.909208	0.000113819	-0.803195	-0.903713
26185441	chr1:26185441:G:A	1.66174e-08	-1.63868e-10	-1.27213	0.000146409	-1.63868e-10	-1.33089	0.000165795	-1.63868e-10	-1.33077
26185644	chr1:26185644:G:A	1.59685e-08	-1.63868e-10	-1.31196	0.000154608	-1.63868e-10	-1.27641	0.000175083	-1.63868e-10	-1.27626
26185672	chr1:26185672:G:A	1.59007e-08	-1.63868e-10	-1.31621	0.000156197	-1.63868e-10	-1.26618	0.000177282	-1.63868e-10	-1.26378
26185742	chr1:26185742:C:G	6.62989e-09	-1.22352	-0.967471	2.55584e-05	-1.74501	-1.33132	2.88884e-05	-1.74676	-1.33132
26185888	chr1:26185888:G:A	1.61221e-08	-1.63868e-10	-1.30239	0.000146962	-1.63868e-10	-1.32713	0.000166477	-1.63868e-10	-1.32666
26186065	chr1:26186065:C:T	1.74534e-07	1.07954	-3.3421e-10	0.000257695	-0.765523	-3.3421e-10	0.000265443	-0.860121	-3.3421e-10
26186138	chr1:26186138:G:A	1.58883e-08	-1.63868e-10	-1.317	0.000147371	-1.63868e-10	-1.32434	0.000166806	-1.63868e-10	-1.32469
26186497	chr1:26186497:C:T	1.08992e-08	-1.69389	-3.3421e-10	9.99326e-05	-1.7128	-3.3421e-10	0.000112013	-1.72291	-3.3421e-10
26187449	chr1:26187449:T:C	1.61539e-08	-1.63868e-10	-1.30042	0.000157514	-1.63868e-10	-1.25778	0.000178376	-1.63868e-10	-1.25763
26187466	chr1:26187466:C:T	1.61463e-08	-1.63868e-10	-1.30089	0.000157397	-1.63868e-10	-1.25853	0.000178243	-1.63868e-10	-1.25838
26187492	chr1:26187492:G:A	1.59207e-08	-1.63868e-10	-1.31496	0.000147154	-1.63868e-10	-1.32582	0.000166567	-1.63868e-10	-1.32612
26187950	chr1:26187950:G:C	2.23356e-08	-0.976396	-3.3421e-10	0.000129324	-1.45498	-3.3421e-10	0.000148438	-1.44136	-3.3421e-10
26188032	chr1:26188032:G:A	1.87994e-08	-1.63868e-10	-1.14876	0.000154958	-1.63868e-10	-1.27415	0.000175494	-1.63868e-10	-1.27392
26188201	chr1:26188201:G:A	1.56947e-08	-1.63868e-10	-1.32926	0.000151204	-1.63868e-10	-1.29867	0.000171226	-1.63868e-10	-1.29854
26188271	chr1:26188271:C:T	7.69507e-08	-1.63868e-10	0.260584	0.000440376	-1.63868e-10	-0.22967	0.000503016	-1.63868e-10	-0.220901
26188524	chr1:26188524:G:A	2.00079e-08	-1.63868e-10	-1.08645	0.00016069	-1.63868e-10	-1.23782	0.000181998	-1.63868e-10	-1.23753
26188525	chr1:26188525:G:T	2.00082e-08	-1.63868e-10	-1.08644	0.000160725	-1.63868e-10	-1.2376	0.000182038	-1.63868e-10	-1.23731
26188678	chr1:26188678:C:T	1.88339e-08	-1.63868e-10	-1.14692	0.00015511	-1.63868e-10	-1.27317	0.000175666	-1.63868e-10	-1.27294
26188728	chr1:26188728:G:A	7.74279e-07	-1.63868e-10	2.56935	0.0054465	-1.63868e-10	2.28543	0.00631196	-1.63868e-10	2.30868
26188816	chr1:26188816:C:A	1.59038e-08	-1.63868e-10	-1.31602	0.000169907	-1.63868e-10	-1.18205	0.000192381	-1.63868e-10	-1.18204
26189369	chr1:26189369:C:T	1.58223e-08	-1.63868e-10	-1.32116	0.000147835	-1.63868e-10	-1.3212	0.000167327	-1.63868e-10	-1.32157
26189882	chr1:26189882:G:A	1.87605e-08	-1.63868e-10	-1.15083	0.000154726	-1.63868e-10	-1.27564	0.000175236	-1.63868e-10	-1.27539
26189964	chr1:26189964:C:T	1.58292e-08	-1.63868e-10	-1.32072	0.000147772	-1.63868e-10	-1.32163	0.000167257	-1.63868e-10	-1.32199
26189997	chr1:26189997:G:A	1.88153e-08	-1.63868e-10	-1.14791	0.000154983	-1.63868e-10	-1.27398	0.000175528	-1.63868e-10	-1.27372
26190068	chr1:26190068:C:T	1.57233e-08	-1.63868e-10	-1.32744	0.000152097	-1.63868e-10	-1.29278	0.000172239	-1.63868e-10	-1.29264
26190354	chr1:26190354:T:C	3.34437e-09	-1.55976	-1.31554	6.346e-05	-0.852236	-1.31465	7.10178e-05	-0.86426	-1.31433
26190407	chr1:26190407:C:G	1.58743e-08	-1.63868e-10	-1.31788	0.00014748	-1.63868e-10	-1.32361	0.000166928	-1.63868e-10	-1.32396
26190485	chr1:26190485:G:A	1.7545e-08	-1.63868e-10	-1.21781	0.000149616	-1.63868e-10	-1.30923	0.000169431	-1.63868e-10	-1.30907
26190776	chr1:26190776:A:G	4.57079e-08	0.606094	-0.866403	4.40398e-05	-1.2601	-1.27211	4.99391e-05	-1.25848	-1.27224
26190855	chr1:26190855:C:T	2.51581e-08	-1.63868e-10	-0.857401	0.000522554	-1.63868e-10	-0.0585708	0.000597284	-1.63868e-10	-0.0491296
26190939	chr1:26190939:C:T	1.58458e-08	-1.63868e-10	-1.31968	0.000168344	-1.63868e-10	-1.19129	0.000190205	-1.63868e-10	-1.19342
26191042	chr1:26191042:C:G	2.90532e-08	-1.63868e-10	-0.713452	0.000219162	-1.63868e-10	-0.927489	0.000250169	-1.63868e-10	-0.919385
26191162	chr1:26191162:C:A	2.25398e-08	-1.63868e-10	-0.967298	0.000171092	-1.63868e-10	-1.1751	0.000192966	-1.63868e-10	-1.17901
26191176	chr1:26191176:T:C	1.00428e-06	3.92558	-1.09613	0.000184708	0.0701548	-1.16868	0.000214965	0.096654	-1.1677
26191282	chr1:26191282:T:C	2.53679e-08	0.449612	-1.29871	4.06335e-05	-1.29255	-1.32015	4.60647e-05	-1.29144	-1.32004
26191303	chr1:26191303:A:G	5.56685e-08	0.829438	-0.892604	4.79279e-05	-1.16354	-1.28406	5.43643e-05	-1.16162	-1.2842
26191400	chr1:26191400:C:T	3.05312e-08	0.477316	-1.14115	3.89278e-05	-1.32397	-1.33162	4.41624e-05	-1.32203	-1.33162
26191836	chr1:26191836:T:G	3.76038e-08	-1.63868e-10	-0.455476	0.00022644	-1.63868e-10	-0.894818	0.000256588	-1.63868e-10	-0.89405
26191960	chr1:26191960:A:G	1.56893e-08	-1.63868e-10	-1.3296	0.000150992	-1.63868e-10	-1.30007	0.000170986	-1.63868e-10	-1.29994
26191979	chr1:26191979:C:T	2.49339e-08	0.43155	-1.2979	4.0268e-05	-1.30116	-1.32059	4.56509e-05	-1.30002	-1.32048
26192019	chr1:26192019:CCAGG:C	5.01435e-08	-1.63868e-10	-0.167692	0.000261727	-1.63868e-10	-0.749996	0.000297465	-1.63868e-10	-0.746227
26192212	chr1:26192212:T:G	1.78216e-08	-1.63868e-10	-1.20217	0.000204487	-1.63868e-10	-0.996797	0.000231748	-1.63868e-10	-0.99587
26192419	chr1:26192419:G:A	1.94454e-08	-1.63868e-10	-1.11497	0.000195075	-1.63868e-10	-1.04392	0.000220136	-1.63868e-10	-1.04728
26192475	chr1:26192475:A:G	1.60567e-08	-1.63868e-10	-1.30645	0.000154378	-1.63868e-10	-1.2779	0.000175188	-1.63868e-10	-1.27566
26192528	chr1:26192528:T:C	4.67561e-08	0.94906	-1.1867	0.000104128	-0.541582	-1.13009	0.000121817	-0.513582	-1.12542
26192690	chr1:26192690:G:A	2.30898e-08	0.12196	-1.06515	5.74512e-05	-1.07516	-1.1912	6.64177e-05	-1.05324	-1.19232
26192707	chr1:26192707:G:A	1.58092e-08	-1.63868e-10	-1.32199	0.000148066	-1.63868e-10	-1.31964	0.000167581	-1.63868e-10	-1.32006
26192792	chr1:26192792:G:A	1.58459e-08	-1.63868e-10	-1.31967	0.000147642	-1.63868e-10	-1.32251	0.000167115	-1.63868e-10	-1.32284
26192802	chr1:26192802:G:A	1.03123e-08	-1.74924	-3.3421e-10	0.000150708	-1.30195	-3.3421e-10	0.000170223	-1.30441	-3.3421e-10
26192970	chr1:26192970:C:T	3.46912e-08	-1.63868e-10	-0.536094	0.000213975	-1.63868e-10	-0.951439	0.000242452	-1.63868e-10	-0.950717
26193005	chr1:26193005:C:T	1.1765e-08	-1.61745	-3.3421e-10	0.000103805	-1.67478	-3.3421e-10	0.000116564	-1.68308	-3.3421e-10
26193070	chr1:26193070:AAAAAG:A	3.70933e-08	-1.63868e-10	-0.469144	0.000224266	-1.63868e-10	-0.904466	0.000254122	-1.63868e-10	-0.903707
26193472	chr1:26193472:C:T	1.86486e-08	-1.63868e-10	-1.15681	0.000146296	-1.63868e-10	-1.33166	0.000165639	-1.63868e-10	-1.33171
26193801	chr1:26193801:G:T	9.72964e-08	1.49388	-0.998695	0.000105972	-0.522643	-1.13148	0.000125407	-0.481631	-1.12833
26193904	chr1:26193904:C:T	3.74518e-08	-1.63868e-10	-0.459526	0.000225805	-1.63868e-10	-0.897626	0.000255869	-1.63868e-10	-0.896856
26193933	chr1:26193933:A:C	2.28476e-08	-1.63868e-10	-0.953735	0.00017254	-1.63868e-10	-1.16667	0.000194576	-1.63868e-10	-1.1707
26194649	chr1:26194649:G:A	2.15079e-08	0.317495	-1.33165	4.08594e-05	-1.3514	-1.25576	4.63349e-05	-1.35016	-1.25547
26194665	chr1:26194665:G:A	1.61476e-08	-1.63868e-10	-1.30081	0.000164046	-1.63868e-10	-1.21715	0.000185847	-1.63868e-10	-1.2166
26194946	chr1:26194946:G:A	1.88635e-08	-1.63868e-10	-1.14535	0.000187771	-1.63868e-10	-1.08208	0.000211934	-1.63868e-10	-1.08525
26195400	chr1:26195400:C:T	1.98065e-08	0.0229176	-1.11949	5.20714e-05	-1.13457	-1.23011	6.01433e-05	-1.11364	-1.23115
26195440	chr1:26195440:C:G	3.07029e-08	0.549754	-1.20798	4.03187e-05	-1.29308	-1.32741	4.57434e-05	-1.2911	-1.32738
26195543	chr1:26195543:T:C	4.35952e-08	-1.63868e-10	-0.307633	0.000213518	-1.63868e-10	-0.95358	0.000241745	-1.63868e-10	-0.953638
26195544	chr1:26195544:G:A	3.19813e-08	0.579715	-1.19715	4.05744e-05	-1.28487	-1.32929	4.60349e-05	-1.28286	-1.32927
26195586	chr1:26195586:T:C	1.19498e-08	-1.60187	-3.3421e-10	0.000104951	-1.66381	-3.3421e-10	0.00011779	-1.67262	-3.3421e-10
26195594	chr1:26195594:C:T	1.5769e-08	-1.63868e-10	-1.32453	0.000148464	-1.63868e-10	-1.31695	0.000168032	-1.63868e-10	-1.31737
26195692	chr1:26195692:G:A	2.97308e-08	-1.63868e-10	-0.690396	0.00019329	-1.63868e-10	-1.05311	0.000219017	-1.63868e-10	-1.05237
26195723	chr1:26195723:T:C	2.94135e-07	1.55841	0.0430442	8.06725e-05	-1.74669	-0.180215	9.19409e-05	-1.74715	-0.17323
26197016	chr1:26197016:T:C	3.74162e-09	-1.72377	-1.0393	8.1031e-05	-1.18649	-0.735978	9.53411e-05	-1.15292	-0.731147
26197055	chr1:26197055:G:A	3.64674e-08	0.711287	-1.19745	4.33045e-05	-1.21924	-1.3298	4.91362e-05	-1.21714	-1.32978
26197091	chr1:26197091:A:G	2.52871e-08	0.381114	-1.2334	8.53647e-05	-0.815434	-1.05493	9.93343e-05	-0.792563	-1.05047
26197140	chr1:26197140:T:C	2.05296e-08	-1.63868e-10	-1.06071	0.000206986	-1.63868e-10	-0.984648	0.000233492	-1.63868e-10	-0.988376
26197152	chr1:26197152:T:C	3.64073e-08	0.731423	-1.21923	4.38808e-05	-1.20979	-1.32603	4.97926e-05	-1.20766	-1.326
26197153	chr1:26197153:G:A	3.7271e-08	0.687997	-1.15236	4.2681e-05	-1.23183	-1.33172	4.8428e-05	-1.22973	-1.33172
26197197	chr1:26197197:C:T	1.96225e-08	-1.63868e-10	-1.1059	0.00019663	-1.63868e-10	-1.03598	0.000221874	-1.63868e-10	-1.03941
26197525	chr1:26197525:T:A	5.6259e-08	-1.63868e-10	-0.0526139	0.000243813	-1.63868e-10	-0.820897	0.000276216	-1.63868e-10	-0.820338
26197587	chr1:26197587:G:A	1.58767e-08	-1.63868e-10	-1.31773	0.000147436	-1.63868e-10	-1.32391	0.000166887	-1.63868e-10	-1.32421
26197893	chr1:26197893:G:A	1.57263e-08	-1.63868e-10	-1.32724	0.000165645	-1.63868e-10	-1.20745	0.000187296	-1.63868e-10	-1.20883
26197910	chr1:26197910:A:G	7.37927e-08	1.31048	-1.0918	5.93627e-05	-0.914238	-1.31939	6.73834e-05	-0.911468	-1.31966
26198029	chr1:26198029:G:A	1.22349e-08	-0.298573	-1.27972	3.78038e-05	-1.52132	-1.16357	4.30181e-05	-1.52189	-1.15801
26198215	chr1:26198215:A:G	4.87118e-08	-1.63868e-10	-0.196658	0.000224386	-1.63868e-10	-0.90393	0.000254147	-1.63868e-10	-0.903609
26198892	chr1:26198892:T:C	2.4619e-08	0.364127	-1.24319	3.79897e-05	-1.34908	-1.33091	4.3057e-05	-1.348	-1.331
26198994	chr1:26198994:A:T	1.64156e-08	-1.63868e-10	-1.28435	0.00014631	-1.63868e-10	-1.33157	0.00016567	-1.63868e-10	-1.33153
26199068	chr1:26199068:A:G	3.45678e-08	-1.63868e-10	-0.539659	0.000322998	-1.63868e-10	-0.539655	0.000365033	-1.63868e-10	-0.541534
26199148	chr1:26199148:A:G	1.56574e-08	-1.63868e-10	-1.33164	0.000158087	-1.63868e-10	-1.25416	0.000178802	-1.63868e-10	-1.25524
26199176	chr1:26199176:A:G	5.26047e-08	-1.63868e-10	-0.119774	0.000232029	-1.63868e-10	-0.870436	0.000262776	-1.63868e-10	-0.870219
26199364	chr1:26199364:G:A	3.28371e-09	-1.70799	-1.18562	3.15323e-05	-1.55226	-1.31403	3.54848e-05	-1.5581	-1.31431
26199381	chr1:26199381:C:T	2.30404e-08	-1.63868e-10	-0.945331	0.000215092	-1.63868e-10	-0.946232	0.000243226	-1.63868e-10	-0.947533
26199726	chr1:26199726:C:T	1.33949e-07	-1.74872	2.5636	0.00179573	-0.947285	2.12315	0.00210717	-0.931318	2.1429
26199884	chr1:26199884:G:A	1.21258e-08	-1.58725	-3.3421e-10	9.80368e-05	-1.73196	-3.3421e-10	0.000110947	-1.73247	-3.3421e-10
26199948	chr1:26199948:A:G	3.63747e-08	0.572498	-1.0612	3.7436e-05	-1.37784	-1.31683	4.24397e-05	-1.37664	-1.3168
26200227	chr1:26200227:G:A	1.73034e-08	-1.63868e-10	-1.23168	0.000148089	-1.63868e-10	-1.31949	0.00016774	-1.63868e-10	-1.31911
26200241	chr1:26200241:T:A	1.95651e-08	-1.10883	-3.3421e-10	0.000117306	-1.55251	-3.3421e-10	0.00013451	-1.53989	-3.3421e-10
26200285	chr1:26200285:C:T	1.85373e-08	-1.63868e-10	-1.16279	0.00015282	-1.63868e-10	-1.28804	0.000173163	-1.63868e-10	-1.28729
26200541	chr1:26200541:G:A	1.56584e-08	-1.63868e-10	-1.33157	0.000157618	-1.63868e-10	-1.25713	0.000178271	-1.63868e-10	-1.25822
26200716	chr1:26200716:GGGCCTTA:G	3.06978e-09	-1.7275	-1.23348	4.19895e-05	-1.51604	-1.06384	4.90673e-05	-1.49303	-1.0553
26200764	chr1:26200764:G:A	3.09643e-09	-1.71472	-1.23761	4.03125e-05	-1.54969	-1.07095	4.70242e-05	-1.52833	-1.06253
26200769	chr1:26200769:A:G	3.07957e-09	-1.7167	-1.24109	4.02741e-05	-1.54492	-1.07667	4.69866e-05	-1.52331	-1.06835
26200813	chr1:26200813:T:C	3.04974e-09	-1.72219	-1.24533	4.06071e-05	-1.53084	-1.08252	4.74044e-05	-1.50854	-1.07427
26200819	chr1:26200819:C:G	3.92359e-09	-1.67314	-1.04243	5.04217e-05	-1.6212	-0.775673	5.87405e-05	-1.60369	-0.764706
26200834	chr1:26200834:G:A	3.80999e-08	-1.63868e-10	-0.442368	0.000273851	-1.63868e-10	-0.704717	0.000313257	-1.63868e-10	-0.694498
26200877	chr1:26200877:T:C	1.62874e-08	-1.63868e-10	-1.29219	0.000158892	-1.63868e-10	-1.24907	0.0001796	-1.63868e-10	-1.25079
26201149	chr1:26201149:C:G	1.75284e-08	-1.63868e-10	-1.21876	0.000148866	-1.63868e-10	-1.31426	0.000168635	-1.63868e-10	-1.31379
26201208	chr1:26201208:T:C	7.27884e-09	-0.996513	-1.1011	0.000107155	-1.28428	-0.358742	0.00012608	-1.2565	-0.348108
26201292	chr1:26201292:G:A	2.35185e-08	-1.75307	0.828281	0.000307265	-1.11739	0.527797	0.000359091	-1.09785	0.539901
26201318	chr1:26201318:A:C	4.71134e-09	-1.68744	-0.845171	5.1409e-05	-1.63052	-0.746967	5.98684e-05	-1.61359	-0.735781
26201319	chr1:26201319:G:A	4.74638e-09	-1.68887	-0.836325	5.19346e-05	-1.63023	-0.737083	6.0486e-05	-1.61328	-0.725828
26201393	chr1:26201393:G:A	2.10274e-07	1.84641	-0.580577	0.000189054	-0.286217	-0.789051	0.000225205	-0.240418	-0.784095
26201450	chr1:26201450:G:A	3.62905e-08	-1.63868e-10	-0.491023	0.000263338	-1.63868e-10	-0.743862	0.000301105	-1.63868e-10	-0.734064
26201942	chr1:26201942:G:A	7.19374e-09	-1.30313	-0.806241	0.000119155	-1.20553	-0.331337	0.000144231	-1.1546	-0.315507
26202138	chr1:26202138:C:T	1.82608e-08	-1.63868e-10	-1.17783	0.00021424	-1.63868e-10	-0.950201	0.000242791	-1.63868e-10	-0.949322
26202273	chr1:26202273:A:G	1.56578e-08	-1.63868e-10	-1.33161	0.000157609	-1.63868e-10	-1.25718	0.000178151	-1.63868e-10	-1.25889
26202431	chr1:26202431:C:G	5.54447e-09	-1.21619	-1.15359	0.00010229	-0.773555	-0.915933	0.000122709	-0.718688	-0.913019
26202713	chr1:26202713:G:A	1.75768e-08	-1.63868e-10	-1.216	0.000152579	-1.63868e-10	-1.28962	0.000172827	-1.63868e-10	-1.28923
26202760	chr1:26202760:G:T	1.51917e-08	-1.36183	-3.3421e-10	0.000100051	-1.71162	-3.3421e-10	0.000113772	-1.70732	-3.3421e-10
26203800	chr1:26203800:C:T	2.06646e-08	-1.63868e-10	-1.05416	0.000146854	-1.63868e-10	-1.32786	0.000166192	-1.63868e-10	-1.32838
26203832	chr1:26203832:A:G	1.68282e-08	-1.63868e-10	-1.25952	0.000147563	-1.63868e-10	-1.32304	0.000167034	-1.63868e-10	-1.32332
26204143	chr1:26204143:A:G	1.87877e-08	-1.63868e-10	-1.14938	0.000146731	-1.63868e-10	-1.3287	0.000166089	-1.63868e-10	-1.329
26204328	chr1:26204328:CT:C	3.84354e-09	-1.70276	-1.03342	2.76186e-05	-1.6813	-1.3175	3.17267e-05	-1.66791	-1.31645
26204543	chr1:26204543:C:T	1.19354e-05	5.61427	-0.309584	2.55858e-05	-1.75329	-1.32197	2.89353e-05	-1.75329	-1.32317
26204917	chr1:26204917:T:C	1.06757e-05	5.64707	-0.45393	2.53805e-05	-1.75306	-1.33025	2.87227e-05	-1.75313	-1.33071
26205066	chr1:26205066:G:A	1.72393e-08	-1.63868e-10	-1.23539	0.000166033	-1.63868e-10	-1.20511	0.000187961	-1.63868e-10	-1.20529
26205104	chr1:26205104:T:C	1.66018e-08	-1.63868e-10	-1.27307	0.000146343	-1.63868e-10	-1.33135	0.000165719	-1.63868e-10	-1.33123
26205237	chr1:26205237:A:C	1.06495e-08	-1.71707	-3.3421e-10	0.000120673	-1.52422	-3.3421e-10	0.000136952	-1.52189	-3.3421e-10
26205252	chr1:26205252:T:C	1.63165e-08	-1.63868e-10	-1.2904	0.000146835	-1.63868e-10	-1.32799	0.000166218	-1.63868e-10	-1.32822
26205453	chr1:26205453:G:A	1.70551e-08	-1.63868e-10	-1.24613	0.000149014	-1.63868e-10	-1.31326	0.000168923	-1.63868e-10	-1.31208
26205465	chr1:26205465:T:A	8.37063e-06	5.4567	-0.506801	2.53575e-05	-1.75261	-1.33162	2.87198e-05	-1.75248	-1.33145
26205873	chr1:26205873:C:T	1.74604e-08	-1.63868e-10	-1.22265	0.000147726	-1.63868e-10	-1.32194	0.000167411	-1.63868e-10	-1.32107
26206250	chr1:26206250:G:T	1.6404e-08	-1.63868e-10	-1.28506	0.000162846	-1.63868e-10	-1.2245	0.000184277	-1.63868e-10	-1.22508
26206352	chr1:26206352:C:T	1.75999e-08	-1.63868e-10	-1.21469	0.000147395	-1.63868e-10	-1.32419	0.000167018	-1.63868e-10	-1.32342
26206780	chr1:26206780:G:A	1.75266e-08	-1.63868e-10	-1.21886	0.000147582	-1.63868e-10	-1.32291	0.00016724	-1.63868e-10	-1.32209
26207320	chr1:26207320:T:C	9.39036e-09	-0.671418	-1.17148	2.8589e-05	-1.68409	-1.28019	3.27925e-05	-1.6729	-1.27842
26207488	chr1:26207488:G:T	6.28792e-08	0.325249	-0.266614	9.66936e-05	-1.22403	-0.521719	0.000113474	-1.19341	-0.516535
26207632	chr1:26207632:G:A	1.59827e-08	-1.63868e-10	-1.31107	0.000168995	-1.63868e-10	-1.18743	0.000191718	-1.63868e-10	-1.1855
26207641	chr1:26207641:C:T	2.0608e-07	-0.103005	1.34869	6.36417e-05	-1.40315	-0.76088	7.24689e-05	-1.3999	-0.758466
26207726	chr1:26207726:G:A	4.56226e-09	-1.73199	-0.832773	2.69324e-05	-1.72157	-1.3024	3.08087e-05	-1.71253	-1.3012
26208513	chr1:26208513:G:A	1.90772e-08	-1.63868e-10	-1.13409	0.000154022	-1.63868e-10	-1.2802	0.000173994	-1.63868e-10	-1.2825
26208655	chr1:26208655:G:A	4.64077e-09	-1.73675	-0.810945	2.69524e-05	-1.72671	-1.29652	3.08122e-05	-1.71841	-1.2952
26208852	chr1:26208852:G:A	1.70533e-08	-1.63868e-10	-1.24624	0.000149159	-1.63868e-10	-1.31229	0.000169096	-1.63868e-10	-1.31106
26209351	chr1:26209351:A:C	1.73343e-08	-1.63868e-10	-1.22989	0.000148071	-1.63868e-10	-1.3196	0.000167818	-1.63868e-10	-1.31864
26209386	chr1:26209386:G:C	1.71856e-08	-1.63868e-10	-1.23851	0.000148551	-1.63868e-10	-1.31637	0.000168383	-1.63868e-10	-1.31528
26209650	chr1:26209650:G:A	4.03662e-09	-1.71828	-0.968889	2.75135e-05	-1.70191	-1.30071	3.15556e-05	-1.69059	-1.29919
26209897	chr1:26209897:C:T	1.70613e-08	-1.63868e-10	-1.24577	0.000146576	-1.63868e-10	-1.32975	0.000165942	-1.63868e-10	-1.32988
26210088	chr1:26210088:T:TCAAGAACCACAGCTTTATC	1.69802e-08	-1.63868e-10	-1.25053	0.000149327	-1.63868e-10	-1.31116	0.00016929	-1.63868e-10	-1.30991
26210164	chr1:26210164:C:T	1.68608e-08	-1.63868e-10	-1.25759	0.000149893	-1.63868e-10	-1.30738	0.00016995	-1.63868e-10	-1.30602
26210168	chr1:26210168:A:G	1.68992e-08	-1.63868e-10	-1.25531	0.000149703	-1.63868e-10	-1.30865	0.000169728	-1.63868e-10	-1.30732
26210197	chr1:26210197:C:T	1.69596e-08	-1.63868e-10	-1.25174	0.000149418	-1.63868e-10	-1.31055	0.000169396	-1.63868e-10	-1.30928
26210379	chr1:26210379:G:A	1.75636e-08	-1.63868e-10	-1.21675	0.000200569	-1.63868e-10	-1.01614	0.000228299	-1.63868e-10	-1.01087
26210561	chr1:26210561:G:A	1.69596e-08	-1.63868e-10	-1.25174	0.000149418	-1.63868e-10	-1.31055	0.000169396	-1.63868e-10	-1.30928
26210637	chr1:26210637:AAC:A	1.16194e-05	5.71178	-0.433927	2.53429e-05	-1.7531	-1.3317	2.86928e-05	-1.75316	-1.33172
26210886	chr1:26210886:A:T	1.69564e-08	-1.63868e-10	-1.25194	0.000149431	-1.63868e-10	-1.31046	0.000169411	-1.63868e-10	-1.3092
26211116	chr1:26211116:A:C	1.69068e-08	-1.63868e-10	-1.25486	0.000149669	-1.63868e-10	-1.30887	0.000169688	-1.63868e-10	-1.30756
26211642	chr1:26211642:G:A	1.71994e-08	-1.63868e-10	-1.2377	0.000146573	-1.63868e-10	-1.32978	0.00016592	-1.63868e-10	-1.33001
26211736	chr1:26211736:G:A	2.15309e-08	-1.01309	-3.3421e-10	0.000173557	-1.1608	-3.3421e-10	0.000192844	-1.17964	-3.3421e-10
26211991	chr1:26211991:A:G	3.86543e-09	-1.73274	-0.997767	2.6821e-05	-1.71992	-1.30819	3.06981e-05	-1.71063	-1.30669
26212565	chr1:26212565:T:C	1.58723e-08	-1.63868e-10	-1.31801	0.000179933	-1.63868e-10	-1.12471	0.00020415	-1.63868e-10	-1.12267
26212749	chr1:26212749:C:T	1.69966e-08	-1.63868e-10	-1.24957	0.000149271	-1.63868e-10	-1.31153	0.000169224	-1.63868e-10	-1.3103
26212999	chr1:26212999:A:G	1.9888e-07	0.029798	1.18032	4.69864e-05	-1.4333	-1.03414	5.3317e-05	-1.4309	-1.03437
26213258	chr1:26213258:T:C	1.0011e-05	5.57322	-0.444363	2.53413e-05	-1.75316	-1.3317	2.86969e-05	-1.7531	-1.33163
26213478	chr1:26213478:C:G	3.68471e-08	-1.63868e-10	-0.475803	0.000278939	-1.63868e-10	-0.686305	0.000315589	-1.63868e-10	-0.687081
26213524	chr1:26213524:G:T	1.61979e-07	-0.0688251	1.07371	4.73858e-05	-1.38961	-1.06937	5.37766e-05	-1.38704	-1.06965
26213595	chr1:26213595:C:A	2.07737e-07	0.0537005	1.19999	5.51652e-05	-1.45934	-0.847627	6.2831e-05	-1.45648	-0.844597
26213802	chr1:26213802:T:TA	1.68799e-08	-1.63868e-10	-1.25646	0.000149768	-1.63868e-10	-1.30821	0.000169806	-1.63868e-10	-1.30687
26213804	chr1:26213804:T:TTA	1.69887e-08	-1.63868e-10	-1.25003	0.00014928	-1.63868e-10	-1.31148	0.000169237	-1.63868e-10	-1.31022
26213865	chr1:26213865:G:T	1.37981e-05	6.03528	-0.585571	2.56736e-05	-1.74518	-1.32666	2.90901e-05	-1.74539	-1.32573
26214076	chr1:26214076:C:T	1.66918e-08	-1.63868e-10	-1.26766	0.000146302	-1.63868e-10	-1.33163	0.000165663	-1.63868e-10	-1.33156
26214106	chr1:26214106:G:A	2.47477e-07	0.286549	1.14219	4.94814e-05	-1.543	-0.8727	5.63268e-05	-1.54064	-0.869716
26214117	chr1:26214117:G:A	1.71737e-08	-1.63868e-10	-1.2392	0.000148577	-1.63868e-10	-1.31619	0.000168412	-1.63868e-10	-1.31511
26214194	chr1:26214194:C:T	1.59443e-08	-1.63868e-10	-1.31348	0.000166388	-1.63868e-10	-1.20298	0.000188164	-1.63868e-10	-1.20421
26214833	chr1:26214833:C:T	2.32244e-08	-0.937375	-3.3421e-10	0.000113066	-1.58933	-3.3421e-10	0.000130847	-1.5675	-3.3421e-10
26214958	chr1:26214958:A:G	1.71365e-07	0.0999969	0.961216	4.78723e-05	-1.47798	-0.97078	5.44912e-05	-1.47533	-0.968156
26215005	chr1:26215005:T:C	1.70128e-08	-1.63868e-10	-1.24861	0.000149209	-1.63868e-10	-1.31195	0.000169152	-1.63868e-10	-1.31072
26215019	chr1:26215019:A:T	1.56919e-08	-1.63868e-10	-1.32944	0.000151396	-1.63868e-10	-1.2974	0.000171426	-1.63868e-10	-1.29737
26215289	chr1:26215289:C:T	2.03444e-08	-1.63868e-10	-1.06978	0.000153785	-1.63868e-10	-1.28174	0.000174377	-1.63868e-10	-1.2803
26215762	chr1:26215762:G:A	1.99806e-07	-0.0121357	1.2269	4.86745e-05	-1.41516	-1.01699	5.52311e-05	-1.41269	-1.01731
26215772	chr1:26215772:A:G	2.36807e-07	0.196771	1.18789	5.19375e-05	-1.5139	-0.853358	5.91356e-05	-1.51138	-0.850308
26216081	chr1:26216081:G:A	1.07061e-05	5.67375	-0.477752	2.53412e-05	-1.75323	-1.33164	2.86959e-05	-1.75326	-1.33151
26216167	chr1:26216167:G:A	2.20781e-08	-1.63868e-10	-0.987992	0.000146851	-1.63868e-10	-1.32788	0.000166281	-1.63868e-10	-1.32784
26216323	chr1:26216323:T:C	2.00943e-08	-1.63868e-10	-1.08215	0.000154679	-1.63868e-10	-1.27594	0.000175406	-1.63868e-10	-1.27442
26216455	chr1:26216455:C:T	1.94425e-07	0.0113154	1.17615	4.73304e-05	-1.42576	-1.03439	5.37048e-05	-1.42333	-1.0347
26216606	chr1:26216606:T:A	4.41227e-09	-1.74919	-0.849	2.62427e-05	-1.74374	-1.30618	2.99087e-05	-1.73851	-1.30486
26216769	chr1:26216769:T:C	2.62726e-08	-1.63868e-10	-0.814055	0.000192965	-1.63868e-10	-1.05479	0.000218146	-1.63868e-10	-1.05636
26216834	chr1:26216834:C:T	1.71535e-08	-1.63868e-10	-1.24038	0.0001945	-1.63868e-10	-1.04687	0.000220396	-1.63868e-10	-1.0461
26217139	chr1:26217139:C:T	1.64958e-08	-1.63868e-10	-1.27948	0.00014644	-1.63868e-10	-1.33068	0.00016584	-1.63868e-10	-1.3305
26217466	chr1:26217466:G:A	2.08804e-08	-1.63868e-10	-1.04377	0.000149996	-1.63868e-10	-1.30669	0.000169792	-1.63868e-10	-1.30695
26217638	chr1:26217638:G:A	1.40795e-07	0.0928003	0.771924	4.49687e-05	-1.48873	-1.0226	5.1184e-05	-1.48599	-1.02011
26218151	chr1:26218151:C:T	1.85427e-07	2.31818	-1.1781	4.38404e-05	-1.62117	-0.915569	5.00839e-05	-1.62176	-0.906065
26218494	chr1:26218494:C:G	1.673e-08	-1.63868e-10	-1.26538	0.000150956	-1.63868e-10	-1.30031	0.00017117	-1.63868e-10	-1.29886
26218756	chr1:26218756:A:G	1.02712e-05	5.63417	-0.47965	2.53769e-05	-1.75326	-1.3302	2.87495e-05	-1.75323	-1.32967
26218786	chr1:26218786:T:C	2.48638e-07	0.274216	1.1592	5.00973e-05	-1.53596	-0.867371	5.7031e-05	-1.53358	-0.864347
26219373	chr1:26219373:T:C	7.36291e-09	-1.07133	-1.0148	3.3094e-05	-1.49495	-1.323	3.8282e-05	-1.47281	-1.32374
26219374	chr1:26219374:G:A	4.37349e-09	-1.74992	-0.857099	2.61253e-05	-1.74504	-1.30935	2.97625e-05	-1.74014	-1.30813
26219513	chr1:26219513:G:A	1.80063e-08	-1.63868e-10	-1.19186	0.000148095	-1.63868e-10	-1.31944	0.000167581	-1.63868e-10	-1.32006
26219740	chr1:26219740:A:T	9.64422e-06	5.68872	-0.597186	2.56262e-05	-1.75325	-1.32043	2.90512e-05	-1.75327	-1.31919
26219787	chr1:26219787:G:A	1.63408e-08	-1.63868e-10	-1.28891	0.000154032	-1.63868e-10	-1.28014	0.000174726	-1.63868e-10	-1.2783
26219841	chr1:26219841:C:T	1.69896e-08	-1.63868e-10	-1.24998	0.000146375	-1.63868e-10	-1.33113	0.000165715	-1.63868e-10	-1.33126
26219945	chr1:26219945:C:T	1.1929e-08	-1.60361	-3.3421e-10	0.000117357	-1.55208	-3.3421e-10	0.000132065	-1.55823	-3.3421e-10
26220552	chr1:26220552:G:A	2.70493e-07	0.328936	1.18873	4.98559e-05	-1.55328	-0.854878	5.67533e-05	-1.551	-0.851804
26220603	chr1:26220603:G:T	1.64868e-08	-1.63868e-10	-1.28002	0.000152714	-1.63868e-10	-1.28873	0.000173204	-1.63868e-10	-1.28705
26220624	chr1:26220624:T:C	2.28633e-08	-1.63868e-10	-0.953046	0.00015099	-1.63868e-10	-1.30008	0.000171213	-1.63868e-10	-1.29861
26220688	chr1:26220688:C:T	1.39639e-05	6.00682	-0.545175	2.5578e-05	-1.74938	-1.32619	2.89801e-05	-1.74968	-1.32523
26220690	chr1:26220690:C:T	1.68296e-08	-1.63868e-10	-1.25944	0.000150236	-1.63868e-10	-1.30509	0.000170325	-1.63868e-10	-1.30381
26220825	chr1:26220825:G:C	2.83607e-07	0.328352	1.23666	5.09532e-05	-1.55249	-0.833904	5.80074e-05	-1.55019	-0.830763
26220895	chr1:26220895:C:T	2.14268e-08	-1.63868e-10	-1.01794	0.000151854	-1.63868e-10	-1.29438	0.000171877	-1.63868e-10	-1.29474
26221001	chr1:26221001:A:G	1.70037e-07	-0.00885959	1.0623	4.60281e-05	-1.40984	-1.0782	5.22384e-05	-1.40737	-1.07833
26221401	chr1:26221401:T:A	2.103e-08	-1.63868e-10	-1.03663	0.000151902	-1.63868e-10	-1.29406	0.000172205	-1.63868e-10	-1.29284
26221538	chr1:26221538:G:C	1.15021e-05	5.73933	-0.471627	2.53725e-05	-1.7531	-1.33053	2.87401e-05	-1.75316	-1.33007
26221564	chr1:26221564:A:C	4.03048e-09	-1.75308	-0.935614	2.57452e-05	-1.74813	-1.32092	2.92927e-05	-1.74412	-1.32006
26221634	chr1:26221634:G:T	2.09479e-08	-1.63868e-10	-1.04054	0.000152071	-1.63868e-10	-1.29295	0.000172397	-1.63868e-10	-1.29172
26221635	chr1:26221635:A:T	2.06332e-08	-1.63868e-10	-1.05568	0.000153005	-1.63868e-10	-1.28683	0.000173475	-1.63868e-10	-1.28549
26221730	chr1:26221730:G:A	9.538e-06	5.61837	-0.537908	2.54656e-05	-1.75308	-1.32688	2.88612e-05	-1.75304	-1.32599
26221771	chr1:26221771:A:G	2.72956e-07	0.276587	1.25014	5.21114e-05	-1.53516	-0.828757	5.93326e-05	-1.53275	-0.825617
26221799	chr1:26221799:T:C	1.9802e-08	-1.63868e-10	-1.0968	0.000146626	-1.63868e-10	-1.32942	0.000165951	-1.63868e-10	-1.32983
26221871	chr1:26221871:C:T	2.97485e-07	0.364601	1.24818	5.06705e-05	-1.56308	-0.828878	5.76821e-05	-1.56083	-0.825743
26221986	chr1:26221986:A:C	2.75791e-07	0.338251	1.19881	4.99834e-05	-1.55507	-0.850535	5.69009e-05	-1.55276	-0.847448
26222489	chr1:26222489:C:T	1.64321e-08	-1.63868e-10	-1.28334	0.000153128	-1.63868e-10	-1.28603	0.000173679	-1.63868e-10	-1.28431
26222530	chr1:26222530:A:T	3.72438e-08	-1.63868e-10	-0.465096	0.000267667	-1.63868e-10	-0.727556	0.000302768	-1.63868e-10	-0.728556
26222536	chr1:26222536:T:C	2.59081e-07	0.360104	1.11446	4.7927e-05	-1.56142	-0.886201	5.45515e-05	-1.55915	-0.883225
26222908	chr1:26222908:C:T	4.39378e-09	-1.75301	-0.84938	2.60137e-05	-1.75093	-1.30774	2.95768e-05	-1.74805	-1.30648
26223019	chr1:26223019:T:A	1.16929e-08	-1.6236	-3.3421e-10	9.60432e-05	-1.7525	-3.3421e-10	0.000108698	-1.75295	-3.3421e-10
26223146	chr1:26223146:G:A	2.61285e-07	0.297895	1.18514	5.03402e-05	-1.54187	-0.856621	5.73082e-05	-1.5395	-0.853581
26223302	chr1:26223302:G:A	2.06004e-08	-1.63868e-10	-1.05727	0.000249616	-1.63868e-10	-0.797377	0.000284663	-1.63868e-10	-0.790218
26223325	chr1:26223325:G:A	2.53309e-07	0.281065	1.17096	5.02892e-05	-1.53698	-0.862531	5.72511e-05	-1.53458	-0.859499
26223498	chr1:26223498:G:A	2.59433e-07	0.536085	0.939833	4.33926e-05	-1.61147	-0.935543	4.93832e-05	-1.60956	-0.932349
26223887	chr1:26223887:C:T	3.00776e-08	-0.6788	-3.3421e-10	0.000524477	-0.0548984	-3.3421e-10	0.000599072	-0.0461404	-3.3421e-10
26224136	chr1:26224136:G:A	4.63002e-09	-1.72735	-0.822665	3.34573e-05	-1.70717	-1.09986	3.85016e-05	-1.69695	-1.09387
26224986	chr1:26224986:G:C	2.69166e-07	0.284663	1.22808	5.14517e-05	-1.53814	-0.838516	5.8577e-05	-1.53578	-0.835398
26225396	chr1:26225396:GGGGGACTGCGGTGCT:G	3.5827e-08	-1.63868e-10	-0.503879	0.000506343	-1.63868e-10	-0.0900856	0.00057993	-1.63868e-10	-0.0786143
26225747	chr1:26225747:G:A	4.02382e-09	-1.7529	-0.937447	2.55883e-05	-1.75063	-1.32454	2.90808e-05	-1.7476	-1.32385
26225821	chr1:26225821:A:G	2.0689e-08	-1.63868e-10	-1.05298	0.000152919	-1.63868e-10	-1.28739	0.000173373	-1.63868e-10	-1.28608
26226320	chr1:26226320:C:A	3.4858e-08	-1.63868e-10	-0.531297	0.000252748	-1.63868e-10	-0.784905	0.000285936	-1.63868e-10	-0.785754
26226323	chr1:26226323:G:T	1.67076e-08	-1.63868e-10	-1.26672	0.000151008	-1.63868e-10	-1.29997	0.000171226	-1.63868e-10	-1.29854
26226340	chr1:26226340:C:T	1.97983e-07	0.272964	0.932634	4.55611e-05	-1.53498	-0.963264	5.18527e-05	-1.53254	-0.960579
26226430	chr1:26226430:T:C	9.15232e-08	-0.865053	1.29907	0.000259581	-0.986062	0.227833	0.000297825	-0.978603	0.233586
26226474	chr1:26226474:T:C	1.77231e-07	0.22678	0.868093	4.50693e-05	-1.52026	-0.988837	5.129e-05	-1.51775	-0.986279
26226996	chr1:26226996:A:G	2.00431e-07	0.247973	0.969915	4.65818e-05	-1.52689	-0.949199	5.30179e-05	-1.52442	-0.946475
26227519	chr1:26227519:A:C	1.62157e-08	-1.63868e-10	-1.2966	0.000155454	-1.63868e-10	-1.27095	0.000176366	-1.63868e-10	-1.26896
26227605	chr1:26227605:C:G	2.14971e-07	0.257072	1.03085	4.7624e-05	-1.53012	-0.923845	5.42073e-05	-1.52766	-0.921046
26227943	chr1:26227943:C:T	1.95365e-07	0.266071	0.92622	4.55222e-05	-1.53293	-0.966171	5.18075e-05	-1.53048	-0.963506
26227957	chr1:26227957:G:A	2.05158e-08	-1.63868e-10	-1.06138	0.000146299	-1.63868e-10	-1.33165	0.000165649	-1.63868e-10	-1.33165
26228368	chr1:26228368:A:G	1.60545e-08	-1.63868e-10	-1.30659	0.000146288	-1.63868e-10	-1.33172	0.000165645	-1.63868e-10	-1.33167
26228630	chr1:26228630:G:C	6.82819e-09	-0.870318	-1.2912	2.59927e-05	-1.7278	-1.33168	2.96335e-05	-1.7209	-1.33172
26228957	chr1:26228957:G:A	1.61255e-08	-1.63868e-10	-1.30218	0.000156735	-1.63868e-10	-1.26274	0.000177841	-1.63868e-10	-1.26063
26229288	chr1:26229288:C:G	9.89221e-08	-0.348052	0.859804	8.55545e-05	-1.32164	-0.546509	9.80935e-05	-1.31695	-0.538655
26229384	chr1:26229384:G:T	1.59565e-08	-1.63868e-10	-1.31271	0.000166646	-1.63868e-10	-1.20143	0.000188454	-1.63868e-10	-1.20267
26229525	chr1:26229525:A:G	1.79344e-07	0.524085	0.582639	3.65275e-05	-1.60028	-1.11895	4.15392e-05	-1.59812	-1.11676
26229680	chr1:26229680:G:A	1.63127e-08	-1.63868e-10	-1.29064	0.000164233	-1.63868e-10	-1.21601	0.000185634	-1.63868e-10	-1.21775
26229794	chr1:26229794:T:A	5.7017e-09	-1.21308	-1.12874	3.64508e-05	-1.39179	-1.32955	4.23861e-05	-1.36555	-1.32915
26229894	chr1:26229894:A:C	8.67228e-06	5.64813	-0.662828	2.58159e-05	-1.75323	-1.31308	2.92813e-05	-1.75319	-1.31138
26230216	chr1:26230216:G:A	2.15234e-08	-1.63868e-10	-1.01344	0.000147761	-1.63868e-10	-1.3217	0.00016716	-1.63868e-10	-1.32257
26230260	chr1:26230260:T:C	1.83861e-08	-1.63868e-10	-1.17098	0.000165485	-1.63868e-10	-1.20842	0.000187829	-1.63868e-10	-1.20599
26230295	chr1:26230295:C:T	1.9785e-08	-1.63868e-10	-1.09766	0.000148123	-1.63868e-10	-1.31926	0.000167678	-1.63868e-10	-1.31948
26230380	chr1:26230380:G:C	2.09535e-08	-1.63868e-10	-1.04027	0.000147134	-1.63868e-10	-1.32596	0.000166486	-1.63868e-10	-1.32661
26230442	chr1:26230442:C:T	3.34461e-08	-1.63868e-10	-0.572646	0.000243069	-1.63868e-10	-0.823953	0.000274976	-1.63868e-10	-0.824837
26230741	chr1:26230741:T:C	3.17587e-08	-1.63868e-10	-0.624415	0.000436393	-1.63868e-10	-0.238756	0.000499462	-1.63868e-10	-0.227991
26230811	chr1:26230811:T:C	6.05449e-08	-0.171457	0.192263	5.04897e-05	-1.42676	-0.968771	5.77173e-05	-1.42282	-0.963142
26230987	chr1:26230987:G:A	1.68889e-08	-1.63868e-10	-1.25593	0.000146316	-1.63868e-10	-1.33153	0.000165657	-1.63868e-10	-1.33161
26231101	chr1:26231101:G:A	1.65605e-08	-1.63868e-10	-1.27556	0.000152172	-1.63868e-10	-1.29229	0.000172579	-1.63868e-10	-1.29067
26231468	chr1:26231468:A:G	1.44991e-08	-1.40849	-3.3421e-10	9.84068e-05	-1.72819	-3.3421e-10	0.000111963	-1.72336	-3.3421e-10
26231659	chr1:26231659:T:C	1.8283e-08	-1.17661	-3.3421e-10	0.000290673	-0.645099	-3.3421e-10	0.000322837	-0.664376	-3.3421e-10
26232046	chr1:26232046:G:C	1.06569e-07	0.227591	0.358624	3.72038e-05	-1.51442	-1.18647	4.23114e-05	-1.51177	-1.1847
26232196	chr1:26232196:T:C	1.96632e-08	-1.63868e-10	-1.10383	0.000158041	-1.63868e-10	-1.25445	0.000179293	-1.63868e-10	-1.2525
26232582	chr1:26232582:T:C	1.02781e-08	-1.75257	-3.3421e-10	0.00011581	-1.56535	-3.3421e-10	0.000130364	-1.57119	-3.3421e-10
26232815	chr1:26232815:G:T	1.64492e-07	2.26508	-1.2448	3.88242e-05	-1.62758	-1.03067	4.43544e-05	-1.62757	-1.02175
26233233	chr1:26233233:G:A	1.11159e-05	5.81877	-0.585218	2.57016e-05	-1.75258	-1.31817	2.91404e-05	-1.75266	-1.31674
26233266	chr1:26233266:C:CT	1.61252e-08	-1.63868e-10	-1.3022	0.000146777	-1.63868e-10	-1.32839	0.000166202	-1.63868e-10	-1.32832
26233469	chr1:26233469:T:C	1.68449e-08	-1.63868e-10	-1.25854	0.000146329	-1.63868e-10	-1.33144	0.000165671	-1.63868e-10	-1.33152
26233560	chr1:26233560:C:G	1.94113e-08	-1.63868e-10	-1.11673	0.00015917	-1.63868e-10	-1.24732	0.000180591	-1.63868e-10	-1.24529
26233678	chr1:26233678:T:C	2.32397e-08	-0.288408	-0.648312	3.91423e-05	-1.34146	-1.30863	4.45576e-05	-1.33686	-1.30788
26233965	chr1:26233965:A:G	3.90533e-08	-1.63868e-10	-0.417653	0.000265529	-1.63868e-10	-0.735575	0.000298721	-1.63868e-10	-0.742012
26233990	chr1:26233990:C:A	1.16318e-05	5.83545	-0.556534	2.56136e-05	-1.75236	-1.32181	2.90346e-05	-1.75246	-1.32058
26234145	chr1:26234145:G:T	1.15245e-08	-1.6381	-3.3421e-10	0.000103242	-1.68023	-3.3421e-10	0.000116641	-1.68242	-3.3421e-10
26234243	chr1:26234243:A:G	1.6835e-08	-1.63868e-10	-1.25912	0.000146324	-1.63868e-10	-1.33148	0.000165666	-1.63868e-10	-1.33155
26234254	chr1:26234254:G:A	4.07704e-09	-1.71655	-0.960658	3.07937e-05	-1.69378	-1.19621	3.54247e-05	-1.68258	-1.19154
26234454	chr1:26234454:C:G	1.79577e-08	-1.63868e-10	-1.19456	0.000147083	-1.63868e-10	-1.3263	0.000166633	-1.63868e-10	-1.32573
26234471	chr1:26234471:C:T	1.50879e-07	0.184305	0.749591	4.33854e-05	-1.5007	-1.04648	4.93886e-05	-1.49797	-1.04383
26234749	chr1:26234749:G:A	1.03277e-08	-1.74775	-3.3421e-10	0.000110048	-1.61638	-3.3421e-10	0.00012459	-1.61649	-3.3421e-10
26234878	chr1:26234878:G:A	3.03248e-08	-0.670615	-3.3421e-10	0.00053024	-0.0439692	-3.3421e-10	0.00060554	-0.0354011	-3.3421e-10
26235268	chr1:26235268:C:T	1.73397e-08	-1.63868e-10	-1.22958	0.000149436	-1.63868e-10	-1.31043	0.000169435	-1.63868e-10	-1.30906
26235310	chr1:26235310:A:G	1.58479e-08	-1.31954	-3.3421e-10	0.00010452	-1.66792	-3.3421e-10	0.000119377	-1.65924	-3.3421e-10
26235813	chr1:26235813:C:A	1.14957e-05	5.94467	-0.677521	2.61413e-05	-1.75179	-1.302	2.96576e-05	-1.75191	-1.2999
26236270	chr1:26236270:T:C	2.20743e-08	-1.63868e-10	-0.988167	0.000157183	-1.63868e-10	-1.25989	0.000177534	-1.63868e-10	-1.26236
26236408	chr1:26236408:C:T	2.51933e-08	-1.63868e-10	-0.856003	0.000146364	-1.63868e-10	-1.3312	0.000165703	-1.63868e-10	-1.33132
26237174	chr1:26237174:G:A	1.64828e-08	-1.28026	-3.3421e-10	0.00010644	-1.64972	-3.3421e-10	0.000121682	-1.64011	-3.3421e-10
26237359	chr1:26237359:T:G	1.56482e-08	-0.678302	-0.653923	3.63529e-05	-1.68774	-1.03629	4.15634e-05	-1.68559	-1.02872
26237621	chr1:26237621:T:C	1.73539e-08	-1.63868e-10	-1.22877	0.000180822	-1.63868e-10	-1.11979	0.000204744	-1.63868e-10	-1.11976
26238153	chr1:26238153:C:CT	1.72676e-08	-1.63868e-10	-1.23375	0.000146568	-1.63868e-10	-1.32981	0.000165917	-1.63868e-10	-1.33004
26238347	chr1:26238347:C:T	1.23615e-06	2.10774	0.92944	4.02153e-05	-1.59037	-1.03268	4.65103e-05	-1.57253	-1.02932
26238415	chr1:26238415:C:T	1.8591e-08	-1.63868e-10	-1.1599	0.000204544	-1.63868e-10	-0.996518	0.000231347	-1.63868e-10	-0.997605
26239174	chr1:26239174:G:A	1.93501e-08	-1.63868e-10	-1.11988	0.000159684	-1.63868e-10	-1.2441	0.000181178	-1.63868e-10	-1.24204
26239551	chr1:26239551:CATGTTGGTCAGGCTGGTCTCGAACTCCTGACCTCAGTTGATCTGCCCGCCTTGGCCTCCCAAA:C	1.56985e-08	-1.63868e-10	-1.32902	0.000188922	-1.63868e-10	-1.07597	0.000214816	-1.63868e-10	-1.07174
26239696	chr1:26239696:G:A	8.20628e-08	0.454147	-0.129242	0.000122921	-1.11059	-0.395163	0.00014449	-1.07941	-0.388906
26240194	chr1:26240194:A:G	1.97176e-08	-1.63868e-10	-1.10107	0.000157939	-1.63868e-10	-1.25509	0.000179175	-1.63868e-10	-1.25316
26240275	chr1:26240275:C:T	1.56641e-08	-1.63868e-10	-1.33121	0.000150099	-1.63868e-10	-1.306	0.000169956	-1.63868e-10	-1.30598
26240553	chr1:26240553:A:G	1.46118e-06	2.0748	1.12962	4.36514e-05	-1.58387	-0.957198	5.05216e-05	-1.56573	-0.953396
26240751	chr1:26240751:C:T	1.31493e-05	5.9761	-0.574549	2.57072e-05	-1.75141	-1.31912	2.91436e-05	-1.75155	-1.31774
26241446	chr1:26241446:A:G	1.36156e-06	2.06806	1.06574	4.26286e-05	-1.58246	-0.982312	4.93361e-05	-1.56423	-0.978637
26241674	chr1:26241674:A:G	1.23926e-06	2.08761	0.952079	4.06844e-05	-1.58743	-1.02402	4.7062e-05	-1.56947	-1.02059
26242207	chr1:26242207:A:G	1.39894e-06	2.13673	1.02416	4.13757e-05	-1.59658	-0.99802	4.78463e-05	-1.5791	-0.994426
26242421	chr1:26242421:G:A	1.24712e-06	2.00294	1.04307	4.28599e-05	-1.56845	-0.990915	4.96371e-05	-1.5495	-0.987288
26242435	chr1:26242435:G:A	8.77048e-07	1.59489	1.09909	7.0911e-05	-1.50725	-0.548622	8.29039e-05	-1.48454	-0.539301
26242976	chr1:26242976:T:C	1.57982e-08	-1.63868e-10	-1.32268	0.000154967	-1.63868e-10	-1.27409	0.000176054	-1.63868e-10	-1.27073
26242988	chr1:26242988:C:T	1.73655e-08	-1.63868e-10	-1.2281	0.000149337	-1.63868e-10	-1.3111	0.000169318	-1.63868e-10	-1.30974
26243120	chr1:26243120:G:A	1.75711e-08	-1.63868e-10	-1.21632	0.000148004	-1.63868e-10	-1.32006	0.000167728	-1.63868e-10	-1.31918
26243194	chr1:26243194:G:A	1.57633e-08	-1.63868e-10	-1.32489	0.000166514	-1.63868e-10	-1.20222	0.000189105	-1.63868e-10	-1.19922
26243277	chr1:26243277:T:C	1.3676e-08	-1.46693	-3.3421e-10	0.000102277	-1.68961	-3.3421e-10	0.00011661	-1.68269	-3.3421e-10
26243330	chr1:26243330:G:A	1.19528e-06	1.97797	1.02558	4.28172e-05	-1.56284	-0.997524	4.95992e-05	-1.54361	-0.993937
26243499	chr1:26243499:C:A	9.36866e-06	5.87359	-0.811048	2.69936e-05	-1.75266	-1.26904	3.066e-05	-1.75274	-1.26583
26243518	chr1:26243518:G:A	8.05331e-07	1.51333	1.09534	7.23118e-05	-1.48552	-0.550794	8.4623e-05	-1.46183	-0.54149
26243770	chr1:26243770:C:T	1.58052e-08	-1.63868e-10	-1.32224	0.000162146	-1.63868e-10	-1.2288	0.000183392	-1.63868e-10	-1.2299
26244253	chr1:26244253:G:A	1.72268e-08	-1.63868e-10	-1.23612	0.00014993	-1.63868e-10	-1.30713	0.000170012	-1.63868e-10	-1.30565
26244371	chr1:26244371:G:A	3.55404e-08	-1.63868e-10	-0.511911	0.000270352	-1.63868e-10	-0.717574	0.000305898	-1.63868e-10	-0.718269
26244502	chr1:26244502:T:A	8.43852e-06	5.61877	-0.660786	2.5838e-05	-1.75291	-1.31254	2.93077e-05	-1.75285	-1.31082
26244992	chr1:26244992:C:T	3.03102e-08	-1.63868e-10	-0.671098	0.000224844	-1.63868e-10	-0.901891	0.000254351	-1.63868e-10	-0.902807
26245320	chr1:26245320:A:G	1.93174e-08	-1.63868e-10	-1.12158	0.000160059	-1.63868e-10	-1.24176	0.00018161	-1.63868e-10	-1.23966
26245463	chr1:26245463:C:T	1.70608e-08	-1.63868e-10	-1.2458	0.000146511	-1.63868e-10	-1.3302	0.000165857	-1.63868e-10	-1.3304
26245484	chr1:26245484:A:G	1.10122e-08	-0.829274	-0.854305	2.59226e-05	-1.73593	-1.32626	2.94114e-05	-1.7346	-1.32554
26245738	chr1:26245738:C:T	1.56748e-08	-1.63868e-10	-1.33053	0.000175156	-1.63868e-10	-1.15162	0.000199022	-1.63868e-10	-1.14811
26246477	chr1:26246477:T:C	1.67951e-08	-1.63868e-10	-1.26149	0.000146834	-1.63868e-10	-1.328	0.000166249	-1.63868e-10	-1.32804
26246532	chr1:26246532:G:A	1.2334e-06	2.06528	0.969666	4.1195e-05	-1.58143	-1.01755	4.76694e-05	-1.56313	-1.01411
26246726	chr1:26246726:CT:C	1.47943e-08	-1.72675	0.338414	0.000126953	-1.54986	0.0763761	0.000150577	-1.52223	0.0951803
26247150	chr1:26247150:T:C	1.57025e-08	-1.63868e-10	-1.32876	0.000172304	-1.63868e-10	-1.16804	0.000195749	-1.63868e-10	-1.16469
26247476	chr1:26247476:T:C	1.67363e-08	-1.63868e-10	-1.265	0.00014629	-1.63868e-10	-1.33171	0.000165638	-1.63868e-10	-1.33172
26247786	chr1:26247786:C:T	1.57639e-08	-1.63868e-10	-1.32486	0.000166406	-1.63868e-10	-1.20287	0.000188982	-1.63868e-10	-1.19987
26247822	chr1:26247822:GT:G	1.95341e-08	-1.63868e-10	-1.11042	0.000158863	-1.63868e-10	-1.24926	0.000179432	-1.63868e-10	-1.25172
26247839	chr1:26247839:G:A	1.36936e-06	2.11645	1.02306	4.15515e-05	-1.59223	-0.99814	4.80612e-05	-1.57448	-0.994565
26247941	chr1:26247941:G:T	1.8278e-08	-0.823916	-0.352964	2.89626e-05	-1.7355	-1.21579	3.29335e-05	-1.73423	-1.21281
26248067	chr1:26248067:A:G	1.68763e-08	-1.63868e-10	-1.25667	0.000146344	-1.63868e-10	-1.33134	0.000165685	-1.63868e-10	-1.33143
26248171	chr1:26248171:A:AC	2.03812e-08	-1.63868e-10	-1.06797	0.000149207	-1.63868e-10	-1.31197	0.000168896	-1.63868e-10	-1.31224
26248173	chr1:26248173:T:A	2.02987e-08	-1.63868e-10	-1.07203	0.00014904	-1.63868e-10	-1.31309	0.000168708	-1.63868e-10	-1.31335
26248872	chr1:26248872:A:G	1.71165e-08	-1.63868e-10	-1.24254	0.000193938	-1.63868e-10	-1.04976	0.000219743	-1.63868e-10	-1.04906
26248927	chr1:26248927:C:T	1.61013e-08	-1.63868e-10	-1.30368	0.000154614	-1.63868e-10	-1.27637	0.000175462	-1.63868e-10	-1.2741
26249032	chr1:26249032:A:G	1.22863e-06	2.00748	1.0236	4.25178e-05	-1.569	-0.998374	4.92388e-05	-1.55006	-0.994785
26249167	chr1:26249167:C:T	1.67713e-08	-1.63868e-10	-1.26291	0.000146297	-1.63868e-10	-1.33166	0.000165642	-1.63868e-10	-1.33169
26249204	chr1:26249204:T:C	1.83366e-08	-1.63868e-10	-1.17368	0.00016618	-1.63868e-10	-1.20423	0.000188607	-1.63868e-10	-1.20186
26249343	chr1:26249343:A:G	1.28958e-06	2.05231	1.02718	4.21623e-05	-1.57884	-0.99693	4.88024e-05	-1.56041	-0.993332
26249448	chr1:26249448:G:A	1.29457e-06	2.03509	1.04827	4.26653e-05	-1.57497	-0.988945	4.93966e-05	-1.55633	-0.985307
26249541	chr1:26249541:A:G	1.83348e-08	-1.63868e-10	-1.17378	0.000166245	-1.63868e-10	-1.20384	0.000188688	-1.63868e-10	-1.20143
26249953	chr1:26249953:A:G	1.72389e-08	-1.63868e-10	-1.23541	0.00014987	-1.63868e-10	-1.30753	0.000169941	-1.63868e-10	-1.30607
26250165	chr1:26250165:CAG:C	1.09523e-08	-0.825128	-0.863908	2.59099e-05	-1.73539	-1.32729	2.93955e-05	-1.73405	-1.32663
26250893	chr1:26250893:A:G	1.27943e-08	-1.53358	-3.3421e-10	0.000105001	-1.66333	-3.3421e-10	0.0001195	-1.65821	-3.3421e-10
26251091	chr1:26251091:C:T	1.57023e-08	-1.63868e-10	-1.32877	0.000170015	-1.63868e-10	-1.18141	0.000193125	-1.63868e-10	-1.17818
26252036	chr1:26252036:C:T	5.88603e-06	5.15878	-0.561019	2.57805e-05	-1.74645	-1.32124	2.9235e-05	-1.74616	-1.32
26252251	chr1:26252251:G:T	5.66117e-08	-0.0463643	-3.3421e-10	0.00010958	-1.62065	-3.3421e-10	0.000123514	-1.62516	-3.3421e-10
26252314	chr1:26252314:C:T	3.65226e-06	4.82147	-0.700949	2.65558e-05	-1.73234	-1.30572	3.01412e-05	-1.73186	-1.30377
26252915	chr1:26252915:C:T	1.57026e-08	-1.63868e-10	-1.32876	0.00016999	-1.63868e-10	-1.18156	0.000193097	-1.63868e-10	-1.17833
26253070	chr1:26253070:T:C	1.57208e-08	-0.694181	-0.633415	3.66706e-05	-1.69156	-1.02376	4.19284e-05	-1.68947	-1.01609
26253145	chr1:26253145:A:G	1.14011e-08	-1.64887	-3.3421e-10	0.000118401	-1.54322	-3.3421e-10	0.000135984	-1.52898	-3.3421e-10
26254299	chr1:26254299:C:T	1.28325e-08	-0.291028	-1.23957	3.65804e-05	-1.72946	-0.988329	4.16203e-05	-1.72956	-0.983371
26254336	chr1:26254336:T:C	1.98315e-08	-1.63868e-10	-1.09531	0.000147779	-1.63868e-10	-1.32158	0.000167298	-1.63868e-10	-1.32175
26254446	chr1:26254446:T:G	3.7677e-06	4.90624	-0.754596	2.67519e-05	-1.73718	-1.29351	3.03748e-05	-1.73676	-1.29115
26254864	chr1:26254864:T:A	2.50663e-08	-1.63868e-10	-0.861057	0.000150024	-1.63868e-10	-1.3065	0.000169889	-1.63868e-10	-1.30638
26255490	chr1:26255490:G:A	2.40069e-08	-1.63868e-10	-0.90424	0.00014835	-1.63868e-10	-1.31773	0.00016799	-1.63868e-10	-1.31762
26255600	chr1:26255600:G:A	8.47212e-08	-0.781492	1.13828	0.00014557	-1.59412	0.257478	0.000170445	-1.58006	0.276948
26256220	chr1:26256220:G:A	1.36019e-06	2.08878	1.04402	4.20975e-05	-1.58674	-0.990573	4.87093e-05	-1.56871	-0.986943
26256222	chr1:26256222:C:T	1.44237e-06	2.09507	1.09639	4.28982e-05	-1.588	-0.97047	4.96377e-05	-1.57004	-0.966733
26256746	chr1:26256746:G:A	1.59637e-08	-1.63868e-10	-1.31226	0.000179884	-1.63868e-10	-1.12499	0.000203976	-1.63868e-10	-1.12352
26257087	chr1:26257087:C:T	1.52595e-06	2.05362	1.19417	4.49739e-05	-1.57932	-0.931894	5.20753e-05	-1.56092	-0.927908
26257122	chr1:26257122:G:A	5.47163e-09	-1.29543	-1.08758	3.93384e-05	-1.75254	-0.892555	4.49503e-05	-1.75246	-0.883503
26257169	chr1:26257169:G:A	1.95606e-08	-0.813501	-0.295564	2.95928e-05	-1.73404	-1.19573	3.36589e-05	-1.73271	-1.19254
26257190	chr1:26257190:T:C	1.86363e-08	-1.63868e-10	-1.15747	0.000163984	-1.63868e-10	-1.21753	0.0001861	-1.63868e-10	-1.21524
26257360	chr1:26257360:A:G	1.58914e-08	-1.63868e-10	-1.3168	0.000160794	-1.63868e-10	-1.23717	0.000182572	-1.63868e-10	-1.23438
26257377	chr1:26257377:A:C	1.56804e-08	-1.63868e-10	-1.33017	0.000172018	-1.63868e-10	-1.1697	0.00019542	-1.63868e-10	-1.16637
26257507	chr1:26257507:T:C	1.8952e-08	-1.63868e-10	-1.14067	0.000161883	-1.63868e-10	-1.23043	0.00018369	-1.63868e-10	-1.22827
26257564	chr1:26257564:G:A	2.49033e-08	-1.63868e-10	-0.86758	0.000149373	-1.63868e-10	-1.31085	0.000169152	-1.63868e-10	-1.31072
26257653	chr1:26257653:C:A	1.66426e-08	-1.63868e-10	-1.27062	0.000147472	-1.63868e-10	-1.32366	0.000166934	-1.63868e-10	-1.32393
26257840	chr1:26257840:G:A	2.49644e-08	-1.63868e-10	-0.865129	0.000149455	-1.63868e-10	-1.3103	0.000169245	-1.63868e-10	-1.31017
26257860	chr1:26257860:T:C	1.70763e-08	-1.63868e-10	-1.24489	0.000150622	-1.63868e-10	-1.30253	0.000170816	-1.63868e-10	-1.30093
26257910	chr1:26257910:G:A	2.56973e-08	-1.63868e-10	-0.836196	0.000150436	-1.63868e-10	-1.30376	0.000170359	-1.63868e-10	-1.30362
26258542	chr1:26258542:TA:T	1.24908e-06	1.97264	1.07495	4.36698e-05	-1.5617	-0.978946	5.05955e-05	-1.54241	-0.97525
26258566	chr1:26258566:A:G	1.56907e-08	-1.63868e-10	-1.32951	0.000173334	-1.63868e-10	-1.16208	0.000196927	-1.63868e-10	-1.15869
26258640	chr1:26258640:A:G	1.72728e-08	-0.677408	-0.556037	3.88278e-05	-1.68715	-0.971015	4.44253e-05	-1.68499	-0.962724
26259676	chr1:26259676:G:T	3.38523e-08	-1.63868e-10	-0.560574	0.000237114	-1.63868e-10	-0.848757	0.000266945	-1.63868e-10	-0.854478
26260547	chr1:26260547:A:T	1.86577e-08	-1.63868e-10	-1.15632	0.000163915	-1.63868e-10	-1.21795	0.000186017	-1.63868e-10	-1.21568
26261630	chr1:26261630:C:G	1.09332e-08	-1.69077	-3.3421e-10	0.000126617	-1.47613	-3.3421e-10	0.00014348	-1.47532	-3.3421e-10
26261773	chr1:26261773:T:C	1.67581e-08	-1.63868e-10	-1.2637	0.000146294	-1.63868e-10	-1.33168	0.00016564	-1.63868e-10	-1.3317
26262180	chr1:26262180:G:A	9.67372e-09	-0.922781	-0.890387	2.55618e-05	-1.74694	-1.32926	2.89826e-05	-1.74606	-1.32877
26262239	chr1:26262239:G:A	4.79406e-06	5.1091	-0.716552	2.65741e-05	-1.74464	-1.29272	3.01704e-05	-1.74431	-1.29035
26262300	chr1:26262300:C:G	1.58994e-08	-1.63868e-10	-1.3163	0.000155837	-1.63868e-10	-1.26849	0.00017645	-1.63868e-10	-1.26848
26262335	chr1:26262335:G:A	1.90413e-08	-0.820222	-0.315749	2.9406e-05	-1.735	-1.2011	3.34434e-05	-1.73371	-1.19796
26262699	chr1:26262699:C:T	1.72883e-08	-1.63868e-10	-1.23255	0.000197169	-1.63868e-10	-1.03324	0.000223417	-1.63868e-10	-1.03248
26262938	chr1:26262938:T:C	1.689e-08	-1.63868e-10	-1.25586	0.000146352	-1.63868e-10	-1.33128	0.000165693	-1.63868e-10	-1.33138
26263145	chr1:26263145:A:G	1.45138e-06	2.13873	1.05895	4.19034e-05	-1.59688	-0.985049	4.84597e-05	-1.5794	-0.981391
26263207	chr1:26263207:T:A	1.3058e-06	2.12125	0.970748	4.06756e-05	-1.59337	-1.0183	4.70398e-05	-1.5757	-1.01483
26263617	chr1:26263617:G:A	1.68804e-08	-1.63868e-10	-1.25643	0.000146346	-1.63868e-10	-1.33132	0.000165687	-1.63868e-10	-1.33142
26263691	chr1:26263691:G:A	1.59068e-06	2.27347	1.01586	4.01911e-05	-1.62236	-1.00129	4.64087e-05	-1.60632	-0.997714
26263807	chr1:26263807:C:T	2.5596e-08	-1.63868e-10	-0.840144	0.000150753	-1.63868e-10	-1.30166	0.000170716	-1.63868e-10	-1.30152
26263875	chr1:26263875:A:C	1.06283e-08	-1.71906	-3.3421e-10	0.000141428	-1.36551	-3.3421e-10	0.000159609	-1.36879	-3.3421e-10
26264110	chr1:26264110:A:G	1.10024e-08	-0.801698	-0.882773	2.59623e-05	-1.73202	-1.32863	2.94555e-05	-1.73056	-1.32808
26264685	chr1:26264685:C:A	3.40095e-08	-1.63868e-10	-0.55594	0.000247624	-1.63868e-10	-0.805388	0.000280142	-1.63868e-10	-0.806227
26264764	chr1:26264764:A:G	1.23808e-06	2.08503	0.953708	4.07036e-05	-1.58634	-1.02464	4.70895e-05	-1.56829	-1.02118
26265145	chr1:26265145:G:A	3.80188e-06	5.04119	-0.880516	2.79785e-05	-1.7425	-1.24336	3.1811e-05	-1.74213	-1.23958
26265336	chr1:26265336:C:T	1.72379e-08	-1.23547	-3.3421e-10	0.000108794	-1.62785	-3.3421e-10	0.000124483	-1.61735	-3.3421e-10
26265352	chr1:26265352:CAATT:C	3.24228e-08	-1.63868e-10	-0.603719	0.000236795	-1.63868e-10	-0.850103	0.000267883	-1.63868e-10	-0.850972
26265565	chr1:26265565:T:C	3.57107e-08	-1.63868e-10	-0.507131	0.000257808	-1.63868e-10	-0.765084	0.000291655	-1.63868e-10	-0.765952
26265701	chr1:26265701:T:C	1.68783e-08	-1.63868e-10	-1.25655	0.000146345	-1.63868e-10	-1.33133	0.000165686	-1.63868e-10	-1.33143
26266103	chr1:26266103:G:A	1.68826e-08	-1.63868e-10	-1.2563	0.000146348	-1.63868e-10	-1.33131	0.000165689	-1.63868e-10	-1.33141
26266223	chr1:26266223:G:T	1.78279e-06	2.25099	1.15236	4.25513e-05	-1.61705	-0.949543	4.91633e-05	-1.60067	-0.945706
26266380	chr1:26266380:C:T	1.3138e-06	2.27843	0.819668	5.10381e-05	-1.66735	-0.717373	5.90744e-05	-1.65356	-0.709165
26266548	chr1:26266548:G:A	1.63392e-08	-1.63868e-10	-1.28901	0.000180765	-1.63868e-10	-1.1201	0.000204577	-1.63868e-10	-1.12058
26266587	chr1:26266587:T:G	1.65456e-08	-1.63868e-10	-1.27646	0.000190624	-1.63868e-10	-1.067	0.000216446	-1.63868e-10	-1.06418
26266708	chr1:26266708:A:G	1.07204e-08	-1.71043	-3.3421e-10	0.000130204	-1.4482	-3.3421e-10	0.00014787	-1.44519	-3.3421e-10
26267012	chr1:26267012:T:C	1.577e-08	-0.387384	-0.937085	2.95863e-05	-1.5985	-1.33149	3.36325e-05	-1.5947	-1.33133
26267139	chr1:26267139:G:A	1.07353e-08	-1.70904	-3.3421e-10	0.00013065	-1.44478	-3.3421e-10	0.000148377	-1.44176	-3.3421e-10
26267169	chr1:26267169:G:C	6.34187e-08	-1.63868e-10	0.0671779	0.000392907	-1.63868e-10	-0.343726	0.000447422	-1.63868e-10	-0.33802
26267216	chr1:26267216:TACTC:T	9.94409e-08	0.516983	-3.3421e-10	0.000229783	-0.880163	-3.3421e-10	0.000260661	-0.8783	-3.3421e-10
26267353	chr1:26267353:CAG:C	2.94402e-06	2.92806	0.976894	3.59648e-05	-1.72126	-1.0135	4.12012e-05	-1.71299	-1.01006
26268395	chr1:26268395:C:CTG	1.68826e-08	-1.63868e-10	-1.2563	0.000146348	-1.63868e-10	-1.33131	0.000165689	-1.63868e-10	-1.33141
26269156	chr1:26269156:C:G	1.62699e-08	-0.391516	-0.901749	2.95857e-05	-1.59986	-1.33015	3.36393e-05	-1.59607	-1.32975
26269244	chr1:26269244:C:T	3.57087e-08	-1.63868e-10	-0.507187	0.000257801	-1.63868e-10	-0.765111	0.000291647	-1.63868e-10	-0.765978
26269589	chr1:26269589:G:A	2.85595e-06	2.95162	0.922961	3.5145e-05	-1.72316	-1.03466	4.02488e-05	-1.71513	-1.03131
26270027	chr1:26270027:T:C	1.85758e-08	-1.63868e-10	-1.16072	0.000164256	-1.63868e-10	-1.21587	0.000186407	-1.63868e-10	-1.21359
26270065	chr1:26270065:C:T	3.51284e-08	-0.523572	-3.3421e-10	0.00013587	-1.4056	-3.3421e-10	0.000154695	-1.40006	-3.3421e-10
26270083	chr1:26270083:G:A	2.34771e-08	-1.63868e-10	-0.926556	0.000147957	-1.63868e-10	-1.32038	0.00016754	-1.63868e-10	-1.3203
26270123	chr1:26270123:G:A	1.80188e-06	2.33477	1.07924	5.86152e-05	-1.67553	-0.570773	6.78674e-05	-1.66237	-0.561591
26270218	chr1:26270218:G:A	4.97297e-06	5.29746	-0.868264	2.75988e-05	-1.75017	-1.24936	3.1369e-05	-1.74997	-1.24573
26270238	chr1:26270238:A:G	1.5661e-08	-1.63868e-10	-1.33141	0.000147593	-1.63868e-10	-1.32284	0.00016698	-1.63868e-10	-1.32365
26270586	chr1:26270586:T:C	5.12149e-08	-1.63868e-10	-0.14655	0.001515	-1.63868e-10	1.00587	0.00173091	-1.63868e-10	1.01488
26270595	chr1:26270595:C:A	2.89004e-06	3.04214	0.844308	3.39655e-05	-1.72991	-1.06204	3.88559e-05	-1.72278	-1.05888
26270653	chr1:26270653:G:A	4.74381e-06	5.26177	-0.879753	2.77589e-05	-1.74937	-1.24438	3.15553e-05	-1.74914	-1.24064
26270698	chr1:26270698:G:A	2.73402e-06	2.95814	0.872801	3.44993e-05	-1.72366	-1.0527	3.95029e-05	-1.71569	-1.04946
26270944	chr1:26270944:G:A	1.86477e-08	-1.63868e-10	-1.15686	0.000163887	-1.63868e-10	-1.21812	0.000185989	-1.63868e-10	-1.21584
26270953	chr1:26270953:C:G	1.69829e-08	-1.63868e-10	-1.25037	0.000146691	-1.63868e-10	-1.32897	0.000166083	-1.63868e-10	-1.32904
26271181	chr1:26271181:C:T	1.18584e-08	-1.60954	-3.3421e-10	0.000100473	-1.70741	-3.3421e-10	0.000113559	-1.7092	-3.3421e-10
26271182	chr1:26271182:G:A	3.33661e-09	-1.70588	-1.17175	4.17372e-05	-1.72307	-0.86284	4.7829e-05	-1.72215	-0.851742
26271290	chr1:26271290:C:T	3.10396e-06	3.00779	0.950067	3.53375e-05	-1.72754	-1.02482	4.04486e-05	-1.72008	-1.02141
26271790	chr1:26271790:T:C	4.58168e-09	-1.28044	-1.28007	3.8483e-05	-1.39834	-1.26874	4.46981e-05	-1.37189	-1.2697
26271885	chr1:26271885:A:C	1.5948e-08	-1.63868e-10	-1.31325	0.000167166	-1.63868e-10	-1.19831	0.000189387	-1.63868e-10	-1.19773
26272017	chr1:26272017:T:G	1.64215e-08	-1.63868e-10	-1.28399	0.0001463	-1.63868e-10	-1.33164	0.000165654	-1.63868e-10	-1.33162
26272586	chr1:26272586:C:G	1.38252e-08	-0.513542	-0.942547	3.18749e-05	-1.64115	-1.21433	3.63481e-05	-1.63855	-1.20983
26272769	chr1:26272769:C:T	1.67308e-08	-1.63868e-10	-1.26533	0.00014629	-1.63868e-10	-1.33171	0.000165638	-1.63868e-10	-1.33172
26272778	chr1:26272778:A:G	1.88349e-08	-1.63868e-10	-1.14687	0.00016263	-1.63868e-10	-1.22582	0.000184548	-1.63868e-10	-1.22361
26272998	chr1:26272998:A:G	1.6165e-08	-0.39258	-0.907154	2.95681e-05	-1.60053	-1.33007	3.36193e-05	-1.59673	-1.32969
26273051	chr1:26273051:G:A	3.31107e-06	3.09105	0.9314	3.49079e-05	-1.7328	-1.03178	3.99259e-05	-1.72608	-1.02841
26273105	chr1:26273105:A:G	1.56591e-08	-1.63868e-10	-1.33153	0.000149719	-1.63868e-10	-1.30854	0.000169527	-1.63868e-10	-1.30851
26273258	chr1:26273258:G:A	1.93324e-08	-1.63868e-10	-1.1208	0.000146856	-1.63868e-10	-1.32784	0.000166376	-1.63868e-10	-1.32727
26273724	chr1:26273724:G:A	1.74666e-08	-1.63868e-10	-1.22229	0.000147155	-1.63868e-10	-1.32581	0.000166554	-1.63868e-10	-1.32621
26273813	chr1:26273813:T:C	1.86997e-08	-1.63868e-10	-1.15407	0.000163539	-1.63868e-10	-1.22025	0.000185587	-1.63868e-10	-1.218
26273992	chr1:26273992:A:G	2.66044e-06	2.93224	0.871425	3.45754e-05	-1.72087	-1.05329	3.96046e-05	-1.71254	-1.05003
26274192	chr1:26274192:CACTT:C	1.7709e-06	2.3438	1.05286	5.84915e-05	-1.67635	-0.572068	6.77215e-05	-1.66325	-0.562873
26274882	chr1:26274882:T:C	1.57212e-08	-1.63868e-10	-1.32757	0.000155998	-1.63868e-10	-1.26745	0.000176934	-1.63868e-10	-1.26574
26274894	chr1:26274894:G:A	5.68577e-06	5.21915	-0.65601	2.61678e-05	-1.74789	-1.30488	2.96928e-05	-1.74763	-1.30299
26275079	chr1:26275079:A:G	4.70269e-06	3.08305	1.29026	4.15265e-05	-1.68997	-0.901001	4.77605e-05	-1.67841	-0.896911
26275186	chr1:26275186:A:G	1.66844e-08	-1.63868e-10	-1.26811	0.00014629	-1.63868e-10	-1.33171	0.000165643	-1.63868e-10	-1.33169
26275404	chr1:26275404:C:CTG	1.56921e-08	-1.63868e-10	-1.32942	0.000173208	-1.63868e-10	-1.16281	0.000196786	-1.63868e-10	-1.1594
26275467	chr1:26275467:G:A	1.78467e-08	-1.63868e-10	-1.20076	0.000147944	-1.63868e-10	-1.32046	0.000167681	-1.63868e-10	-1.31946
26275760	chr1:26275760:C:T	5.93679e-06	5.26264	-0.656296	2.61528e-05	-1.74902	-1.30433	2.96757e-05	-1.74878	-1.30241
26275765	chr1:26275765:T:G	2.76347e-06	2.97101	0.870651	3.44359e-05	-1.7241	-1.0541	3.94285e-05	-1.71618	-1.05086
26276034	chr1:26276034:C:T	2.79696e-06	3.00424	0.849467	3.41098e-05	-1.72664	-1.06108	3.90402e-05	-1.71905	-1.05789
26276059	chr1:26276059:T:C	7.01647e-08	0.168265	-3.3421e-10	0.000477288	-0.149178	-3.3421e-10	0.000518477	-0.190626	-3.3421e-10
26276076	chr1:26276076:TGA:T	2.78097e-06	3.01652	0.831453	3.3865e-05	-1.72752	-1.0674	3.87542e-05	-1.72004	-1.06424
26276957	chr1:26276957:C:A	1.68327e-08	-1.63868e-10	-1.25926	0.00014632	-1.63868e-10	-1.3315	0.000165662	-1.63868e-10	-1.33157
26277392	chr1:26277392:G:GAA	2.32688e-06	3.01423	0.65547	3.19231e-05	-1.72717	-1.1268	3.65204e-05	-1.71966	-1.124
26277900	chr1:26277900:C:A	1.67946e-08	-1.63868e-10	-1.26152	0.000199261	-1.63868e-10	-1.02268	0.000226369	-1.63868e-10	-1.01935
26278578	chr1:26278578:T:C	2.53146e-06	2.97007	0.783898	3.34257e-05	-1.72386	-1.08411	3.82665e-05	-1.71592	-1.08103
26279800	chr1:26279800:C:T	4.70596e-08	0.769804	-1.00097	8.63677e-05	-1.11468	-0.744009	9.86414e-05	-1.11679	-0.733244
26280278	chr1:26280278:G:A	1.72411e-08	-1.63868e-10	-1.23528	0.000149885	-1.63868e-10	-1.30743	0.000169958	-1.63868e-10	-1.30597
26280396	chr1:26280396:C:T	1.76257e-08	-1.63868e-10	-1.21322	0.000148492	-1.63868e-10	-1.31677	0.000168326	-1.63868e-10	-1.31562
26280632	chr1:26280632:C:T	1.1143e-05	5.80362	-0.567637	2.55389e-05	-1.75314	-1.32396	2.89467e-05	-1.75317	-1.32289
26280758	chr1:26280758:TC:T	3.84405e-08	-1.63868e-10	-0.433468	0.000282474	-1.63868e-10	-0.673714	0.000322734	-1.63868e-10	-0.664695
26281141	chr1:26281141:T:C	2.13897e-08	-1.63868e-10	-1.01967	0.000163152	-1.63868e-10	-1.22262	0.000184229	-1.63868e-10	-1.22534
26281235	chr1:26281235:T:G	2.45115e-06	3.06205	0.659681	3.19007e-05	-1.73088	-1.1238	3.64771e-05	-1.72388	-1.12096
26282270	chr1:26282270:C:T	1.80247e-06	2.51618	0.898155	5.38507e-05	-1.66616	-0.664924	6.23412e-05	-1.65253	-0.65637
26282278	chr1:26282278:C:T	1.59975e-08	-0.413341	-0.896805	2.97735e-05	-1.59489	-1.32879	3.38481e-05	-1.59137	-1.32827
26282291	chr1:26282291:C:T	8.43991e-08	-0.670438	1.02341	0.000127398	-1.61868	0.148699	0.00014894	-1.60536	0.167383
26282602	chr1:26282602:A:T	1.72258e-08	-0.363736	-0.872438	2.99795e-05	-1.58999	-1.32679	3.41007e-05	-1.58605	-1.32615
26282768	chr1:26282768:C:T	1.16219e-05	5.89914	-0.62107	2.57349e-05	-1.7525	-1.31695	2.91791e-05	-1.75258	-1.31548
26283539	chr1:26283539:C:T	1.42702e-08	-0.472709	-0.951696	2.87656e-05	-1.62645	-1.33167	3.26879e-05	-1.62293	-1.33159
26283787	chr1:26283787:G:A	1.70723e-08	-1.63868e-10	-1.24512	0.000150665	-1.63868e-10	-1.30224	0.000170866	-1.63868e-10	-1.30064
26283826	chr1:26283826:G:A	3.0529e-08	-0.663902	-3.3421e-10	0.000156044	-1.26716	-3.3421e-10	0.000176932	-1.26576	-3.3421e-10
26284480	chr1:26284480:C:T	1.74432e-08	-1.63868e-10	-1.22363	0.000147109	-1.63868e-10	-1.32613	0.000166505	-1.63868e-10	-1.3265
26284601	chr1:26284601:A:G	1.91102e-08	-1.63868e-10	-1.13236	0.000236981	-1.63868e-10	-0.849321	0.00026716	-1.63868e-10	-0.853676
26284881	chr1:26284881:T:G	1.57743e-08	-1.63868e-10	-1.3242	0.000193952	-1.63868e-10	-1.04969	0.000220557	-1.63868e-10	-1.04537
26285158	chr1:26285158:G:A	3.22797e-08	-1.63868e-10	-0.608142	0.000236107	-1.63868e-10	-0.853014	0.000267091	-1.63868e-10	-0.853933
26285310	chr1:26285310:C:T	1.86625e-08	-1.63868e-10	-1.15606	0.000146571	-1.63868e-10	-1.32979	0.000166027	-1.63868e-10	-1.32937
26285551	chr1:26285551:A:G	1.85355e-08	-1.63868e-10	-1.16289	0.000164831	-1.63868e-10	-1.21238	0.000187068	-1.63868e-10	-1.21005
26285669	chr1:26285669:C:G	5.36099e-08	-1.63868e-10	-0.100846	0.00107994	-1.63868e-10	0.667363	0.00124787	-1.63868e-10	0.687671
26286118	chr1:26286118:A:G	1.71115e-08	-1.63868e-10	-1.24283	0.000146567	-1.63868e-10	-1.32982	0.000165917	-1.63868e-10	-1.33003
26286202	chr1:26286202:T:A	1.46717e-06	2.06187	1.14664	4.39323e-05	-1.58373	-0.95092	5.08509e-05	-1.56555	-0.947077
26286405	chr1:26286405:G:A	1.84413e-08	-1.63868e-10	-1.16799	0.00014654	-1.63868e-10	-1.33	0.000165943	-1.63868e-10	-1.32988
26286435	chr1:26286435:G:T	4.4907e-06	0.848213	3.47897	0.000894254	-1.28478	1.76347	0.0010574	-1.25285	1.7749
26286670	chr1:26286670:AC:A	1.06105e-08	-0.839531	-0.881207	2.58334e-05	-1.73743	-1.3282	2.93041e-05	-1.73615	-1.32764
26286760	chr1:26286760:T:C	1.3608e-06	2.04408	1.08916	4.27495e-05	-1.58916	-0.972778	4.94788e-05	-1.57095	-0.969023
26287110	chr1:26287110:G:A	1.60058e-08	-1.63868e-10	-1.30963	0.000166973	-1.63868e-10	-1.19947	0.000188864	-1.63868e-10	-1.2005
26287213	chr1:26287213:G:A	1.7006e-08	-1.63868e-10	-1.24901	0.000169269	-1.63868e-10	-1.18581	0.000191872	-1.63868e-10	-1.1847
26287320	chr1:26287320:C:T	1.70703e-08	-1.63868e-10	-1.24524	0.000146522	-1.63868e-10	-1.33013	0.000165869	-1.63868e-10	-1.33032
26287498	chr1:26287498:TACAAC:T	1.57936e-08	-1.63868e-10	-1.32298	0.000167143	-1.63868e-10	-1.19845	0.000189819	-1.63868e-10	-1.19545
26287842	chr1:26287842:G:A	1.21952e-05	6.02003	-0.693816	2.61969e-05	-1.75098	-1.30067	2.97187e-05	-1.75114	-1.2986
26287962	chr1:26287962:C:T	1.62734e-08	-1.63868e-10	-1.29305	0.000149061	-1.63868e-10	-1.31295	0.000168708	-1.63868e-10	-1.31335
26287976	chr1:26287976:T:C	1.89664e-08	-1.63868e-10	-1.13991	0.000162109	-1.63868e-10	-1.22903	0.000183965	-1.63868e-10	-1.22678
26288122	chr1:26288122:T:C	2.01168e-08	-1.63868e-10	-1.08102	0.000156249	-1.63868e-10	-1.26585	0.000177233	-1.63868e-10	-1.26405
26288360	chr1:26288360:T:C	1.99319e-08	-1.63868e-10	-1.09026	0.00015698	-1.63868e-10	-1.26118	0.000178076	-1.63868e-10	-1.25931
26288608	chr1:26288608:A:G	3.45747e-09	-1.51035	-1.33169	3.30221e-05	-1.75135	-1.06877	3.77268e-05	-1.75051	-1.06064
26288694	chr1:26288694:A:G	2.02433e-08	-1.63868e-10	-1.07475	0.000155708	-1.63868e-10	-1.26931	0.000176614	-1.63868e-10	-1.26755
26289125	chr1:26289125:C:T	5.11498e-08	1.18292	-1.33074	5.4559e-05	-1.72457	-0.593443	6.32402e-05	-1.71918	-0.575404
26289434	chr1:26289434:G:A	1.56579e-08	-1.63868e-10	-1.3316	0.000152535	-1.63868e-10	-1.28991	0.000172607	-1.63868e-10	-1.2905
26289789	chr1:26289789:G:A	1.50432e-06	1.94323	1.29029	5.52435e-05	-1.57007	-0.735476	6.41714e-05	-1.5509	-0.729061
26289829	chr1:26289829:T:C	6.33607e-07	1.40596	0.962892	6.94658e-05	-1.45834	-0.618123	8.13615e-05	-1.43343	-0.60919
26290643	chr1:26290643:C:T	2.34393e-08	-1.63868e-10	-0.928167	0.000148802	-1.63868e-10	-1.31468	0.000168626	-1.63868e-10	-1.31384
26290773	chr1:26290773:G:A	7.43965e-08	0.329546	-0.102718	0.000118125	-1.17457	-0.370986	0.000138682	-1.14474	-0.364597
26291056	chr1:26291056:G:A	2.4569e-08	-1.63868e-10	-0.881096	0.000561348	-1.63868e-10	0.0130423	0.000638341	-1.63868e-10	0.0173499
26291087	chr1:26291087:G:A	2.19789e-08	-1.63868e-10	-0.992497	0.000151284	-1.63868e-10	-1.29814	0.000171489	-1.63868e-10	-1.297
26291300	chr1:26291300:T:C	2.54155e-08	-1.63868e-10	-0.847222	0.000147095	-1.63868e-10	-1.32622	0.000166631	-1.63868e-10	-1.32574
26291572	chr1:26291572:G:T	1.52282e-08	-0.543094	-0.816336	2.76039e-05	-1.68021	-1.31913	3.13742e-05	-1.67744	-1.31809
26291879	chr1:26291879:A:G	7.05467e-07	1.92247	0.553806	3.71115e-05	-1.55307	-1.1503	4.29665e-05	-1.53332	-1.14778
26291975	chr1:26291975:T:C	2.60898e-08	-1.63868e-10	-0.821034	0.000146733	-1.63868e-10	-1.32868	0.000166201	-1.63868e-10	-1.32833
26291976	chr1:26291976:G:A	3.88247e-08	-1.63868e-10	-0.423523	0.00015186	-1.63868e-10	-1.29434	0.000172217	-1.63868e-10	-1.29277
26292182	chr1:26292182:A:G	3.20927e-08	-1.63868e-10	-0.613953	0.000155081	-1.63868e-10	-1.27335	0.000175575	-1.63868e-10	-1.27345
26292286	chr1:26292286:G:C	2.11358e-08	-1.63868e-10	-1.03161	0.000146304	-1.63868e-10	-1.33162	0.000165656	-1.63868e-10	-1.33161
26293158	chr1:26293158:C:T	4.70878e-09	-1.32332	-1.20984	4.04932e-05	-1.30045	-1.31572	4.72972e-05	-1.27021	-1.31486
26293581	chr1:26293581:C:T	1.67809e-08	-1.63868e-10	-1.26234	0.000146299	-1.63868e-10	-1.33165	0.000165644	-1.63868e-10	-1.33168
26293863	chr1:26293863:C:T	2.4988e-08	-1.63868e-10	-0.864186	0.000147406	-1.63868e-10	-1.32411	0.000166997	-1.63868e-10	-1.32355
26293899	chr1:26293899:C:T	4.8391e-08	-1.63868e-10	-0.203266	0.00140493	-1.63868e-10	0.930446	0.00160553	-1.63868e-10	0.939687
26293998	chr1:26293998:T:C	2.45238e-08	-1.63868e-10	-0.882937	0.000147798	-1.63868e-10	-1.32145	0.000167457	-1.63868e-10	-1.3208
26294270	chr1:26294270:T:C	1.91627e-08	-1.63868e-10	-1.12961	0.000147049	-1.63868e-10	-1.32653	0.000166486	-1.63868e-10	-1.32661
26294315	chr1:26294315:T:C	1.50345e-08	-1.37223	-3.3421e-10	0.000110922	-1.60848	-3.3421e-10	0.000125374	-1.61022	-3.3421e-10
26294363	chr1:26294363:C:T	1.61968e-08	-1.63868e-10	-1.29777	0.000171151	-1.63868e-10	-1.17475	0.00019394	-1.63868e-10	-1.17397
26294507	chr1:26294507:A:G	1.79577e-08	-1.63868e-10	-1.19456	0.000169692	-1.63868e-10	-1.18332	0.00019264	-1.63868e-10	-1.1807
26294610	chr1:26294610:G:A	4.43945e-07	1.7768	0.236325	3.34809e-05	-1.49577	-1.31056	3.87448e-05	-1.47406	-1.31046
26295105	chr1:26295105:G:A	6.78644e-06	5.37904	-0.638936	2.58911e-05	-1.7496	-1.3138	2.93676e-05	-1.74945	-1.31218
26295675	chr1:26295675:AC:A	7.83105e-06	5.49212	-0.608848	2.57573e-05	-1.75063	-1.31796	2.92096e-05	-1.75046	-1.31656
26295694	chr1:26295694:C:T	1.6693e-08	-1.63868e-10	-1.26759	0.000147318	-1.63868e-10	-1.32471	0.000166763	-1.63868e-10	-1.32495
26295723	chr1:26295723:A:G	1.56318e-08	-1.33327	-3.3421e-10	0.000100424	-1.70789	-3.3421e-10	0.000114241	-1.70321	-3.3421e-10
26295752	chr1:26295752:T:A	1.97578e-08	-1.63868e-10	-1.09903	0.000148082	-1.63868e-10	-1.31954	0.000167634	-1.63868e-10	-1.31974
26295813	chr1:26295813:A:C	1.38674e-08	-1.45304	-3.3421e-10	9.65227e-05	-1.74752	-3.3421e-10	0.00010922	-1.74816	-3.3421e-10
26296142	chr1:26296142:G:A	9.54643e-09	-0.773299	-1.05311	2.61055e-05	-1.7246	-1.33055	2.95987e-05	-1.72292	-1.33087
26296166	chr1:26296166:TG:T	3.20601e-08	-1.63868e-10	-0.614969	0.000234362	-1.63868e-10	-0.860431	0.000265092	-1.63868e-10	-0.861444
26296398	chr1:26296398:G:A	0.0570363	12.0426	1.73397	2.64589e-05	-1.74277	-1.29894	2.99463e-05	-1.74244	-1.29968
26296420	chr1:26296420:G:A	1.11038e-08	-0.769212	-0.906078	2.60532e-05	-1.72692	-1.33023	2.95584e-05	-1.72529	-1.32986
26296502	chr1:26296502:C:T	1.81e-08	-1.63868e-10	-1.18667	0.000163261	-1.63868e-10	-1.22195	0.000185023	-1.63868e-10	-1.22104
26296554	chr1:26296554:G:A	1.42526e-08	-1.42564	-3.3421e-10	0.000104388	-1.66918	-3.3421e-10	0.000119137	-1.66125	-3.3421e-10
26296891	chr1:26296891:C:T	1.66983e-08	-1.63868e-10	-1.26727	0.000189749	-1.63868e-10	-1.0716	0.000214757	-1.63868e-10	-1.07202
26297150	chr1:26297150:C:T	1.08424e-06	1.40588	1.50017	4.76028e-05	-1.37571	-1.07869	5.53383e-05	-1.34949	-1.07857
26297779	chr1:26297779:C:T	1.46539e-07	-0.273416	1.17813	0.000131633	-1.70704	0.269756	0.000153105	-1.69927	0.28887
26297836	chr1:26297836:G:A	1.81169e-08	-1.63868e-10	-1.18574	0.000170578	-1.63868e-10	-1.17811	0.000193595	-1.63868e-10	-1.17575
26297995	chr1:26297995:C:T	2.92552e-08	-1.63868e-10	-0.706525	0.000191064	-1.63868e-10	-1.06469	0.00021616	-1.63868e-10	-1.0655
26298482	chr1:26298482:G:A	3.22519e-08	-1.63868e-10	-0.609004	0.000236639	-1.63868e-10	-0.850762	0.000267696	-1.63868e-10	-0.851672
26299917	chr1:26299917:C:A	7.61952e-07	1.83638	0.716926	3.56831e-05	-1.50802	-1.23461	4.13019e-05	-1.4862	-1.23442
26300008	chr1:26300008:TA:T	6.02289e-07	1.7517	0.566453	3.54088e-05	-1.48547	-1.26487	4.10206e-05	-1.46265	-1.2648
26300121	chr1:26300121:C:T	0.091117	12.3957	1.84942	2.7001e-05	-1.73239	-1.28903	3.05581e-05	-1.73204	-1.28985
26300237	chr1:26300237:C:T	1.86358e-08	-1.63868e-10	-1.1575	0.000166345	-1.63868e-10	-1.20323	0.000188775	-1.63868e-10	-1.20097
26300258	chr1:26300258:T:C	1.87949e-08	-1.63868e-10	-1.14899	0.000165283	-1.63868e-10	-1.20964	0.000187558	-1.63868e-10	-1.20743
26300476	chr1:26300476:C:A	0.118428	12.5274	1.97981	2.75632e-05	-1.72708	-1.27374	3.11906e-05	-1.72668	-1.27472
26300634	chr1:26300634:A:ACT	0.11156	12.5364	1.91107	2.73314e-05	-1.72668	-1.28258	3.09306e-05	-1.72629	-1.28349
26300987	chr1:26300987:T:C	0.100899	12.4635	1.88353	2.71569e-05	-1.72975	-1.28592	3.07336e-05	-1.72937	-1.28679
26301310	chr1:26301310:G:A	1.86444e-08	-1.63868e-10	-1.15704	0.00016633	-1.63868e-10	-1.20333	0.000188753	-1.63868e-10	-1.20108
26301416	chr1:26301416:G:C	1.35382e-06	1.64174	1.48636	4.39499e-05	-1.44973	-1.08452	5.09785e-05	-1.4256	-1.08452
26301539	chr1:26301539:T:A	1.84273e-08	-1.63868e-10	-1.16875	0.000149265	-1.63868e-10	-1.31157	0.000168905	-1.63868e-10	-1.31219
26303028	chr1:26303028:T:C	2.99179e-08	-1.63868e-10	-0.684125	0.00022184	-1.63868e-10	-0.915343	0.000250968	-1.63868e-10	-0.916196
26303391	chr1:26303391:G:A	0.0970349	12.4898	1.81821	2.6994e-05	-1.72848	-1.2932	3.05505e-05	-1.72811	-1.29403
26303521	chr1:26303521:G:C	2.79806e-08	-1.63868e-10	-0.751071	0.000210491	-1.63868e-10	-0.967859	0.00023813	-1.63868e-10	-0.968707
26304417	chr1:26304417:G:T	2.34027e-08	-1.63868e-10	-0.929729	0.000147572	-1.63868e-10	-1.32298	0.000167105	-1.63868e-10	-1.3229
26304616	chr1:26304616:G:A	1.19847e-08	-0.753589	-0.845362	2.62971e-05	-1.72288	-1.32496	2.98521e-05	-1.72107	-1.32419
26305139	chr1:26305139:C:T	1.59221e-08	-1.63868e-10	-1.31488	0.000151503	-1.63868e-10	-1.29669	0.000171757	-1.63868e-10	-1.29544
26305153	chr1:26305153:A:T	1.96093e-08	-1.63868e-10	-1.10658	0.000160012	-1.63868e-10	-1.24205	0.000181513	-1.63868e-10	-1.24019
26305357	chr1:26305357:C:T	1.73259e-08	-1.63868e-10	-1.23038	0.000149524	-1.63868e-10	-1.30985	0.000169535	-1.63868e-10	-1.30846
26305436	chr1:26305436:T:C	0.0884986	12.2969	1.91903	2.71125e-05	-1.73594	-1.28136	3.06806e-05	-1.73562	-1.28227
26305515	chr1:26305515:G:T	1.7173e-08	-1.63868e-10	-1.23924	0.000150187	-1.63868e-10	-1.30542	0.00017031	-1.63868e-10	-1.3039
26305559	chr1:26305559:G:A	1.61037e-08	-1.63868e-10	-1.30353	0.000162885	-1.63868e-10	-1.22425	0.000184937	-1.63868e-10	-1.22151
26306024	chr1:26306024:A:G	1.57087e-08	-1.63868e-10	-1.32837	0.000157234	-1.63868e-10	-1.25957	0.000178446	-1.63868e-10	-1.25724
26306290	chr1:26306290:C:T	0.0810641	12.132	1.99617	2.72458e-05	-1.74125	-1.27115	3.08271e-05	-1.74098	-1.27215
26306340	chr1:26306340:C:A	0.0894675	12.277	1.94979	2.72051e-05	-1.73663	-1.27726	3.07843e-05	-1.73632	-1.2782
26306694	chr1:26306694:G:A	1.51279e-08	-1.36604	-3.3421e-10	0.000246018	-0.811895	-3.3421e-10	0.000274254	-0.827469	-3.3421e-10
26306896	chr1:26306896:A:G	1.08256e-05	5.40358	-0.196498	2.57141e-05	-1.73947	-1.33079	2.91137e-05	-1.73919	-1.33112
26307130	chr1:26307130:A:G	1.80556e-08	-1.63868e-10	-1.18912	0.000148234	-1.63868e-10	-1.31851	0.000167754	-1.63868e-10	-1.31902
26307507	chr1:26307507:T:C	2.01308e-08	-1.63868e-10	-1.08033	0.000157546	-1.63868e-10	-1.25758	0.000178684	-1.63868e-10	-1.2559
26307816	chr1:26307816:G:A	2.29595e-05	5.84055	0.11836	2.59936e-05	-1.75319	-1.30626	2.938e-05	-1.75314	-1.30806
26308087	chr1:26308087:A:T	8.76673e-08	-1.63868e-10	0.390968	0.000438443	-1.63868e-10	-0.23407	0.000502403	-1.63868e-10	-0.22212
26308138	chr1:26308138:T:C	2.71314e-08	-1.63868e-10	-0.78189	0.000181626	-1.63868e-10	-1.11535	0.000205496	-1.63868e-10	-1.1161
26308409	chr1:26308409:C:T	2.07721e-08	-1.63868e-10	-1.04897	0.000155163	-1.63868e-10	-1.27283	0.000175947	-1.63868e-10	-1.27134
26308865	chr1:26308865:A:G	1.58284e-08	-1.63868e-10	-1.32078	0.000162125	-1.63868e-10	-1.22893	0.000183404	-1.63868e-10	-1.22983
26309058	chr1:26309058:A:G	0.00641063	12.6185	-1.02756	0.000388977	0.929584	-1.28336	0.000476799	1.00758	-1.282
26309156	chr1:26309156:G:A	2.39978e-08	-0.904619	-3.3421e-10	0.000181726	-1.1148	-3.3421e-10	0.000201771	-1.13439	-3.3421e-10
26309225	chr1:26309225:G:A	1.8519e-05	5.96647	-0.222496	2.53422e-05	-1.75325	-1.33157	2.87e-05	-1.75322	-1.3314
26309334	chr1:26309334:T:C	8.47352e-09	-0.878437	-1.0672	2.58536e-05	-1.75308	-1.31177	2.92418e-05	-1.75289	-1.31303
26309340	chr1:26309340:G:A	1.24981e-06	2.01019	1.03797	4.33646e-05	-1.5718	-0.975855	5.0233e-05	-1.55234	-0.972505
26309517	chr1:26309517:T:C	2.06683e-08	-1.63868e-10	-1.05398	0.00015551	-1.63868e-10	-1.27059	0.000176345	-1.63868e-10	-1.26908
26309647	chr1:26309647:T:C	1.60815e-08	-1.63868e-10	-1.30491	0.000146457	-1.63868e-10	-1.33057	0.000165837	-1.63868e-10	-1.33051
26310039	chr1:26310039:A:T	1.96034e-08	-1.63868e-10	-1.10687	0.000160224	-1.63868e-10	-1.24073	0.000181761	-1.63868e-10	-1.23883
26310173	chr1:26310173:G:T	1.00284e-06	1.43121	1.3968	4.57993e-05	-1.38291	-1.11012	5.32562e-05	-1.35628	-1.11013
26310188	chr1:26310188:A:G	2.07715e-08	-1.63868e-10	-1.049	0.000155171	-1.63868e-10	-1.27277	0.000175956	-1.63868e-10	-1.27129
26310280	chr1:26310280:G:T	1.29269e-08	-0.697943	-0.82533	2.66368e-05	-1.7128	-1.32221	3.02508e-05	-1.71071	-1.32129
26310398	chr1:26310398:T:A	1.3493e-08	-0.709722	-0.770685	2.68059e-05	-1.71516	-1.31351	3.04517e-05	-1.71313	-1.31225
26310620	chr1:26310620:C:T	0.0371877	12.1467	1.20217	2.58458e-05	-1.73987	-1.32529	2.92635e-05	-1.73961	-1.32557
26311376	chr1:26311376:A:G	2.02316e-08	-1.63868e-10	-1.07533	0.000157221	-1.63868e-10	-1.25964	0.000178323	-1.63868e-10	-1.25793
26311731	chr1:26311731:G:A	2.20532e-06	1.36681	2.24924	0.000131579	-1.43053	-0.00716266	0.00015457	-1.40405	0.00317181
26312009	chr1:26312009:C:A	2.7176e-06	1.74142	2.0835	7.91815e-05	-1.5107	-0.434857	9.24632e-05	-1.48834	-0.426368
26312510	chr1:26312510:T:C	1.71199e-08	-1.63868e-10	-1.24234	0.000180678	-1.63868e-10	-1.12058	0.000205169	-1.63868e-10	-1.11769
26313114	chr1:26313114:T:C	1.09585e-05	5.87888	-0.659582	2.59943e-05	-1.75329	-1.30614	2.94874e-05	-1.75329	-1.30427
26313143	chr1:26313143:G:A	1.31411e-05	6.00755	-0.606634	2.57197e-05	-1.75205	-1.31799	2.91573e-05	-1.75221	-1.3166
26313644	chr1:26313644:G:A	2.8719e-06	1.7112	2.16895	8.35756e-05	-1.50225	-0.389298	9.76514e-05	-1.47955	-0.380571
26313901	chr1:26313901:C:T	2.10931e-08	-1.63868e-10	-1.03363	0.000174938	-1.63868e-10	-1.15287	0.000197977	-1.63868e-10	-1.15337
26313903	chr1:26313903:C:A	1.85811e-08	-1.63868e-10	-1.16043	0.000149749	-1.63868e-10	-1.30834	0.000169448	-1.63868e-10	-1.30898
26313929	chr1:26313929:C:T	2.09659e-08	-1.63868e-10	-1.03968	0.000168883	-1.63868e-10	-1.18809	0.000191093	-1.63868e-10	-1.18876
26314001	chr1:26314001:C:T	1.25841e-06	1.26938	1.78564	0.000118124	-1.4142	-0.131366	0.000139077	-1.38682	-0.119672
26314974	chr1:26314974:A:C	1.93764e-08	-1.63868e-10	-1.11853	0.000147144	-1.63868e-10	-1.32589	0.000166586	-1.63868e-10	-1.32601
26315462	chr1:26315462:T:A	1.81162e-08	-1.63868e-10	-1.18577	0.000215351	-1.63868e-10	-0.945031	0.000243992	-1.63868e-10	-0.944386
26315598	chr1:26315598:C:T	1.61696e-08	-1.63868e-10	-1.29945	0.000206087	-1.63868e-10	-0.989003	0.000234217	-1.63868e-10	-0.985275
26315616	chr1:26315616:TC:T	2.59734e-08	-1.63868e-10	-0.825508	0.000183677	-1.63868e-10	-1.10412	0.000207163	-1.63868e-10	-1.10801
26315729	chr1:26315729:G:A	1.56782e-08	-1.63868e-10	-1.33031	0.000193811	-1.63868e-10	-1.05042	0.00022042	-1.63868e-10	-1.04599
26316898	chr1:26316898:C:A	1.99717e-08	-1.63868e-10	-1.08826	0.000163364	-1.63868e-10	-1.22132	0.000184863	-1.63868e-10	-1.22191
26317032	chr1:26317032:T:C	4.98622e-08	1.14744	-1.32075	6.29726e-05	-1.72854	-0.446063	7.31073e-05	-1.72368	-0.425911
26317080	chr1:26317080:A:T	1.60508e-08	-1.63868e-10	-1.30682	0.000151162	-1.63868e-10	-1.29895	0.00017105	-1.63868e-10	-1.29957
26317115	chr1:26317115:C:T	2.26619e-06	1.5725	2.07078	8.26592e-05	-1.46488	-0.437696	9.67375e-05	-1.44046	-0.429061
26317544	chr1:26317544:ACAAACTCATTTACGGAATATC:A	9.22291e-09	-0.782819	-1.07807	2.6297e-05	-1.72618	-1.32166	2.98065e-05	-1.72426	-1.32254
26317588	chr1:26317588:A:G	1.54169e-05	6.09398	-0.533337	2.55534e-05	-1.75053	-1.326	2.89519e-05	-1.75078	-1.3251
26317623	chr1:26317623:T:C	2.94934e-08	-1.63868e-10	-0.698414	0.000192295	-1.63868e-10	-1.05827	0.000217569	-1.63868e-10	-1.05901
26317908	chr1:26317908:C:T	2.12912e-06	1.53985	2.04104	8.19702e-05	-1.45881	-0.45213	9.59219e-05	-1.43423	-0.443755
26317909	chr1:26317909:G:A	2.92106e-08	-1.63868e-10	-0.708048	0.000191081	-1.63868e-10	-1.0646	0.000216196	-1.63868e-10	-1.06534
26319169	chr1:26319169:C:T	4.67359e-08	-0.238069	-3.3421e-10	0.000316551	-0.559814	-3.3421e-10	0.000346027	-0.595006	-3.3421e-10
26319175	chr1:26319175:G:A	2.77485e-06	1.66675	2.17903	8.49806e-05	-1.49305	-0.38183	9.93374e-05	-1.4698	-0.3732
26319240	chr1:26319240:CAGG:C	3.21489e-06	1.77367	2.2193	8.42498e-05	-1.52141	-0.362099	9.83704e-05	-1.49942	-0.353361
26319249	chr1:26319249:G:A	3.9722e-08	0.915631	-1.31631	6.39712e-05	-1.74511	-0.413758	7.41438e-05	-1.7422	-0.393314
26319315	chr1:26319315:C:T	0.0186445	12.1506	0.507853	2.61555e-05	-1.73705	-1.31619	2.96371e-05	-1.7368	-1.3157
26319329	chr1:26319329:G:A	0.0113343	11.5965	0.564222	2.56052e-05	-1.7492	-1.3253	2.90053e-05	-1.74904	-1.32501
26319494	chr1:26319494:A:G	1.61962e-08	-1.63868e-10	-1.2978	0.000204656	-1.63868e-10	-0.99597	0.000232582	-1.63868e-10	-0.992278
26319623	chr1:26319623:G:A	1.56917e-08	-1.63868e-10	-1.32945	0.000175058	-1.63868e-10	-1.15218	0.000198955	-1.63868e-10	-1.14844
26319637	chr1:26319637:A:G	1.64326e-08	-1.63868e-10	-1.28331	0.000196572	-1.63868e-10	-1.03627	0.000223344	-1.63868e-10	-1.03281
26319788	chr1:26319788:A:G	6.34437e-08	-1.63868e-10	0.0675733	0.00108116	-1.63868e-10	0.668487	0.00124339	-1.63868e-10	0.684077
26319980	chr1:26319980:C:T	1.13803e-08	-0.417562	-1.23313	3.64941e-05	-1.74359	-0.976554	4.15202e-05	-1.7437	-0.97164
26320083	chr1:26320083:G:A	8.25543e-09	-0.907513	-1.0642	2.57764e-05	-1.74345	-1.32439	2.91987e-05	-1.74228	-1.32511
26320235	chr1:26320235:A:G	0.0196198	12.3176	0.391888	2.66662e-05	-1.73041	-1.3035	3.02226e-05	-1.73009	-1.30284
26320239	chr1:26320239:A:G	0.0184424	12.3068	0.340811	2.68404e-05	-1.73085	-1.29654	3.04228e-05	-1.73052	-1.29581
26320420	chr1:26320420:T:C	1.87223e-08	-1.63868e-10	-1.15286	0.000150176	-1.63868e-10	-1.30549	0.000169919	-1.63868e-10	-1.3062
26320531	chr1:26320531:C:G	3.30205e-08	-1.63868e-10	-0.585451	0.000904406	-1.63868e-10	0.489979	0.00102953	-1.63868e-10	0.495336
26321028	chr1:26321028:C:T	2.04283e-08	-1.63868e-10	-1.06566	0.000170722	-1.63868e-10	-1.17727	0.000193208	-1.63868e-10	-1.17775
26321194	chr1:26321194:T:C	1.61551e-08	-1.63868e-10	-1.30035	0.00021232	-1.63868e-10	-0.959207	0.00024171	-1.63868e-10	-0.953782
26321458	chr1:26321458:G:C	0.0333312	13.7067	-0.467325	3.086e-05	-1.62003	-1.26781	3.49617e-05	-1.61925	-1.26802
26321542	chr1:26321542:C:T	1.00276e-08	-0.668467	-1.10877	2.96662e-05	-1.68333	-1.24396	3.40567e-05	-1.67187	-1.24162
26321543	chr1:26321543:C:T	0.0190761	12.1946	0.486724	2.59209e-05	-1.73084	-1.33141	2.93602e-05	-1.7305	-1.33139
26321567	chr1:26321567:G:C	1.79932e-08	-1.63868e-10	-1.19259	0.000146792	-1.63868e-10	-1.32828	0.000166302	-1.63868e-10	-1.32772
26321597	chr1:26321597:A:G	1.72753e-06	1.99379	1.37807	5.97045e-05	-1.58322	-0.644669	6.93599e-05	-1.5645	-0.63771
26321837	chr1:26321837:G:A	1.69903e-08	-1.63868e-10	-1.24994	0.000182075	-1.63868e-10	-1.11288	0.000206785	-1.63868e-10	-1.10984
26321890	chr1:26321890:C:T	1.68388e-07	1.785	-0.741311	3.26934e-05	-1.52711	-1.30301	3.77861e-05	-1.50641	-1.30317
26321989	chr1:26321989:G:C	1.61986e-08	-1.63868e-10	-1.29766	0.000146759	-1.63868e-10	-1.32851	0.000166197	-1.63868e-10	-1.32835
26322189	chr1:26322189:G:A	1.78174e-08	-1.63868e-10	-1.2024	0.000153938	-1.63868e-10	-1.28075	0.000174285	-1.63868e-10	-1.28083
26322335	chr1:26322335:G:A	7.67512e-09	-0.713048	-1.33155	3.05818e-05	-1.70658	-1.19031	3.46715e-05	-1.70383	-1.19177
26323281	chr1:26323281:A:G	1.6528e-08	-1.63868e-10	-1.27753	0.000151941	-1.63868e-10	-1.29381	0.000172358	-1.63868e-10	-1.29195
26323404	chr1:26323404:A:G	1.67369e-08	-1.63868e-10	-1.26496	0.000148765	-1.63868e-10	-1.31493	0.000168423	-1.63868e-10	-1.31504
26323876	chr1:26323876:C:A	2.45228e-08	-1.63868e-10	-0.882979	0.000236011	-1.63868e-10	-0.853421	0.000267224	-1.63868e-10	-0.853436
26324001	chr1:26324001:G:A	1.69625e-08	-1.63868e-10	-1.25157	0.00015022	-1.63868e-10	-1.3052	0.000170029	-1.63868e-10	-1.30555
26324059	chr1:26324059:C:A	2.05983e-08	-1.62844	0.571069	0.000777721	-1.39864	1.7377	0.00096399	-1.36106	1.79062
26324170	chr1:26324170:A:G	1.3864e-08	-1.45328	-3.3421e-10	9.63791e-05	-1.74901	-3.3421e-10	0.000109138	-1.74891	-3.3421e-10
26324478	chr1:26324478:G:A	9.62662e-09	-0.691408	-1.12664	2.8753e-05	-1.7008	-1.25775	3.2963e-05	-1.69062	-1.25552
26325286	chr1:26325286:G:A	1.91822e-08	-1.6557	0.527099	0.000704608	-1.44464	1.68498	0.000870748	-1.40961	1.73744
26325719	chr1:26325719:G:A	6.65422e-08	-1.63868e-10	0.115255	0.00112926	-1.63868e-10	0.712022	0.00129869	-1.63868e-10	0.727592
26326269	chr1:26326269:A:G	6.37595e-08	-1.63868e-10	0.0725379	0.000663486	-1.63868e-10	0.180208	0.00075116	-1.63868e-10	0.180096
26326406	chr1:26326406:C:T	2.04894e-08	-1.63868e-10	-1.06267	0.000160137	-1.63868e-10	-1.24127	0.00018079	-1.63868e-10	-1.24418
26326828	chr1:26326828:G:A	1.77684e-07	-0.210404	1.30783	0.000144167	-1.7248	0.378474	0.000167637	-1.71819	0.398466
26326919	chr1:26326919:TG:T	6.65289e-08	-1.63868e-10	0.115056	0.00112926	-1.63868e-10	0.712014	0.00129878	-1.63868e-10	0.727662
26327260	chr1:26327260:G:A	1.14854e-08	-1.6415	-3.3421e-10	0.000119463	-1.53429	-3.3421e-10	0.000137236	-1.51982	-3.3421e-10
26327685	chr1:26327685:G:A	2.93815e-08	-1.63868e-10	-0.702216	0.000284373	-1.63868e-10	-0.667012	0.000322029	-1.63868e-10	-0.666881
26327753	chr1:26327753:T:C	2.83338e-08	-1.63868e-10	-0.738524	0.000274024	-1.63868e-10	-0.704083	0.000310313	-1.63868e-10	-0.70394
26327831	chr1:26327831:C:T	1.35449e-08	-1.47657	-3.3421e-10	9.61972e-05	-1.7509	-3.3421e-10	0.000108963	-1.75052	-3.3421e-10
26328077	chr1:26328077:C:T	5.69195e-08	0.901917	-0.942859	0.000101792	-1.0311	-0.66327	0.000116184	-1.03463	-0.651719
26328446	chr1:26328446:G:C	6.17065e-08	1.22184	-1.18204	9.49952e-05	-1.54925	-0.214223	0.000109334	-1.54369	-0.203422
26328534	chr1:26328534:T:C	2.81693e-08	-1.63868e-10	-0.744349	0.000272392	-1.63868e-10	-0.710056	0.000308464	-1.63868e-10	-0.709916
26328708	chr1:26328708:C:T	2.81437e-08	-1.63868e-10	-0.745256	0.000272125	-1.63868e-10	-0.711036	0.000308162	-1.63868e-10	-0.710896
26328717	chr1:26328717:C:T	9.60202e-09	-1.59735	-0.223253	0.000171172	-1.37292	0.198291	0.000205492	-1.34469	0.228573
26328775	chr1:26328775:G:C	6.75032e-08	-1.63868e-10	0.129594	0.00114819	-1.63868e-10	0.728642	0.0013205	-1.63868e-10	0.744246
26329123	chr1:26329123:A:G	3.20236e-08	-1.67179	1.05568	0.000987155	-1.57716	2.15469	0.00120943	-1.5602	2.21658
26329467	chr1:26329467:T:G	1.51881e-08	-1.36207	-3.3421e-10	9.62386e-05	-1.75047	-3.3421e-10	0.00010893	-1.75081	-3.3421e-10
26329475	chr1:26329475:T:C	1.68617e-08	-1.63868e-10	-1.25754	0.00034069	-1.63868e-10	-0.486326	0.000389153	-1.63868e-10	-0.47755
26329585	chr1:26329585:T:C	2.39197e-08	-1.63868e-10	-0.907877	0.000229423	-1.63868e-10	-0.881731	0.000259798	-1.63868e-10	-0.881619
26329603	chr1:26329603:C:T	1.08053e-08	-1.70254	-3.3421e-10	9.61477e-05	-1.75141	-3.3421e-10	0.000108872	-1.75135	-3.3421e-10
26329741	chr1:26329741:T:G	5.70698e-08	1.29291	-1.33121	5.20573e-05	-1.53221	-0.832748	5.96809e-05	-1.5265	-0.826011
26329817	chr1:26329817:C:T	7.23396e-09	-0.79227	-1.31152	2.66543e-05	-1.71671	-1.31764	3.02333e-05	-1.71426	-1.31832
26329892	chr1:26329892:T:C	2.46027e-08	-1.63868e-10	-0.879724	0.000236527	-1.63868e-10	-0.851236	0.00026784	-1.63868e-10	-0.851133
26330075	chr1:26330075:T:C	1.58778e-08	-1.59408	0.27642	0.000314363	-1.36493	0.798185	0.000379667	-1.3366	0.834372
26330277	chr1:26330277:G:A	1.16854e-08	-1.62424	-3.3421e-10	0.000101165	-1.70055	-3.3421e-10	0.000114732	-1.69892	-3.3421e-10
26330500	chr1:26330500:G:A	1.9202e-08	-1.61033	0.48276	0.000566645	-1.40653	1.42897	0.000690863	-1.379	1.47542
26330667	chr1:26330667:C:T	2.14225e-08	-1.63868e-10	-1.01814	0.000202074	-1.63868e-10	-1.00866	0.000228771	-1.63868e-10	-1.0088
26330736	chr1:26330736:A:G	9.97395e-08	-0.493847	1.01383	8.89075e-05	-1.66547	-0.164231	0.000104273	-1.65366	-0.140848
26330818	chr1:26330818:C:T	1.46703e-08	-1.59376	0.197009	0.000304124	-1.37015	0.770289	0.000367672	-1.3418	0.807471
26331070	chr1:26331070:T:C	5.69797e-08	1.22927	-1.26915	7.71398e-05	-1.5509	-0.420782	8.87347e-05	-1.54533	-0.410543
26331194	chr1:26331194:C:T	6.80131e-08	1.41406	-1.27694	7.92162e-05	-1.50243	-0.442692	9.11823e-05	-1.49626	-0.432407
26331520	chr1:26331520:G:A	1.6429e-08	-1.28354	-3.3421e-10	0.000247769	-0.804803	-3.3421e-10	0.000276152	-0.820571	-3.3421e-10
26331900	chr1:26331900:A:C	6.3149e-08	1.39449	-1.33157	5.28491e-05	-1.50312	-0.846735	6.06095e-05	-1.49705	-0.84002
26332082	chr1:26332082:C:CAGATCACGAGGTCAGG	1.97614e-08	-1.63868e-10	-1.09885	0.000147565	-1.63868e-10	-1.32303	0.000166967	-1.63868e-10	-1.32372
26332512	chr1:26332512:G:T	1.59421e-08	-1.63868e-10	-1.31362	0.000181491	-1.63868e-10	-1.11609	0.000206866	-1.63868e-10	-1.10945
26333201	chr1:26333201:C:T	3.9289e-08	-1.70263	1.291	0.00138985	-1.52374	2.44339	0.00171069	-1.50447	2.5076
26333246	chr1:26333246:C:G	1.70069e-07	-0.511256	1.56488	0.000124144	-1.65979	0.163934	0.00014618	-1.64761	0.190926
26333248	chr1:26333248:C:A	2.7423e-08	-1.63868e-10	-0.771197	0.000264612	-1.63868e-10	-0.739033	0.000299666	-1.63868e-10	-0.738853
26333605	chr1:26333605:T:C	8.04443e-08	1.62987	-1.32488	6.28006e-05	-1.43374	-0.743593	7.21392e-05	-1.42675	-0.736174
26334282	chr1:26334282:G:A	1.5806e-08	-1.63868e-10	-1.32219	0.000155847	-1.63868e-10	-1.26842	0.000176339	-1.63868e-10	-1.26911
26335144	chr1:26335144:T:C	2.03919e-08	-1.63868e-10	-1.06744	0.000162607	-1.63868e-10	-1.22596	0.000183586	-1.63868e-10	-1.22884
26335313	chr1:26335313:C:T	1.86796e-08	-1.63868e-10	-1.15515	0.000151595	-1.63868e-10	-1.29609	0.000171607	-1.63868e-10	-1.29632
26335345	chr1:26335345:C:T	2.25329e-08	-1.63868e-10	-0.967605	0.000328884	-1.63868e-10	-0.521596	0.000373746	-1.63868e-10	-0.517947
26335385	chr1:26335385:G:A	6.41987e-08	1.38104	-1.30163	6.45264e-05	-1.51544	-0.634782	7.41589e-05	-1.5093	-0.626008
26335891	chr1:26335891:G:A	1.87592e-08	-1.63868e-10	-1.1509	0.000215535	-1.63868e-10	-0.944178	0.000244554	-1.63868e-10	-0.942086
26336048	chr1:26336048:C:A	2.4343e-08	-1.63868e-10	-0.890336	0.000233722	-1.63868e-10	-0.863165	0.000264671	-1.63868e-10	-0.863034
26336283	chr1:26336283:C:T	7.5992e-08	1.52121	-1.27316	8.12423e-05	-1.47228	-0.447586	9.35319e-05	-1.46575	-0.437474
26336413	chr1:26336413:C:T	1.5374e-07	-0.54549	1.49817	0.000121386	-1.6489	0.130574	0.000143093	-1.63559	0.15756
26336572	chr1:26336572:C:T	1.043e-08	-1.73789	-3.3421e-10	0.000106267	-1.65135	-3.3421e-10	0.000120287	-1.65164	-3.3421e-10
26336871	chr1:26336871:C:T	2.80373e-08	-1.63432	0.885277	0.000560485	-1.43802	1.44952	0.000680089	-1.41224	1.49295
26337461	chr1:26337461:G:A	2.97997e-08	-1.63868e-10	-0.688083	0.000290341	-1.63868e-10	-0.646242	0.000328795	-1.63868e-10	-0.646089
26337710	chr1:26337710:CA:C	1.9887e-08	-1.63868e-10	-1.09252	0.000154329	-1.63868e-10	-1.27821	0.000174567	-1.63868e-10	-1.27921
26337728	chr1:26337728:T:C	2.20012e-07	-0.22257	1.53367	0.000123349	-1.72582	0.223544	0.000144647	-1.71877	0.25155
26337776	chr1:26337776:C:T	2.71509e-08	-1.63868e-10	-0.781171	0.000306164	-1.63868e-10	-0.593178	0.00034502	-1.63868e-10	-0.597921
26338987	chr1:26338987:G:A	2.87663e-07	-1.59515	3.17436	0.0132456	-1.68963	4.86375	0.0164726	-1.67927	4.9472
26339500	chr1:26339500:C:G	2.32637e-08	-0.99243	0.056745	0.000456335	-1.34666	1.15259	0.000564399	-1.30122	1.19546
26339518	chr1:26339518:C:T	1.62309e-08	-1.63868e-10	-1.29567	0.000147353	-1.63868e-10	-1.32447	0.000166838	-1.63868e-10	-1.3245
26339543	chr1:26339543:T:C	4.22562e-08	-1.63868e-10	-0.33883	0.000412672	-1.63868e-10	-0.294645	0.000467435	-1.63868e-10	-0.294263
26339577	chr1:26339577:T:C	7.10235e-09	-0.815568	-1.30659	2.67778e-05	-1.71025	-1.31947	3.06207e-05	-1.70129	-1.31855
26339692	chr1:26339692:T:C	1.4888e-08	-0.976563	-0.405462	0.000180575	-1.34188	0.220725	0.000220087	-1.29662	0.249119
26339705	chr1:26339705:A:C	1.73459e-08	-1.01088	-0.218347	0.000218533	-1.37008	0.439717	0.000266501	-1.32629	0.470141
26339777	chr1:26339777:C:T	1.17414e-08	-1.61946	-3.3421e-10	0.000100601	-1.70614	-3.3421e-10	0.000114078	-1.70464	-3.3421e-10
26339975	chr1:26339975:G:A	1.56883e-08	-1.63868e-10	-1.32966	0.00015895	-1.63868e-10	-1.24871	0.000180135	-1.63868e-10	-1.24781
26340011	chr1:26340011:C:T	3.15952e-08	0.500083	-1.12966	2.87951e-05	-1.63988	-1.31722	3.30797e-05	-1.62622	-1.31639
26340318	chr1:26340318:A:G	7.07949e-09	-0.79408	-1.3313	2.65641e-05	-1.70603	-1.33171	3.03608e-05	-1.69669	-1.33168
26340765	chr1:26340765:A:G	1.57548e-08	-1.63868e-10	-1.32544	0.000180795	-1.63868e-10	-1.11993	0.000205567	-1.63868e-10	-1.11575
26341166	chr1:26341166:G:A	5.10505e-08	-1.63868e-10	-0.149764	0.000502219	-1.63868e-10	-0.0982637	0.000568744	-1.63868e-10	-0.098092
26341258	chr1:26341258:G:A	2.86415e-08	-1.63868e-10	-0.727724	0.000282598	-1.63868e-10	-0.673272	0.000319999	-1.63868e-10	-0.673205
26341766	chr1:26341766:G:A	1.02748e-08	-1.75289	-3.3421e-10	0.000187443	-1.08383	-3.3421e-10	0.000211348	-1.08802	-3.3421e-10
26341796	chr1:26341796:T:C	2.3237e-08	-1.63868e-10	-0.936833	0.000162228	-1.63868e-10	-1.22829	0.000184621	-1.63868e-10	-1.22322
26341860	chr1:26341860:C:T	1.74458e-08	-1.63868e-10	-1.22348	0.000147472	-1.63868e-10	-1.32366	0.000166926	-1.63868e-10	-1.32397
26341905	chr1:26341905:C:T	3.514e-08	0.498186	-1.02143	3.08805e-05	-1.60574	-1.28144	3.5559e-05	-1.59067	-1.27966
26342158	chr1:26342158:G:A	6.7203e-08	-1.63868e-10	0.125137	0.0011513	-1.63868e-10	0.731344	0.00132312	-1.63868e-10	0.746225
26342724	chr1:26342724:G:A	1.76775e-08	-1.63868e-10	-1.21029	0.000229519	-1.63868e-10	-0.881313	0.000262475	-1.63868e-10	-0.871366
26343255	chr1:26343255:C:A	1.76701e-08	-1.63868e-10	-1.21071	0.000184634	-1.63868e-10	-1.09892	0.000209044	-1.63868e-10	-1.09898
26343300	chr1:26343300:C:T	4.16313e-08	-1.63868e-10	-0.353728	0.000407975	-1.63868e-10	-0.306093	0.000461943	-1.63868e-10	-0.30608
26343953	chr1:26343953:G:T	1.88591e-07	-0.495886	1.65289	0.000142486	-1.68448	0.326422	0.000167848	-1.67407	0.35561
26344118	chr1:26344118:C:T	2.23345e-07	-0.468512	1.79465	0.000157455	-1.69389	0.43573	0.000185641	-1.68377	0.466063
26344261	chr1:26344261:C:T	1.98973e-08	0.233112	-1.32511	2.89524e-05	-1.63694	-1.3147	3.32489e-05	-1.62394	-1.31355
26344290	chr1:26344290:G:A	2.07354e-08	-1.05074	-3.3421e-10	0.000129147	-1.45635	-3.3421e-10	0.00014524	-1.46314	-3.3421e-10
26344294	chr1:26344294:G:A	1.84877e-08	-1.63868e-10	-1.16547	0.00015938	-1.63868e-10	-1.24601	0.000180342	-1.63868e-10	-1.24667
26344349	chr1:26344349:G:A	5.64929e-08	-1.63868e-10	-0.0484649	0.000928573	-1.63868e-10	0.516349	0.00106616	-1.63868e-10	0.530299
26344511	chr1:26344511:G:T	2.42904e-08	-1.63868e-10	-0.8925	0.000158875	-1.63868e-10	-1.24918	0.000179528	-1.63868e-10	-1.25119
26344567	chr1:26344567:C:T	2.43836e-08	-1.63868e-10	-0.888671	0.000159158	-1.63868e-10	-1.2474	0.000179844	-1.63868e-10	-1.24943
26344653	chr1:26344653:T:C	1.06288e-08	-1.71902	-3.3421e-10	0.00010254	-1.68705	-3.3421e-10	0.000116057	-1.68744	-3.3421e-10
26344757	chr1:26344757:A:G	4.31088e-08	0.672657	-0.99151	3.25976e-05	-1.55939	-1.27367	3.76305e-05	-1.54209	-1.27162
26345873	chr1:26345873:C:T	1.76778e-08	-1.63868e-10	-1.21027	0.00014629	-1.63868e-10	-1.33171	0.000165641	-1.63868e-10	-1.3317
26346015	chr1:26346015:G:A	1.965e-08	-1.1045	-3.3421e-10	9.68838e-05	-1.74379	-3.3421e-10	0.000109966	-1.74135	-3.3421e-10
26346347	chr1:26346347:G:A	2.69049e-08	-1.63868e-10	-0.79027	0.00016828	-1.63868e-10	-1.19167	0.000190077	-1.63868e-10	-1.1941
26346585	chr1:26346585:G:A	4.02638e-08	0.675442	-1.06257	3.18308e-05	-1.55761	-1.29925	3.67304e-05	-1.54016	-1.29776
26346604	chr1:26346604:G:A	1.17469e-08	-1.61899	-3.3421e-10	0.000100334	-1.70879	-3.3421e-10	0.000113417	-1.71045	-3.3421e-10
26346617	chr1:26346617:C:T	3.63315e-08	0.603093	-1.09299	3.08893e-05	-1.57765	-1.30924	3.56021e-05	-1.56113	-1.30799
26346647	chr1:26346647:G:GCCT	1.56719e-08	-1.63868e-10	-1.33071	0.000164868	-1.63868e-10	-1.21215	0.000186496	-1.63868e-10	-1.21311
26346729	chr1:26346729:A:G	2.36883e-08	0.405485	-1.32308	3.126e-05	-1.59042	-1.28454	3.60465e-05	-1.57426	-1.28246
26346975	chr1:26346975:C:A	3.52972e-08	0.552928	-1.07171	3.05862e-05	-1.59423	-1.30252	3.52602e-05	-1.57766	-1.3011
26347385	chr1:26347385:C:T	2.37503e-08	-1.63868e-10	-0.914986	0.000157449	-1.63868e-10	-1.2582	0.000177913	-1.63868e-10	-1.26023
26348428	chr1:26348428:G:A	3.67523e-08	0.656503	-1.13488	3.0956e-05	-1.56373	-1.321	3.56881e-05	-1.54658	-1.32013
26348434	chr1:26348434:G:A	2.59703e-08	0.488541	-1.31417	2.96467e-05	-1.59631	-1.33164	3.40957e-05	-1.58084	-1.33151
26348435	chr1:26348435:C:G	2.62214e-08	0.497812	-1.31381	2.97215e-05	-1.59381	-1.33162	3.41859e-05	-1.57823	-1.33147
26348490	chr1:26348490:T:C	2.15664e-08	-1.63868e-10	-1.01144	0.000151751	-1.63868e-10	-1.29506	0.000171598	-1.63868e-10	-1.29637
26348657	chr1:26348657:G:A	2.13476e-08	-1.63868e-10	-1.02164	0.000151236	-1.63868e-10	-1.29846	0.000171026	-1.63868e-10	-1.2997
26348770	chr1:26348770:G:A	2.0483e-08	0.260183	-1.32317	2.93027e-05	-1.62895	-1.31067	3.3671e-05	-1.6155	-1.30939
26349124	chr1:26349124:A:G	2.77232e-08	0.440016	-1.20033	3.67471e-05	-1.58027	-1.13297	4.24512e-05	-1.56459	-1.12858
26349183	chr1:26349183:A:T	5.91563e-09	-1.02185	-1.28313	2.74004e-05	-1.70582	-1.30092	3.09473e-05	-1.70751	-1.30172
26349388	chr1:26349388:C:T	1.57027e-08	-1.63868e-10	-1.32875	0.000169744	-1.63868e-10	-1.18301	0.000191989	-1.63868e-10	-1.18409
26349766	chr1:26349766:G:T	4.90666e-08	-0.189402	-3.3421e-10	9.7426e-05	-1.73821	-3.3421e-10	0.000110933	-1.7326	-3.3421e-10
26350182	chr1:26350182:T:C	2.01268e-08	-0.293186	-0.787343	5.65804e-05	-1.49821	-0.783429	6.57558e-05	-1.47716	-0.778418
26350650	chr1:26350650:T:G	1.0784e-07	-1.63868e-10	0.598072	0.000387704	-1.63868e-10	-0.357057	0.000442845	-1.63868e-10	-0.348302
26350743	chr1:26350743:G:A	1.86051e-08	-1.63868e-10	-1.15914	0.000153212	-1.63868e-10	-1.28548	0.000173751	-1.63868e-10	-1.2839
26351230	chr1:26351230:C:T	1.50735e-07	-0.567946	1.50089	0.000222127	-1.70322	0.789166	0.000262206	-1.69483	0.82244
26351546	chr1:26351546:G:A	1.02707e-08	-1.75328	-3.3421e-10	0.000179569	-1.12674	-3.3421e-10	0.000202534	-1.13061	-3.3421e-10
26351660	chr1:26351660:G:A	2.72389e-08	-1.63868e-10	-0.777933	0.000157284	-1.63868e-10	-1.25925	0.00017827	-1.63868e-10	-1.25822
26352039	chr1:26352039:G:T	1.56987e-08	-0.64072	-0.688285	5.54174e-05	-1.55493	-0.747473	6.42899e-05	-1.53869	-0.739428
26352300	chr1:26352300:T:C	1.36755e-08	-1.46698	-3.3421e-10	0.000103642	-1.67635	-3.3421e-10	0.000116906	-1.68016	-3.3421e-10
26352550	chr1:26352550:T:C	1.69856e-08	-1.63868e-10	-1.25021	0.000223658	-1.63868e-10	-0.907181	0.000253062	-1.63868e-10	-0.90789
26352606	chr1:26352606:A:G	1.57665e-08	-1.63868e-10	-1.32469	0.000151574	-1.63868e-10	-1.29623	0.000171812	-1.63868e-10	-1.29512
26353135	chr1:26353135:C:T	1.94463e-08	-1.63868e-10	-1.11492	0.000220644	-1.63868e-10	-0.920751	0.000250103	-1.63868e-10	-0.919648
26353477	chr1:26353477:A:G	1.09636e-07	-1.43282	2.04741	0.00146742	-1.39891	2.37287	0.00174001	-1.37726	2.39738
26353520	chr1:26353520:C:T	2.1931e-08	-1.63868e-10	-0.994681	0.00023619	-1.63868e-10	-0.852662	0.000268942	-1.63868e-10	-0.847027
26353756	chr1:26353756:A:G	2.62607e-08	0.257113	-1.07162	5.19447e-05	-1.70352	-0.663596	5.93739e-05	-1.70271	-0.654961
26353772	chr1:26353772:A:C	2.65576e-08	-0.961841	0.158576	0.000158999	-1.34012	0.0917126	0.000190121	-1.30336	0.109504
26354145	chr1:26354145:G:A	9.94365e-08	-1.63868e-10	0.516939	0.00100502	-1.63868e-10	0.595465	0.00115901	-1.63868e-10	0.613795
26354172	chr1:26354172:C:T	8.74971e-06	5.90062	-0.906421	0.000149597	-1.00652	-0.302834	0.000173816	-0.981616	-0.30191
26354204	chr1:26354204:A:G	3.7317e-08	0.351754	-0.814886	8.97387e-05	-1.68324	-0.137154	0.000102877	-1.68223	-0.125761
26354328	chr1:26354328:C:T	5.62319e-06	5.71677	-1.1647	0.000104488	-1.05765	-0.61058	0.000120964	-1.03288	-0.613149
26354781	chr1:26354781:T:C	9.82664e-09	-1.34384	-0.453647	6.13211e-05	-1.74299	-0.458185	7.02463e-05	-1.7385	-0.451016
26354815	chr1:26354815:G:A	7.78314e-08	1.37095	-1.09899	4.12591e-05	-1.62924	-0.968187	4.7241e-05	-1.6205	-0.965756
26354862	chr1:26354862:G:A	5.21439e-09	-1.23664	-1.19452	3.04098e-05	-1.74714	-1.15539	3.45769e-05	-1.74293	-1.15541
26355543	chr1:26355543:G:A	6.40774e-05	8.31554	-1.33027	3.35138e-05	-1.63362	-1.17172	3.76605e-05	-1.6383	-1.17461
26355566	chr1:26355566:A:T	1.48382e-07	-1.63868e-10	0.91721	0.000686408	-1.63868e-10	0.214172	0.000783978	-1.63868e-10	0.222858
26355623	chr1:26355623:G:A	1.57147e-08	-1.63868e-10	-1.32799	0.000146523	-1.63868e-10	-1.33012	0.00016586	-1.63868e-10	-1.33038
26355693	chr1:26355693:T:C	4.20504e-09	-1.33141	-1.31489	3.09526e-05	-1.72355	-1.16129	3.5386e-05	-1.71674	-1.15846
26355790	chr1:26355790:G:A	1.89671e-08	-1.63868e-10	-1.13987	0.000159642	-1.63868e-10	-1.24437	0.000180825	-1.63868e-10	-1.24399
26355994	chr1:26355994:G:A	4.26992e-09	-1.32548	-1.30551	3.15548e-05	-1.72291	-1.14267	3.60793e-05	-1.71601	-1.13979
26356675	chr1:26356675:C:T	4.12428e-09	-1.3411	-1.32459	2.97697e-05	-1.72618	-1.19763	3.40122e-05	-1.71966	-1.19515
26356836	chr1:26356836:G:A	2.70163e-08	-1.63868e-10	-0.786139	0.000186236	-1.63868e-10	-1.09029	0.000210912	-1.63868e-10	-1.09008
26356869	chr1:26356869:C:T	1.52544e-07	-1.63868e-10	0.944871	0.00155863	-1.63868e-10	1.03427	0.00180001	-1.63868e-10	1.05403
26356948	chr1:26356948:C:T	4.97562e-09	-1.26982	-1.20821	2.98492e-05	-1.75026	-1.17088	3.39041e-05	-1.74714	-1.17084
26356983	chr1:26356983:G:A	7.88664e-09	-1.37079	-0.646619	6.3854e-05	-1.7444	-0.416295	7.32214e-05	-1.74024	-0.407798
26357057	chr1:26357057:G:A	5.93026e-06	5.62657	-1.02133	5.86861e-05	-1.735	-0.510092	6.59355e-05	-1.73627	-0.516574
26357084	chr1:26357084:C:T	5.44545e-06	5.53477	-1.01481	5.90008e-05	-1.73937	-0.500376	6.6296e-05	-1.74048	-0.506911
26357597	chr1:26357597:T:C	4.2415e-09	-1.46857	-1.1691	2.73836e-05	-1.68939	-1.31796	3.13378e-05	-1.68061	-1.31609
26357753	chr1:26357753:G:A	3.12862e-08	-0.694313	0.0549106	9.20035e-05	-1.60215	-0.193323	0.000106713	-1.58398	-0.187399
26357790	chr1:26357790:G:A	1.64841e-08	-1.63868e-10	-1.28018	0.000149916	-1.63868e-10	-1.30722	0.000169893	-1.63868e-10	-1.30635
26357813	chr1:26357813:G:A	3.10665e-08	0.389409	-1.03586	5.19455e-05	-1.67653	-0.690577	5.92136e-05	-1.6758	-0.684569
26357817	chr1:26357817:T:C	1.71239e-08	-1.63868e-10	-1.2421	0.000209085	-1.63868e-10	-0.974559	0.000237604	-1.63868e-10	-0.970916
26357883	chr1:26357883:C:A	8.87007e-09	-1.1922	-0.707702	4.5292e-05	-1.73917	-0.765002	5.18043e-05	-1.73355	-0.7605
26357894	chr1:26357894:A:G	1.18559e-08	-1.60975	-3.3421e-10	0.000145998	-1.3337	-3.3421e-10	0.000164527	-1.33845	-3.3421e-10
26357912	chr1:26357912:G:A	4.84011e-06	5.43773	-1.03562	5.68858e-05	-1.74308	-0.533169	6.39392e-05	-1.74403	-0.539563
26358071	chr1:26358071:T:C	3.52107e-08	0.346571	-0.8678	8.23341e-05	-1.68956	-0.216953	9.4278e-05	-1.68881	-0.206467
26358330	chr1:26358330:A:T	4.68144e-09	-1.4191	-1.11987	2.70899e-05	-1.71048	-1.30765	3.09756e-05	-1.70333	-1.30499
26358699	chr1:26358699:C:T	3.93213e-08	0.527352	-0.938166	7.45808e-05	-1.65292	-0.352495	8.53497e-05	-1.65198	-0.342781
26359065	chr1:26359065:G:C	1.56626e-08	-1.63868e-10	-1.33131	0.000153728	-1.63868e-10	-1.28212	0.00017419	-1.63868e-10	-1.28138
26359171	chr1:26359171:A:G	1.56602e-08	-1.63868e-10	-1.33146	0.000154049	-1.63868e-10	-1.28003	0.000174556	-1.63868e-10	-1.27928
26359664	chr1:26359664:A:G	9.50975e-06	6.34351	-1.26602	3.89654e-05	-1.67545	-0.979173	4.37591e-05	-1.67814	-0.984682
26360180	chr1:26360180:C:A	1.37635e-08	-1.46056	-3.3421e-10	9.85141e-05	-1.7271	-3.3421e-10	0.000111338	-1.72895	-3.3421e-10
26360295	chr1:26360295:C:T	1.24799e-07	-1.63868e-10	0.744125	0.0012761	-1.63868e-10	0.834268	0.00147318	-1.63868e-10	0.853656
26360346	chr1:26360346:C:A	7.67635e-06	5.82707	-0.963747	6.21751e-05	-1.7224	-0.464946	6.96442e-05	-1.72411	-0.474016
26360373	chr1:26360373:G:A	7.67498e-06	5.81071	-0.947567	6.33632e-05	-1.72371	-0.444707	7.0978e-05	-1.72537	-0.453784
26360502	chr1:26360502:G:A	5.97717e-09	-1.02519	-1.26944	2.93026e-05	-1.72097	-1.21865	3.34595e-05	-1.71886	-1.21233
26360579	chr1:26360579:G:C	5.97842e-06	5.73002	-1.11668	4.79583e-05	-1.72791	-0.719058	5.38037e-05	-1.72948	-0.7267
26360797	chr1:26360797:T:C	6.60155e-09	-0.966369	-1.22891	3.06135e-05	-1.73086	-1.165	3.49919e-05	-1.72905	-1.15735
26361070	chr1:26361070:C:A	7.83856e-09	-1.38543	-0.638094	3.84906e-05	-1.72221	-0.944676	4.43208e-05	-1.71599	-0.934082
26361717	chr1:26361717:T:A	1.56637e-08	-1.63868e-10	-1.33123	0.000153613	-1.63868e-10	-1.28286	0.00017406	-1.63868e-10	-1.28212
26362027	chr1:26362027:C:T	1.61005e-08	-1.63868e-10	-1.30373	0.000147558	-1.63868e-10	-1.32308	0.000167134	-1.63868e-10	-1.32272
26362102	chr1:26362102:TACCCATGACCC:T	5.79937e-08	-0.022246	-3.3421e-10	0.000130596	-1.44519	-3.3421e-10	0.000149221	-1.43609	-3.3421e-10
26362595	chr1:26362595:T:A	9.61313e-09	-1.16945	-0.650005	5.20225e-05	-1.7343	-0.631324	5.96695e-05	-1.7279	-0.624801
26362694	chr1:26362694:A:G	4.2987e-09	-1.39101	-1.23325	5.75199e-05	-1.01771	-1.24746	6.78416e-05	-0.973962	-1.25039
26362729	chr1:26362729:A:G	1.20233e-05	6.40995	-1.09793	5.20817e-05	-1.67441	-0.690074	5.83507e-05	-1.67714	-0.697908
26362755	chr1:26362755:C:G	1.56561e-08	-1.63868e-10	-1.33172	0.000155171	-1.63868e-10	-1.27277	0.000175834	-1.63868e-10	-1.27198
26363168	chr1:26363168:G:A	5.92046e-09	-1.44689	-0.857275	3.41234e-05	-1.70019	-1.08712	3.92703e-05	-1.69216	-1.07889
26363316	chr1:26363316:A:G	1.50042e-06	-1.63868e-10	3.23092	0.00568469	-1.63868e-10	2.32823	0.00652027	-1.63868e-10	2.34115
26363440	chr1:26363440:A:G	1.89546e-08	-1.63868e-10	-1.14054	0.000168244	-1.63868e-10	-1.19188	0.000190314	-1.63868e-10	-1.19285
26363479	chr1:26363479:C:T	5.93175e-09	-1.29737	-1.00489	3.54325e-05	-1.7469	-1.00277	4.02175e-05	-1.74316	-1.00406
26363480	chr1:26363480:T:G	5.98e-09	-1.28927	-1.00489	3.54669e-05	-1.74593	-1.00277	4.02664e-05	-1.74195	-1.00406
26363498	chr1:26363498:A:T	1.56723e-08	-1.63868e-10	-1.33069	0.000157762	-1.63868e-10	-1.25621	0.000178793	-1.63868e-10	-1.25529
26363623	chr1:26363623:C:T	2.54489e-07	-1.63868e-10	1.45668	0.00113525	-1.63868e-10	0.717306	0.00129346	-1.63868e-10	0.723554
26363636	chr1:26363636:T:C	1.59236e-08	-1.63868e-10	-1.31478	0.000148765	-1.63868e-10	-1.31493	0.000168523	-1.63868e-10	-1.31445
26363689	chr1:26363689:G:A	5.82682e-09	-1.17022	-1.14989	6.59359e-05	-0.996206	-1.13241	7.76909e-05	-0.951834	-1.13695
26363706	chr1:26363706:C:T	2.09061e-08	-1.63868e-10	-1.04254	0.000181393	-1.63868e-10	-1.11663	0.000205865	-1.63868e-10	-1.1143
26363892	chr1:26363892:C:G	6.04331e-09	-1.40263	-0.880994	3.76729e-05	-1.71927	-0.969091	4.33691e-05	-1.71275	-0.959021
26363990	chr1:26363990:T:C	7.5439e-08	0.766558	-0.525813	0.000149508	-1.60666	0.296712	0.000170167	-1.6052	0.300463
26364183	chr1:26364183:G:A	1.24558e-07	-1.63868e-10	0.742192	0.00127427	-1.63868e-10	0.832826	0.00147019	-1.63868e-10	0.851622
26364193	chr1:26364193:T:A	1.59261e-08	-1.63868e-10	-1.31462	0.000148726	-1.63868e-10	-1.3152	0.000168479	-1.63868e-10	-1.31471
26364254	chr1:26364254:G:A	6.56563e-08	0.666293	-0.56444	0.000137194	-1.62952	0.233613	0.000156162	-1.62816	0.237532
26364770	chr1:26364770:G:A	1.56626e-08	-1.63868e-10	-1.3313	0.000156737	-1.63868e-10	-1.26273	0.000177628	-1.63868e-10	-1.26183
26364795	chr1:26364795:CCCACCGAGCGCTGGGGTGCCCCAG:C	3.75493e-09	-1.49678	-1.26273	2.5801e-05	-1.75142	-1.31547	2.92787e-05	-1.74956	-1.3151
26364975	chr1:26364975:C:T	1.60323e-08	-1.63868e-10	-1.30798	0.0001479	-1.63868e-10	-1.32076	0.000167529	-1.63868e-10	-1.32037
26364994	chr1:26364994:C:G	1.56571e-08	-1.63868e-10	-1.33166	0.000155713	-1.63868e-10	-1.26929	0.000176456	-1.63868e-10	-1.26845
26365559	chr1:26365559:A:G	7.00263e-09	-1.28864	-0.847655	4.17839e-05	-1.74513	-0.839656	4.74358e-05	-1.74097	-0.841178
26365580	chr1:26365580:A:G	1.56709e-08	-1.63868e-10	-1.33077	0.000157594	-1.63868e-10	-1.25728	0.000178601	-1.63868e-10	-1.25637
26365946	chr1:26365946:C:T	2.51109e-08	-0.859278	-3.3421e-10	0.000146792	-1.32829	-3.3421e-10	0.000171508	-1.29689	-3.3421e-10
26366680	chr1:26366680:G:A	1.59061e-08	-1.63868e-10	-1.31588	0.000148854	-1.63868e-10	-1.31434	0.000168627	-1.63868e-10	-1.31383
26366991	chr1:26366991:A:G	3.55001e-09	-1.49921	-1.31642	2.56121e-05	-1.74961	-1.32462	2.90693e-05	-1.74722	-1.32462
26367252	chr1:26367252:C:T	1.80557e-08	-1.18912	-3.3421e-10	0.000118069	-1.54603	-3.3421e-10	0.000133364	-1.54844	-3.3421e-10
26367627	chr1:26367627:G:T	6.48647e-07	-1.63868e-10	2.39231	0.00239281	-1.63868e-10	1.46292	0.00272935	-1.63868e-10	1.47029
26367754	chr1:26367754:T:C	2.7776e-07	2.70607	-1.1619	5.02071e-05	-1.74616	-0.654983	5.63021e-05	-1.74829	-0.6625
26367760	chr1:26367760:T:C	1.94265e-08	-1.63868e-10	-1.11594	0.000164631	-1.63868e-10	-1.21359	0.000185695	-1.63868e-10	-1.21742
26368353	chr1:26368353:G:A	1.77081e-08	-1.63868e-10	-1.20856	0.000158981	-1.63868e-10	-1.24851	0.000179877	-1.63868e-10	-1.24925
26368441	chr1:26368441:C:T	4.93135e-08	-1.63868e-10	-0.184383	0.000288027	-1.63868e-10	-0.654247	0.00032556	-1.63868e-10	-0.655976
26368647	chr1:26368647:A:G	1.5778e-08	-1.63868e-10	-1.32396	0.000150558	-1.63868e-10	-1.30295	0.000170583	-1.63868e-10	-1.3023
26368661	chr1:26368661:C:T	1.57744e-08	-1.63868e-10	-1.32419	0.000150625	-1.63868e-10	-1.3025	0.00017066	-1.63868e-10	-1.30185
26368750	chr1:26368750:T:C	1.86278e-08	-1.63868e-10	-1.15793	0.000159729	-1.63868e-10	-1.24382	0.000180604	-1.63868e-10	-1.24521
26368804	chr1:26368804:G:A	2.30787e-07	2.59067	-1.23175	4.82606e-05	-1.75107	-0.689617	5.42354e-05	-1.75216	-0.696027
26368841	chr1:26368841:G:A	1.57842e-08	-1.63868e-10	-1.32357	0.000150451	-1.63868e-10	-1.30366	0.000170459	-1.63868e-10	-1.30302
26369196	chr1:26369196:G:A	1.03147e-08	-1.74901	-3.3421e-10	0.000158798	-1.24967	-3.3421e-10	0.000179114	-1.2535	-3.3421e-10
26369298	chr1:26369298:A:G	1.57728e-08	-1.63868e-10	-1.32429	0.000150651	-1.63868e-10	-1.30233	0.000170689	-1.63868e-10	-1.30168
26369340	chr1:26369340:C:T	9.02044e-08	-1.63868e-10	0.419498	0.000913251	-1.63868e-10	0.499711	0.00105262	-1.63868e-10	0.517516
26369442	chr1:26369442:C:T	1.56748e-08	-1.63868e-10	-1.33053	0.000157932	-1.63868e-10	-1.25513	0.000178991	-1.63868e-10	-1.25419
26370135	chr1:26370135:C:T	1.54466e-07	2.05347	-1.09607	6.54406e-05	-1.7477	-0.388457	7.37133e-05	-1.7455	-0.395841
26370145	chr1:26370145:CA:C	4.01617e-06	5.30499	-1.08948	4.90543e-05	-1.74678	-0.677589	5.50759e-05	-1.74724	-0.685572
26370241	chr1:26370241:T:C	4.20063e-09	-1.31737	-1.32997	2.75268e-05	-1.70987	-1.29227	3.14203e-05	-1.70211	-1.29196
26370675	chr1:26370675:G:A	3.46535e-06	5.14989	-1.08191	4.95135e-05	-1.75074	-0.664309	5.55965e-05	-1.75102	-0.67238
26370864	chr1:26370864:C:T	1.68024e-08	-1.26106	-3.3421e-10	0.0001014	-1.69823	-3.3421e-10	0.00011496	-1.69694	-3.3421e-10
26370907	chr1:26370907:T:C	1.36142e-05	6.52233	-1.08605	0.000134706	-0.824145	-0.590056	0.000157722	-0.792226	-0.58846
26371939	chr1:26371939:G:A	5.0098e-06	5.59297	-1.1564	4.41397e-05	-1.7344	-0.795544	4.9579e-05	-1.73519	-0.802764
26371963	chr1:26371963:T:A	1.15925e-08	-1.63222	-3.3421e-10	9.59723e-05	-1.75324	-3.3421e-10	0.000108661	-1.75329	-3.3421e-10
26372256	chr1:26372256:C:T	2.52994e-08	-1.63868e-10	-0.851799	0.000268137	-1.63868e-10	-0.725803	0.000304411	-1.63868e-10	-0.723143
26372393	chr1:26372393:T:C	6.90048e-06	5.92113	-1.16437	4.45369e-05	-1.71176	-0.809217	5.00159e-05	-1.71282	-0.816359
26372447	chr1:26372447:A:G	2.37467e-07	2.62516	-1.23772	4.70754e-05	-1.74899	-0.716559	5.28773e-05	-1.75056	-0.722987
26372612	chr1:26372612:T:C	6.71826e-07	2.21697	0.21045	0.000281925	-1.75288	1.07722	0.000315091	-1.75326	1.0646
26372666	chr1:26372666:T:C	1.05947e-07	1.82012	-1.23976	4.57695e-05	-1.74399	-0.749688	5.16156e-05	-1.74113	-0.756566
26372773	chr1:26372773:C:T	7.55826e-08	-1.63868e-10	0.242645	0.000443988	-1.63868e-10	-0.221502	0.000503017	-1.63868e-10	-0.220898
26373360	chr1:26373360:G:A	3.85542e-08	-0.430515	-3.3421e-10	0.000100471	-1.70743	-3.3421e-10	0.000113491	-1.70979	-3.3421e-10
26373557	chr1:26373557:G:A	2.58713e-08	-1.63868e-10	-0.829444	0.000228259	-1.63868e-10	-0.886819	0.000258075	-1.63868e-10	-0.888274
26373702	chr1:26373702:T:C	1.80472e-08	-1.63868e-10	-1.18959	0.000153867	-1.63868e-10	-1.28121	0.000173912	-1.63868e-10	-1.28297
26374086	chr1:26374086:C:T	1.6084e-08	-1.63868e-10	-1.30476	0.000146321	-1.63868e-10	-1.33149	0.000165695	-1.63868e-10	-1.33137
26374157	chr1:26374157:G:C	1.58641e-08	-1.63868e-10	-1.31852	0.000153248	-1.63868e-10	-1.28524	0.000173774	-1.63868e-10	-1.28377
26374694	chr1:26374694:A:G	4.08701e-07	3.17098	-1.24057	4.41697e-05	-1.51399	-1.01527	5.06822e-05	-1.49809	-1.01786
26374817	chr1:26374817:G:A	1.77284e-08	-1.63868e-10	-1.20741	0.000189011	-1.63868e-10	-1.07549	0.000214384	-1.63868e-10	-1.07375
26374957	chr1:26374957:C:T	2.72813e-08	-0.240635	-0.535742	0.000105652	-0.908471	-0.748677	0.000119577	-0.92028	-0.737285
26375362	chr1:26375362:C:G	2.13536e-08	-1.63868e-10	-1.02136	0.000157725	-1.63868e-10	-1.25645	0.000178796	-1.63868e-10	-1.25528
26375723	chr1:26375723:G:A	3.66912e-09	-1.66546	-1.11717	4.0728e-05	-1.5225	-1.08788	4.81022e-05	-1.48023	-1.08796
26375787	chr1:26375787:A:G	1.82994e-08	-1.63868e-10	-1.17571	0.000153048	-1.63868e-10	-1.28655	0.000173282	-1.63868e-10	-1.2866
26375876	chr1:26375876:TTTTC:T	3.13892e-09	-1.67916	-1.25954	3.21574e-05	-1.53247	-1.31419	3.73782e-05	-1.5062	-1.31424
26376658	chr1:26376658:T:G	2.33193e-08	-1.63868e-10	-0.933301	0.000210037	-1.63868e-10	-0.970014	0.000238885	-1.63868e-10	-0.96554
26377316	chr1:26377316:C:G	6.13017e-08	-1.63868e-10	0.033228	0.000681735	-1.63868e-10	0.207341	0.000777587	-1.63868e-10	0.214673
26377395	chr1:26377395:G:C	3.05581e-08	-1.63868e-10	-0.662951	0.000181369	-1.63868e-10	-1.11677	0.000205776	-1.63868e-10	-1.11473
26377463	chr1:26377463:A:G	6.19763e-08	-1.63868e-10	0.0441721	0.00062238	-1.63868e-10	0.116251	0.000702378	-1.63868e-10	0.112949
26377538	chr1:26377538:C:T	4.4447e-09	-1.56765	-1.02322	3.05939e-05	-1.73072	-1.16578	3.5095e-05	-1.71945	-1.16401
26377822	chr1:26377822:C:T	1.70223e-08	-1.63868e-10	-1.24805	0.000147625	-1.63868e-10	-1.32262	0.000167146	-1.63868e-10	-1.32266
26377823	chr1:26377823:G:A	1.04644e-08	-1.73461	-3.3421e-10	0.000119163	-1.53681	-3.3421e-10	0.000135618	-1.53168	-3.3421e-10
26378326	chr1:26378326:T:A	2.93058e-08	-1.63868e-10	-0.704794	0.000177161	-1.63868e-10	-1.14024	0.000200979	-1.63868e-10	-1.13832
26378545	chr1:26378545:G:A	3.73092e-09	-1.46664	-1.29929	2.55965e-05	-1.74352	-1.33133	2.90263e-05	-1.74207	-1.33125
26380003	chr1:26380003:T:C	1.19326e-07	-1.63868e-10	0.699283	0.000519198	-1.63868e-10	-0.0650137	0.000591925	-1.63868e-10	-0.0581419
26380045	chr1:26380045:G:A	2.02218e-08	-1.07582	-3.3421e-10	0.000134679	-1.4144	-3.3421e-10	0.000151484	-1.42105	-3.3421e-10
26380047	chr1:26380047:C:T	2.92337e-09	-1.73983	-1.27001	3.10511e-05	-1.66981	-1.21185	3.6061e-05	-1.64506	-1.21125
26380160	chr1:26380160:T:C	1.56616e-08	-1.63868e-10	-1.33137	0.000152103	-1.63868e-10	-1.29274	0.000171916	-1.63868e-10	-1.29452
26380180	chr1:26380180:A:T	2.70406e-08	-1.63868e-10	-0.785239	0.00024126	-1.63868e-10	-0.831424	0.000274599	-1.63868e-10	-0.826212
26380564	chr1:26380564:C:T	1.88892e-08	-1.63868e-10	-1.14399	0.000154885	-1.63868e-10	-1.27462	0.000175368	-1.63868e-10	-1.27464
26381016	chr1:26381016:A:G	1.59132e-08	-1.63868e-10	-1.31543	0.000148781	-1.63868e-10	-1.31483	0.000168477	-1.63868e-10	-1.31473
26381623	chr1:26381623:G:A	1.56751e-08	-1.63868e-10	-1.33051	0.000146307	-1.63868e-10	-1.33159	0.000165664	-1.63868e-10	-1.33156
26381692	chr1:26381692:A:C	7.7839e-08	-1.63868e-10	0.272062	0.000383053	-1.63868e-10	-0.369126	0.000435319	-1.63868e-10	-0.365444
26381732	chr1:26381732:T:C	7.5575e-08	-1.63868e-10	0.242545	0.000374894	-1.63868e-10	-0.390656	0.000426006	-1.63868e-10	-0.387068
26382100	chr1:26382100:C:T	1.64531e-08	-1.63868e-10	-1.28206	0.000160555	-1.63868e-10	-1.23867	0.00018214	-1.63868e-10	-1.23675
26382116	chr1:26382116:C:T	1.60406e-08	-1.63868e-10	-1.30746	0.000151262	-1.63868e-10	-1.29829	0.00017155	-1.63868e-10	-1.29665
26382549	chr1:26382549:A:C	5.01476e-08	-1.63868e-10	-0.167609	0.000280648	-1.63868e-10	-0.680199	0.00031857	-1.63868e-10	-0.677679
26382696	chr1:26382696:A:C	1.57399e-08	-1.63868e-10	-1.32638	0.00014991	-1.63868e-10	-1.30726	0.000169501	-1.63868e-10	-1.30866
26383013	chr1:26383013:T:C	3.08835e-09	-1.62718	-1.32777	2.58708e-05	-1.74123	-1.32295	2.92437e-05	-1.74269	-1.32317
26383142	chr1:26383142:G:A	1.60979e-08	-1.63868e-10	-1.30389	0.000146363	-1.63868e-10	-1.33121	0.000165723	-1.63868e-10	-1.3312
26383146	chr1:26383146:C:G	5.87269e-08	-1.63868e-10	-0.00968294	0.000643641	-1.63868e-10	0.149841	0.000733882	-1.63868e-10	0.156826
26383229	chr1:26383229:G:A	6.81642e-09	-1.13514	-1.02811	3.15433e-05	-1.67794	-1.18799	3.60724e-05	-1.66745	-1.18854
26383279	chr1:26383279:G:A	6.71216e-08	-1.63868e-10	0.123926	0.000348446	-1.63868e-10	-0.463816	0.000395883	-1.63868e-10	-0.460404
26383738	chr1:26383738:ATGGCTGCC:A	9.48619e-09	-0.794389	-1.03835	3.01008e-05	-1.74503	-1.16772	3.41032e-05	-1.74144	-1.17069
26383809	chr1:26383809:T:G	1.56561e-08	-1.63868e-10	-1.33172	0.000146397	-1.63868e-10	-1.33098	0.000165755	-1.63868e-10	-1.33101
26383926	chr1:26383926:T:C	7.59964e-08	-1.63868e-10	0.248106	0.000402984	-1.63868e-10	-0.318402	0.000457678	-1.63868e-10	-0.315356
26384008	chr1:26384008:C:A	6.78892e-09	-1.13002	-1.03727	3.12602e-05	-1.67234	-1.20261	3.57738e-05	-1.66121	-1.2031
26384248	chr1:26384248:A:C	4.6075e-08	-1.63868e-10	-0.252311	0.000238058	-1.63868e-10	-0.844785	0.000270386	-1.63868e-10	-0.84167
26384308	chr1:26384308:C:T	3.57978e-09	-1.54741	-1.25986	3.84335e-05	-1.40269	-1.26568	4.51329e-05	-1.36718	-1.26473
26384387	chr1:26384387:A:G	1.41528e-08	-1.43267	-3.3421e-10	0.00011036	-1.61356	-3.3421e-10	0.000125066	-1.61268	-3.3421e-10
26384884	chr1:26384884:A:G	5.49933e-08	-1.63868e-10	-0.0753697	0.000314599	-1.63868e-10	-0.565999	0.000357203	-1.63868e-10	-0.563218
26385130	chr1:26385130:A:G	1.59881e-08	-1.63868e-10	-1.31074	0.000146304	-1.63868e-10	-1.33161	0.000165659	-1.63868e-10	-1.33159
26385443	chr1:26385443:A:G	1.56712e-08	-1.63868e-10	-1.33076	0.000146757	-1.63868e-10	-1.32852	0.000166156	-1.63868e-10	-1.32859
26385487	chr1:26385487:T:C	4.31368e-09	-1.50075	-1.12004	4.30217e-05	-1.34793	-1.20766	5.0724e-05	-1.3091	-1.20603
26385875	chr1:26385875:T:C	1.81336e-08	-1.63868e-10	-1.18481	0.000161262	-1.63868e-10	-1.23427	0.000182191	-1.63868e-10	-1.23647
26386231	chr1:26386231:A:G	1.71668e-08	-1.63868e-10	-1.2396	0.000148288	-1.63868e-10	-1.31814	0.000167918	-1.63868e-10	-1.31805
26386354	chr1:26386354:A:G	1.61632e-07	-1.63868e-10	1.00274	0.00254634	-1.63868e-10	1.52511	0.00288029	-1.63868e-10	1.52412
26386501	chr1:26386501:T:C	6.24753e-08	-1.63868e-10	0.0521904	0.000295499	-1.63868e-10	-0.628635	0.000335849	-1.63868e-10	-0.624862
26386833	chr1:26386833:C:T	1.59174e-08	-1.63868e-10	-1.31517	0.000146423	-1.63868e-10	-1.3308	0.000165772	-1.63868e-10	-1.33091
26387134	chr1:26387134:C:G	5.79945e-08	-1.63868e-10	-0.0222319	0.000279058	-1.63868e-10	-0.68588	0.000317141	-1.63868e-10	-0.682176
26387427	chr1:26387427:G:C	8.93469e-08	-1.63868e-10	0.409947	0.000424877	-1.63868e-10	-0.2655	0.000483084	-1.63868e-10	-0.261332
26387465	chr1:26387465:C:T	8.97137e-08	-1.63868e-10	0.414043	0.000426168	-1.63868e-10	-0.262466	0.000484558	-1.63868e-10	-0.258286
26387670	chr1:26387670:C:T	2.93561e-08	-1.63868e-10	-0.703081	0.00017603	-1.63868e-10	-1.14665	0.000199741	-1.63868e-10	-1.1445
26387714	chr1:26387714:G:T	6.46204e-08	-1.63868e-10	0.0859497	0.000301356	-1.63868e-10	-0.609008	0.00034249	-1.63868e-10	-0.605281
26388413	chr1:26388413:C:G	1.26539e-07	-1.63868e-10	0.757973	0.00193197	-1.63868e-10	1.249	0.00218453	-1.63868e-10	1.24763
26388741	chr1:26388741:G:A	1.33952e-08	-0.180471	-1.30722	3.09569e-05	-1.553	-1.33171	3.5286e-05	-1.54635	-1.33168
26388782	chr1:26388782:T:C	6.43268e-08	-1.63868e-10	0.081396	0.000712411	-1.63868e-10	0.251356	0.000812638	-1.63868e-10	0.258764
26389273	chr1:26389273:G:A	5.59479e-08	-1.63868e-10	-0.0581595	0.000825064	-1.63868e-10	0.398162	0.000948429	-1.63868e-10	0.413285
26389303	chr1:26389303:G:A	4.00843e-09	-1.4824	-1.21178	0.000111453	-0.463403	-1.14029	0.000125397	-0.467567	-1.14247
26389381	chr1:26389381:A:C	1.04503e-08	-1.73595	-3.3421e-10	0.000136805	-1.39874	-3.3421e-10	0.000156657	-1.38746	-3.3421e-10
26389645	chr1:26389645:C:T	2.14976e-08	-1.18187	0.16723	0.00018511	-1.65908	0.562735	0.000210374	-1.67323	0.580599
26389847	chr1:26389847:A:AG	1.57965e-08	-1.63868e-10	-1.32279	0.000148117	-1.63868e-10	-1.31929	0.000167755	-1.63868e-10	-1.31902
26390069	chr1:26390069:A:G	1.72491e-08	-1.63868e-10	-1.23482	0.000163948	-1.63868e-10	-1.21775	0.000186508	-1.63868e-10	-1.21305
26390196	chr1:26390196:T:C	3.31423e-08	-1.63868e-10	-0.581771	0.000264705	-1.63868e-10	-0.738682	0.000303759	-1.63868e-10	-0.725288
26390306	chr1:26390306:C:T	4.86346e-09	-1.26477	-1.23606	2.85889e-05	-1.66773	-1.29656	3.21585e-05	-1.67494	-1.29591
26390482	chr1:26390482:A:T	1.59737e-08	-1.63868e-10	-1.31164	0.0001514	-1.63868e-10	-1.29738	0.000171342	-1.63868e-10	-1.29786
26390503	chr1:26390503:G:A	1.06817e-08	-1.71405	-3.3421e-10	9.78256e-05	-1.73411	-3.3421e-10	0.000110528	-1.73626	-3.3421e-10
26390788	chr1:26390788:G:A	1.63377e-08	-1.63868e-10	-1.28911	0.000148052	-1.63868e-10	-1.31974	0.000167719	-1.63868e-10	-1.31923
26391053	chr1:26391053:A:G	2.49471e-08	-1.63868e-10	-0.865824	0.000235632	-1.63868e-10	-0.855027	0.000268874	-1.63868e-10	-0.847281
26391077	chr1:26391077:G:A	5.10375e-09	-1.65911	-0.793498	6.18012e-05	-1.4111	-0.782275	7.03398e-05	-1.41786	-0.770328
26391097	chr1:26391097:C:T	4.08982e-09	-1.75057	-0.923514	3.941e-05	-1.74139	-0.90189	4.45773e-05	-1.74376	-0.900536
26391889	chr1:26391889:C:T	3.86896e-08	-0.869258	0.442249	0.000227044	-1.1901	0.297941	0.000271216	-1.17185	0.333246
26392390	chr1:26392390:C:T	1.2851e-07	1.06467	-0.291246	0.000970423	0.992755	-0.432322	0.00115939	1.0268	-0.412672
26392624	chr1:26392624:T:C	4.00668e-09	-1.74407	-0.950547	6.17349e-05	-1.25373	-0.940725	7.16362e-05	-1.2487	-0.921223
26392740	chr1:26392740:A:AG	8.6276e-09	-0.625482	-1.30213	5.61734e-05	-0.966392	-1.32246	6.54852e-05	-0.935482	-1.32422
26393321	chr1:26393321:T:C	1.6372e-08	-1.63868e-10	-1.28701	0.000161363	-1.63868e-10	-1.23364	0.000182903	-1.63868e-10	-1.23257
26393829	chr1:26393829:G:C	1.34566e-08	-1.48311	-3.3421e-10	0.000122133	-1.51219	-3.3421e-10	0.000139486	-1.50356	-3.3421e-10
26394072	chr1:26394072:C:T	1.61652e-08	-1.63868e-10	-1.29972	0.000158508	-1.63868e-10	-1.25149	0.00017966	-1.63868e-10	-1.25046
26394123	chr1:26394123:C:T	8.42952e-08	0.491225	-0.13948	0.000599088	0.331014	-0.252906	0.000716456	0.359583	-0.226788
26394524	chr1:26394524:G:A	4.49413e-09	-1.64345	-0.936353	5.57215e-05	-1.3776	-0.919332	6.32976e-05	-1.38558	-0.908098
26394843	chr1:26394843:G:A	7.60008e-08	0.451478	-0.203315	0.000549594	0.296374	-0.304492	0.000656105	0.324522	-0.279724
26394911	chr1:26394911:T:A	7.79921e-08	-1.63868e-10	0.274027	0.000796785	-1.63868e-10	0.363285	0.000940233	-1.63868e-10	0.404605
26395375	chr1:26395375:C:T	4.06367e-09	-1.58584	-1.09466	5.32171e-05	-1.27619	-1.06673	6.0237e-05	-1.28497	-1.05826
26395432	chr1:26395432:G:A	4.54964e-09	-1.74659	-0.820947	5.65107e-05	-1.46215	-0.820724	6.5753e-05	-1.45762	-0.797999
26395873	chr1:26395873:T:G	2.63997e-08	-1.63868e-10	-0.809228	0.000256157	-1.63868e-10	-0.771509	0.000291235	-1.63868e-10	-0.767391
26395893	chr1:26395893:G:A	6.28326e-09	-1.17203	-1.07266	4.93052e-05	-1.39916	-1.02011	5.77167e-05	-1.37831	-1.00767
26396025	chr1:26396025:G:A	1.70204e-08	0.0834634	-1.33163	6.19681e-05	-0.873153	-1.31753	6.86353e-05	-0.893648	-1.31907
26396236	chr1:26396236:G:A	1.70171e-08	-1.63868e-10	-1.24836	0.000166518	-1.63868e-10	-1.20219	0.000188453	-1.63868e-10	-1.20268
26396506	chr1:26396506:T:C	1.22004e-07	-1.63868e-10	0.721474	0.000818734	-1.63868e-10	0.39046	0.000937183	-1.63868e-10	0.401356
26396591	chr1:26396591:C:T	1.7463e-08	-1.63868e-10	-1.22249	0.000179847	-1.63868e-10	-1.12519	0.000203143	-1.63868e-10	-1.12761
26396647	chr1:26396647:C:G	1.22581e-08	-1.5764	-3.3421e-10	0.000101772	-1.69457	-3.3421e-10	0.000114919	-1.69729	-3.3421e-10
26396722	chr1:26396722:G:A	4.9513e-09	-1.35317	-1.12976	3.00167e-05	-1.75144	-1.1641	3.39487e-05	-1.75191	-1.16476
26396785	chr1:26396785:G:A	4.47755e-09	-1.34236	-1.24115	4.84752e-05	-1.21098	-1.22526	5.38498e-05	-1.2305	-1.22483
26397512	chr1:26397512:C:T	3.49958e-09	-1.74781	-1.08212	2.98998e-05	-1.74967	-1.16978	3.36816e-05	-1.75114	-1.17343
26397561	chr1:26397561:T:C	1.04346e-07	0.483225	0.0819068	0.000752753	0.333164	-0.026726	0.000903477	0.361626	0.00310189
26397656	chr1:26397656:A:C	1.82613e-08	-1.63868e-10	-1.17779	0.000167545	-1.63868e-10	-1.19604	0.000190749	-1.63868e-10	-1.19057
26398293	chr1:26398293:G:A	3.8336e-09	-1.62154	-1.11724	4.87462e-05	-1.34038	-1.0903	5.51998e-05	-1.34854	-1.08202
26398400	chr1:26398400:C:T	4.0214e-09	-1.63507	-1.05588	5.07799e-05	-1.36378	-1.02602	5.75924e-05	-1.37178	-1.01635
26398701	chr1:26398701:T:C	1.13075e-07	-1.63868e-10	0.645475	0.00165079	-1.63868e-10	1.09171	0.00198318	-1.63868e-10	1.15094
26399184	chr1:26399184:G:A	2.14126e-07	2.13606	-0.852077	0.00144012	1.88218	-0.926999	0.00172097	1.92241	-0.913295
26399356	chr1:26399356:G:A	4.12265e-09	-1.54975	-1.11633	5.52058e-05	-1.21866	-1.08757	6.2448e-05	-1.22804	-1.07915
26399375	chr1:26399375:G:A	1.78555e-08	-1.63868e-10	-1.20027	0.000191496	-1.63868e-10	-1.06243	0.000218621	-1.63868e-10	-1.05418
26400003	chr1:26400003:C:G	1.63736e-08	-0.101567	-1.18534	5.49953e-05	-1.05114	-1.25892	6.16405e-05	-1.06508	-1.25513
26400095	chr1:26400095:C:T	3.91436e-09	-1.62166	-1.09627	4.99512e-05	-1.33994	-1.06632	5.65969e-05	-1.34806	-1.05751
26400442	chr1:26400442:G:A	1.77118e-08	-1.63868e-10	-1.20835	0.000156434	-1.63868e-10	-1.26467	0.000176315	-1.63868e-10	-1.26925
26400714	chr1:26400714:G:A	6.77648e-09	-0.837565	-1.33156	2.7677e-05	-1.66538	-1.33132	3.13097e-05	-1.66642	-1.33118
26400993	chr1:26400993:C:T	1.03396e-07	-1.63868e-10	0.555989	0.00149736	-1.63868e-10	0.994156	0.00179665	-1.63868e-10	1.05216
26401112	chr1:26401112:C:T	3.7559e-09	-1.62533	-1.13392	4.76118e-05	-1.34748	-1.10673	5.39117e-05	-1.35553	-1.09864
26401558	chr1:26401558:G:A	1.79904e-08	-1.63868e-10	-1.19274	0.000193356	-1.63868e-10	-1.05277	0.000220771	-1.63868e-10	-1.0444
26401927	chr1:26401927:C:T	2.33226e-08	-1.63868e-10	-0.933156	0.000188631	-1.63868e-10	-1.07751	0.000213799	-1.63868e-10	-1.07649
26402358	chr1:26402358:G:A	1.26161e-08	-1.54761	-3.3421e-10	0.000165414	-1.20885	-3.3421e-10	0.000189392	-1.1977	-3.3421e-10
26403083	chr1:26403083:A:T	5.68031e-09	-1.01654	-1.32903	2.65255e-05	-1.71442	-1.32477	3.00366e-05	-1.71489	-1.32421
26403201	chr1:26403201:T:C	2.86651e-09	-1.70003	-1.32945	2.8627e-05	-1.63234	-1.33061	3.21187e-05	-1.64145	-1.33064
26403505	chr1:26403505:A:T	6.98111e-09	-0.906364	-1.23301	3.06337e-05	-1.65399	-1.24121	3.46455e-05	-1.65555	-1.2408
26403576	chr1:26403576:T:C	8.23204e-08	0.521856	-0.193817	0.000589871	0.358615	-0.29601	0.000706173	0.387534	-0.269196
26403650	chr1:26403650:C:T	1.79557e-08	-1.63868e-10	-1.19467	0.000160481	-1.63868e-10	-1.23913	0.000181073	-1.63868e-10	-1.24262
26403681	chr1:26403681:T:C	3.78476e-09	-1.63035	-1.12125	4.78306e-05	-1.35648	-1.09315	5.41772e-05	-1.36444	-1.08482
26403754	chr1:26403754:GA:G	2.86001e-09	-1.70309	-1.32867	2.84565e-05	-1.63783	-1.33109	3.19347e-05	-1.64671	-1.33112
26403756	chr1:26403756:G:T	2.86731e-09	-1.70054	-1.32867	2.85657e-05	-1.634	-1.33109	3.20525e-05	-1.64303	-1.33112
26404302	chr1:26404302:C:T	1.55056e-07	2.04624	-1.08503	0.0010552	1.78408	-1.13989	0.00125534	1.82401	-1.13037
26404329	chr1:26404329:G:A	7.36866e-09	-0.855046	-1.2303	3.12801e-05	-1.63556	-1.23876	3.53717e-05	-1.63728	-1.23833
26404538	chr1:26404538:A:G	3.70399e-09	-1.73425	-1.03892	4.3623e-05	-1.49678	-1.04494	4.94001e-05	-1.50216	-1.03941
26404544	chr1:26404544:T:G	3.74099e-09	-1.73537	-1.02786	4.3909e-05	-1.50119	-1.03399	4.97292e-05	-1.50658	-1.02835
26404723	chr1:26404723:G:GA	3.91082e-09	-1.62226	-1.09657	4.97872e-05	-1.34201	-1.06753	5.64091e-05	-1.35012	-1.05878
26404727	chr1:26404727:T:A	7.23004e-09	-0.868175	-1.23616	3.09613e-05	-1.64038	-1.24418	3.50122e-05	-1.64206	-1.24377
26404757	chr1:26404757:G:T	6.28264e-08	-1.63868e-10	0.0577957	0.000599157	-1.63868e-10	0.078225	0.000673477	-1.63868e-10	0.0709308
26404925	chr1:26404925:C:T	7.36299e-09	-0.855093	-1.23102	3.12601e-05	-1.63559	-1.23936	3.53495e-05	-1.6373	-1.23894
26405099	chr1:26405099:A:C	1.0672e-08	-1.71496	-3.3421e-10	9.80396e-05	-1.73193	-3.3421e-10	0.000110616	-1.73546	-3.3421e-10
26405268	chr1:26405268:A:G	5.67996e-09	-1.0158	-1.32984	2.65313e-05	-1.71352	-1.32545	3.00453e-05	-1.71393	-1.32489
26405270	chr1:26405270:C:T	3.48088e-08	-1.63868e-10	-0.532711	0.000417811	-1.63868e-10	-0.282271	0.000488432	-1.63868e-10	-0.250322
26405449	chr1:26405449:G:A	7.09795e-09	-0.885491	-1.23728	3.07341e-05	-1.64653	-1.2454	3.47568e-05	-1.64815	-1.245
26405460	chr1:26405460:G:T	3.71205e-09	-1.73524	-1.03575	4.35855e-05	-1.50064	-1.04194	4.93581e-05	-1.50604	-1.03638
26405477	chr1:26405477:A:C	8.72223e-08	0.441386	-0.0555059	0.000623493	0.281657	-0.163619	0.000747274	0.310019	-0.135109
26405479	chr1:26405479:T:C	8.67775e-08	0.436257	-0.0554903	0.00062045	0.276721	-0.163575	0.0007436	0.305044	-0.135063
26406406	chr1:26406406:A:T	1.81373e-08	-1.63868e-10	-1.18461	0.000176239	-1.63868e-10	-1.14546	0.000200376	-1.63868e-10	-1.14133
26406579	chr1:26406579:T:C	2.65903e-08	-1.63868e-10	-0.802036	0.000245475	-1.63868e-10	-0.814104	0.000279204	-1.63868e-10	-0.80958
26406748	chr1:26406748:G:A	3.15507e-08	-0.155673	-0.475311	0.00021625	-0.318816	-0.622048	0.000256646	-0.29735	-0.596473
26407356	chr1:26407356:C:T	3.63894e-09	-1.6287	-1.16219	4.58949e-05	-1.35353	-1.13742	5.19414e-05	-1.36152	-1.12989
26408180	chr1:26408180:C:A	1.56638e-08	-1.63868e-10	-1.33123	0.000147082	-1.63868e-10	-1.32631	0.000166364	-1.63868e-10	-1.32734
26408542	chr1:26408542:A:C	6.66277e-09	-0.987735	-1.19831	3.13689e-05	-1.70825	-1.16324	3.57115e-05	-1.70879	-1.15726
26408609	chr1:26408609:A:G	4.69899e-08	-1.63868e-10	-0.232647	0.0004621	-1.63868e-10	-0.181518	0.000527383	-1.63868e-10	-0.173595
26408867	chr1:26408867:C:T	1.45335e-08	-1.40613	-3.3421e-10	0.000281503	-0.677156	-3.3421e-10	0.000308388	-0.710163	-3.3421e-10
26409174	chr1:26409174:C:G	6.91729e-09	-0.906386	-1.24217	3.03038e-05	-1.65475	-1.25128	3.42728e-05	-1.65627	-1.2509
26409282	chr1:26409282:A:G	7.3257e-09	-0.835623	-1.25557	3.06733e-05	-1.62997	-1.26394	3.46834e-05	-1.63167	-1.26359
26409516	chr1:26409516:G:A	1.56773e-08	-1.63868e-10	-1.33036	0.000147421	-1.63868e-10	-1.324	0.000166713	-1.63868e-10	-1.32525
26411154	chr1:26411154:G:A	1.08286e-08	-1.70039	-3.3421e-10	0.000131136	-1.44107	-3.3421e-10	0.000150334	-1.42866	-3.3421e-10
26411441	chr1:26411441:C:G	7.45532e-08	-1.63868e-10	0.228932	0.000551817	-1.63868e-10	-0.00408295	0.000639709	-1.63868e-10	0.0194912
26411631	chr1:26411631:C:T	1.2367e-07	0.735034	-3.3421e-10	0.000289678	-0.648528	-3.3421e-10	0.000336744	-0.6222	-3.3421e-10
26411735	chr1:26411735:T:C	2.02503e-08	-1.63868e-10	-1.07441	0.000200593	-1.63868e-10	-1.01602	0.000228374	-1.63868e-10	-1.01054
26411768	chr1:26411768:C:T	1.03695e-08	-1.74372	-3.3421e-10	0.000120758	-1.52351	-3.3421e-10	0.000137804	-1.51569	-3.3421e-10
26411891	chr1:26411891:T:C	1.18824e-08	-1.60752	-3.3421e-10	0.000131593	-1.43758	-3.3421e-10	0.000149609	-1.4335	-3.3421e-10
26413442	chr1:26413442:C:G	1.31254e-08	-0.544666	-0.963369	4.89302e-05	-1.34271	-1.08419	5.53354e-05	-1.35268	-1.07543
26413553	chr1:26413553:C:T	1.03607e-08	-1.74456	-3.3421e-10	9.84777e-05	-1.72747	-3.3421e-10	0.000111647	-1.72618	-3.3421e-10
26413773	chr1:26413773:T:C	1.3655e-08	-1.46848	-3.3421e-10	0.00010366	-1.67618	-3.3421e-10	0.00012029	-1.65162	-3.3421e-10
26413877	chr1:26413877:G:C	3.48361e-09	-1.58983	-1.24468	4.44801e-05	-1.29992	-1.22234	5.02302e-05	-1.30853	-1.21638
26414031	chr1:26414031:G:A	3.45999e-09	-1.62381	-1.21751	4.3132e-05	-1.3585	-1.19454	4.87796e-05	-1.36637	-1.18784
26414064	chr1:26414064:G:A	1.586e-08	-1.31878	-3.3421e-10	0.000119587	-1.53325	-3.3421e-10	0.000134517	-1.53983	-3.3421e-10
26414206	chr1:26414206:GGGGAGGAGGAAAGTGTTCCCGAAGCAGAGGGTAAGAAA:G	3.49922e-09	-1.57522	-1.25482	3.67143e-05	-1.47544	-1.23869	4.10509e-05	-1.48856	-1.23815
26414524	chr1:26414524:A:G	1.56917e-08	-1.63868e-10	-1.32945	0.000148938	-1.63868e-10	-1.31377	0.000168526	-1.63868e-10	-1.31443
26415053	chr1:26415053:A:G	1.9436e-08	-1.53695	0.421491	0.000256303	-1.09409	0.323153	0.000300848	-1.09884	0.36392
26416677	chr1:26416677:G:C	3.48027e-09	-1.6188	-1.21667	4.35895e-05	-1.35034	-1.19215	4.92872e-05	-1.35836	-1.18549
26417187	chr1:26417187:T:G	1.41911e-08	-0.0982925	-1.33167	5.5902e-05	-0.962923	-1.33077	6.22523e-05	-0.980055	-1.33027
26417560	chr1:26417560:T:C	2.19202e-08	-1.63868e-10	-0.995173	0.00022186	-1.63868e-10	-0.915255	0.000249065	-1.63868e-10	-0.923809
26417650	chr1:26417650:G:A	1.56574e-08	-1.63868e-10	-1.33164	0.000146874	-1.63868e-10	-1.32772	0.000166153	-1.63868e-10	-1.32862
26417864	chr1:26417864:G:A	2.93182e-09	-1.68876	-1.31819	2.90371e-05	-1.61856	-1.33017	3.25645e-05	-1.62811	-1.33019
26417970	chr1:26417970:T:G	4.22299e-09	-1.46382	-1.17822	6.47052e-05	-1.04984	-1.09762	7.25272e-05	-1.05997	-1.09759
26418047	chr1:26418047:C:G	3.32571e-09	-1.6566	-1.22429	4.13291e-05	-1.40283	-1.19291	4.6721e-05	-1.41073	-1.1866
26418104	chr1:26418104:G:A	1.91328e-08	-1.63868e-10	-1.13118	0.000188498	-1.63868e-10	-1.07821	0.000214511	-1.63868e-10	-1.07316
26418450	chr1:26418450:G:A	1.05946e-08	-1.72224	-3.3421e-10	0.000110216	-1.61486	-3.3421e-10	0.00012563	-1.60818	-3.3421e-10
26418613	chr1:26418613:G:A	1.60237e-08	-1.63868e-10	-1.30851	0.000148249	-1.63868e-10	-1.31841	0.000168101	-1.63868e-10	-1.31696
26419708	chr1:26419708:A:G	6.34367e-09	-1.74165	-0.493474	5.77681e-05	-1.70728	-0.553583	6.68885e-05	-1.70678	-0.531718
26419714	chr1:26419714:T:C	5.82802e-08	-1.63868e-10	-0.0173177	0.000578169	-1.63868e-10	0.0425674	0.000664424	-1.63868e-10	0.0573975
26420452	chr1:26420452:A:G	2.57475e-08	-1.63868e-10	-0.834244	0.000263249	-1.63868e-10	-0.7442	0.000295407	-1.63868e-10	-0.75317
26420577	chr1:26420577:A:C	8.11271e-09	-0.920347	-1.0688	6.5557e-05	-1.0964	-1.03798	7.60253e-05	-1.06973	-1.04073
26420801	chr1:26420801:C:T	3.39735e-09	-1.55179	-1.30779	3.12028e-05	-1.55251	-1.32429	3.50305e-05	-1.56183	-1.32347
26420979	chr1:26420979:T:C	1.83439e-08	-1.63868e-10	-1.17329	0.000173327	-1.63868e-10	-1.16212	0.000195555	-1.63868e-10	-1.16568
26421717	chr1:26421717:G:A	8.5982e-09	-0.610405	-1.32062	3.58324e-05	-1.40697	-1.33147	4.03959e-05	-1.41113	-1.33166
26421721	chr1:26421721:T:C	1.61409e-08	-1.63868e-10	-1.30122	0.000161445	-1.63868e-10	-1.23313	0.000182444	-1.63868e-10	-1.23508
26423782	chr1:26423782:C:T	9.19567e-09	-0.624991	-1.23886	4.16768e-05	-1.28374	-1.30362	4.68063e-05	-1.29533	-1.30017
26423823	chr1:26423823:C:T	1.18368e-08	-0.301471	-1.3099	4.11849e-05	-1.2726	-1.32663	4.82866e-05	-1.23699	-1.32737
26424492	chr1:26424492:A:G	4.28509e-09	-1.33123	-1.29621	3.3072e-05	-1.52468	-1.29394	3.79687e-05	-1.51491	-1.28984
26424631	chr1:26424631:C:T	1.5956e-08	-1.63868e-10	-1.31274	0.000150492	-1.63868e-10	-1.30339	0.000170651	-1.63868e-10	-1.3019
26424730	chr1:26424730:CTGTTTGTTGT:C	1.22141e-08	-1.57999	-3.3421e-10	0.000114093	-1.58028	-3.3421e-10	0.00012859	-1.58489	-3.3421e-10
26424945	chr1:26424945:G:A	2.00457e-08	-1.63868e-10	-1.08457	0.000201144	-1.63868e-10	-1.01328	0.000226924	-1.63868e-10	-1.01691
26426501	chr1:26426501:T:C	3.23416e-09	-1.75122	-1.15759	2.97796e-05	-1.71111	-1.21237	3.3906e-05	-1.70294	-1.21499
26427451	chr1:26427451:T:C	9.1629e-09	-0.568261	-1.29916	4.1852e-05	-1.25291	-1.33025	4.68643e-05	-1.26483	-1.32944
26428384	chr1:26428384:A:AC	4.08146e-09	-1.75325	-0.92288	3.37656e-05	-1.7483	-1.04956	3.87624e-05	-1.7519	-1.03217
26428582	chr1:26428582:A:G	3.26153e-09	-1.5966	-1.30378	2.61356e-05	-1.73548	-1.31851	2.94201e-05	-1.74049	-1.31936
26429428	chr1:26429428:A:G	3.92503e-09	-1.65985	-1.05536	3.17078e-05	-1.75247	-1.10826	3.55703e-05	-1.75329	-1.11672
26429683	chr1:26429683:G:A	1.51949e-08	-0.0389677	-1.32265	4.77517e-05	-1.11998	-1.3313	5.63313e-05	-1.07876	-1.33152
26430365	chr1:26430365:T:C	2.72025e-09	-1.75043	-1.33143	2.53457e-05	-1.75308	-1.33161	2.8707e-05	-1.75295	-1.33143
26431380	chr1:26431380:T:G	2.2944e-08	-1.63868e-10	-0.949526	0.000214502	-1.63868e-10	-0.948978	0.000244014	-1.63868e-10	-0.944299
26431526	chr1:26431526:C:T	3.02252e-06	3.93126	-3.3421e-10	0.00311071	1.72531	-3.3421e-10	0.00375137	1.78836	-3.3421e-10
26431553	chr1:26431553:C:T	4.63737e-09	-1.51142	-1.03701	3.75289e-05	-1.61848	-1.07371	4.14122e-05	-1.63375	-1.0842
26432111	chr1:26432111:T:C	3.25919e-09	-1.74456	-1.15655	3.20033e-05	-1.64024	-1.21122	3.66103e-05	-1.62734	-1.21385
26432122	chr1:26432122:G:A	1.57067e-08	-1.63868e-10	-1.32849	0.000146906	-1.63868e-10	-1.3275	0.000166557	-1.63868e-10	-1.32619
26432257	chr1:26432257:G:A	3.1437e-09	-1.7367	-1.20048	2.78202e-05	-1.75258	-1.23896	3.13916e-05	-1.7531	-1.24189
26432282	chr1:26432282:G:A	4.70215e-09	-1.20866	-1.3259	3.57727e-05	-1.41441	-1.3257	4.1073e-05	-1.40216	-1.32401
26432716	chr1:26432716:C:T	1.56852e-08	-1.63868e-10	-1.32986	0.000148475	-1.63868e-10	-1.31689	0.000168524	-1.63868e-10	-1.31444
26434183	chr1:26434183:C:T	2.27694e-07	-1.63868e-10	1.34542	0.00233471	-1.63868e-10	1.43834	0.00281873	-1.63868e-10	1.50252
26434990	chr1:26434990:G:T	1.62191e-08	-1.63868e-10	-1.29639	0.000148659	-1.63868e-10	-1.31565	0.000168038	-1.63868e-10	-1.31733
26435531	chr1:26435531:G:A	1.29973e-08	-1.51784	-3.3421e-10	0.000101514	-1.69711	-3.3421e-10	0.000114208	-1.7035	-3.3421e-10
26435558	chr1:26435558:C:T	3.49367e-09	-1.70247	-1.12915	3.32448e-05	-1.6633	-1.1501	3.7362e-05	-1.6776	-1.14327
26436105	chr1:26436105:A:G	1.74674e-08	-1.63868e-10	-1.22224	0.000154473	-1.63868e-10	-1.27728	0.000175019	-1.63868e-10	-1.27663
26436217	chr1:26436217:G:A	4.63887e-09	-1.75197	-0.796139	3.89294e-05	-1.73907	-0.916476	4.48315e-05	-1.74453	-0.89408
26436250	chr1:26436250:T:G	3.59961e-08	-1.63868e-10	-0.499168	0.000461033	-1.63868e-10	-0.18383	0.000537973	-1.63868e-10	-0.153714
26437510	chr1:26437510:A:G	3.47532e-09	-1.74442	-1.09247	3.05811e-05	-1.75318	-1.14374	3.44993e-05	-1.75276	-1.14783
26437956	chr1:26437956:G:A	1.81861e-08	-1.63868e-10	-1.18192	0.000189614	-1.63868e-10	-1.07231	0.000214482	-1.63868e-10	-1.0733
26438502	chr1:26438502:T:C	1.56783e-08	-1.63868e-10	-1.3303	0.000146298	-1.63868e-10	-1.33165	0.000165639	-1.63868e-10	-1.33171
26438565	chr1:26438565:A:G	1.58513e-08	-1.63868e-10	-1.31933	0.000146646	-1.63868e-10	-1.32928	0.000165937	-1.63868e-10	-1.32991
26438619	chr1:26438619:G:A	3.09364e-08	-1.63868e-10	-0.650648	0.000256506	-1.63868e-10	-0.770147	0.000291876	-1.63868e-10	-0.765192
26438624	chr1:26438624:C:T	5.16185e-09	-1.38282	-1.05847	4.24191e-05	-1.49698	-1.07272	4.77446e-05	-1.50459	-1.07106
26439050	chr1:26439050:C:A	4.405e-09	-1.27206	-1.32778	3.48021e-05	-1.46484	-1.30278	3.88213e-05	-1.48114	-1.30141
26439094	chr1:26439094:A:G	4.43501e-09	-1.26252	-1.33053	3.47903e-05	-1.45654	-1.31142	3.87929e-05	-1.47305	-1.31023
26439131	chr1:26439131:A:G	1.56722e-08	-1.63868e-10	-1.33069	0.000147167	-1.63868e-10	-1.32573	0.000166488	-1.63868e-10	-1.3266
26440493	chr1:26440493:C:T	2.94851e-08	-1.63868e-10	-0.698696	0.000362351	-1.63868e-10	-0.424686	0.000419867	-1.63868e-10	-0.401585
26440504	chr1:26440504:T:C	1.41292e-07	-1.63868e-10	0.868245	0.00145214	-1.63868e-10	0.963494	0.00172979	-1.63868e-10	1.01424
26440876	chr1:26440876:C:T	5.32623e-09	-1.35833	-1.05161	4.70596e-05	-1.51579	-0.950099	5.4994e-05	-1.50589	-0.928405
26441218	chr1:26441218:C:T	1.99153e-08	-1.63868e-10	-1.09109	0.000199224	-1.63868e-10	-1.02287	0.00022485	-1.63868e-10	-1.02609
26441274	chr1:26441274:G:A	4.88982e-09	-1.18723	-1.30819	3.18325e-05	-1.52571	-1.3311	3.56995e-05	-1.53514	-1.33124
26442012	chr1:26442012:G:A	1.72149e-08	-1.63868e-10	-1.23681	0.000152938	-1.63868e-10	-1.28727	0.000173273	-1.63868e-10	-1.28666
26442275	chr1:26442275:C:T	1.71748e-08	-1.23914	-3.3421e-10	0.000213175	-0.955184	-3.3421e-10	0.000234745	-0.983021	-3.3421e-10
26442570	chr1:26442570:A:G	1.53391e-08	-1.35218	-3.3421e-10	0.000139863	-1.37663	-3.3421e-10	0.000157174	-1.38417	-3.3421e-10
26442637	chr1:26442637:C:T	1.8522e-08	-1.16362	-3.3421e-10	0.000138843	-1.38395	-3.3421e-10	0.000155911	-1.39224	-3.3421e-10
26443557	chr1:26443557:C:T	1.72013e-08	-1.63868e-10	-1.23759	0.000152851	-1.63868e-10	-1.28784	0.00017316	-1.63868e-10	-1.28731
26443563	chr1:26443563:CA:C	7.15381e-09	-1.69922	-0.415717	5.88263e-05	-1.65983	-0.582877	6.75135e-05	-1.67478	-0.554416
26444295	chr1:26444295:A:C	3.01136e-08	-1.63868e-10	-0.677605	0.000244741	-1.63868e-10	-0.817101	0.000282782	-1.63868e-10	-0.796846
26444380	chr1:26444380:G:C	1.21875e-07	-1.63868e-10	0.720416	0.0013092	-1.63868e-10	0.859872	0.00156873	-1.63868e-10	0.916497
26444499	chr1:26444499:G:A	1.61449e-08	-1.30097	-3.3421e-10	0.000111266	-1.60538	-3.3421e-10	0.000136737	-1.52346	-3.3421e-10
26444508	chr1:26444508:G:A	2.87296e-07	0.149932	1.428	0.00065743	-1.02162	1.19266	0.000801345	-0.976771	1.22154
26444664	chr1:26444664:G:C	1.56639e-08	-1.63868e-10	-1.33122	0.000150246	-1.63868e-10	-1.30502	0.000169983	-1.63868e-10	-1.30582
26445475	chr1:26445475:G:C	3.13734e-07	0.183891	1.48207	0.000708957	-0.998583	1.24508	0.000864906	-0.953139	1.27424
26445807	chr1:26445807:G:A	1.32935e-07	-1.63868e-10	0.807281	0.0013653	-1.63868e-10	0.901829	0.00163933	-1.63868e-10	0.96052
26446900	chr1:26446900:G:C	1.69374e-08	-1.63868e-10	-1.25306	0.000165523	-1.63868e-10	-1.20819	0.000189162	-1.63868e-10	-1.19892
26446909	chr1:26446909:C:T	5.78919e-09	-1.2898	-1.03678	4.68687e-05	-1.41904	-1.05091	5.27061e-05	-1.42765	-1.04914
26447090	chr1:26447090:C:A	2.14542e-08	-1.63868e-10	-1.01666	0.000200222	-1.63868e-10	-1.01787	0.000227575	-1.63868e-10	-1.01404
26447180	chr1:26447180:T:C	3.05057e-08	-1.63868e-10	-0.664667	0.000253233	-1.63868e-10	-0.782988	0.000288137	-1.63868e-10	-0.778085
26448430	chr1:26448430:C:CA	1.36892e-08	-1.46597	-3.3421e-10	0.000117275	-1.55278	-3.3421e-10	0.000132172	-1.55742	-3.3421e-10
26448732	chr1:26448732:G:T	1.13884e-08	-0.319573	-1.33041	6.8668e-05	-0.76726	-1.32076	7.86676e-05	-0.753234	-1.32306
26450222	chr1:26450222:C:T	1.64032e-08	-1.63868e-10	-1.28511	0.000149827	-1.63868e-10	-1.30782	0.000169728	-1.63868e-10	-1.30733
26450231	chr1:26450231:C:T	2.04159e-08	-1.63868e-10	-1.06627	0.000205544	-1.63868e-10	-0.99164	0.000231861	-1.63868e-10	-0.995384
26450287	chr1:26450287:C:T	1.70587e-08	-1.63868e-10	-1.24592	0.000151966	-1.63868e-10	-1.29364	0.00017216	-1.63868e-10	-1.2931
26452250	chr1:26452250:C:T	1.9504e-08	-1.11196	-3.3421e-10	0.000144552	-1.34366	-3.3421e-10	0.000162252	-1.35237	-3.3421e-10
26452510	chr1:26452510:T:C	2.20802e-08	-1.63868e-10	-0.987899	0.000224368	-1.63868e-10	-0.904012	0.000252985	-1.63868e-10	-0.908191
26452779	chr1:26452779:C:T	6.82117e-09	-0.86965	-1.2929	3.93396e-05	-1.34912	-1.29595	4.53912e-05	-1.33446	-1.29174
26453536	chr1:26453536:C:T	1.75668e-08	-1.21657	-3.3421e-10	0.000135694	-1.4069	-3.3421e-10	0.00015239	-1.41508	-3.3421e-10
26453952	chr1:26453952:AC:A	7.08841e-09	-1.75273	-0.371387	5.47671e-05	-1.74755	-0.566665	6.42574e-05	-1.74229	-0.536335
26454055	chr1:26454055:G:A	5.85377e-08	-0.0129091	-3.3421e-10	0.000320654	-0.546935	-3.3421e-10	0.000364362	-0.543375	-3.3421e-10
26454233	chr1:26454233:G:A	8.42992e-08	0.00764112	0.344151	0.000206636	-1.11749	0.131148	0.000249247	-1.07543	0.152348
26455017	chr1:26455017:G:A	1.43508e-07	-1.63868e-10	0.883813	0.00147622	-1.63868e-10	0.979941	0.00177431	-1.63868e-10	1.03964
26455064	chr1:26455064:G:A	1.27528e-08	-1.53683	-3.3421e-10	0.000107153	-1.64304	-3.3421e-10	0.000120551	-1.64945	-3.3421e-10
26455322	chr1:26455322:T:C	1.48329e-08	-1.38574	-3.3421e-10	0.000135369	-1.4093	-3.3421e-10	0.000152174	-1.4165	-3.3421e-10
26455393	chr1:26455393:C:T	1.70441e-08	-1.63868e-10	-1.24678	0.000173555	-1.63868e-10	-1.1608	0.000196337	-1.63868e-10	-1.16169
26455663	chr1:26455663:C:T	7.02175e-09	-1.75228	-0.381283	5.40587e-05	-1.75289	-0.574342	6.32172e-05	-1.75088	-0.54407
26455703	chr1:26455703:G:A	1.59451e-08	-1.63868e-10	-1.31343	0.000154692	-1.63868e-10	-1.27587	0.000175225	-1.63868e-10	-1.27545
26456189	chr1:26456189:A:G	4.07732e-09	-1.67503	-1.00211	3.3133e-05	-1.75284	-1.06393	3.72374e-05	-1.75068	-1.07353
26456209	chr1:26456209:A:G	9.99801e-09	-0.455226	-1.32497	5.01743e-05	-1.07018	-1.33161	5.79441e-05	-1.0508	-1.33124
26456219	chr1:26456219:T:G	1.40923e-08	-0.165358	-1.27159	4.92529e-05	-1.19578	-1.22455	5.81457e-05	-1.1577	-1.22087
26456467	chr1:26456467:A:T	3.48567e-08	-0.531335	-3.3421e-10	0.000223702	-0.906983	-3.3421e-10	0.000250328	-0.91875	-3.3421e-10
26456672	chr1:26456672:C:T	2.09608e-08	-1.63868e-10	-1.03993	0.000211742	-1.63868e-10	-0.961929	0.000238815	-1.63868e-10	-0.965834
26457037	chr1:26457037:T:C	5.72471e-09	-1.63725	-0.700537	4.99419e-05	-1.7527	-0.653736	5.57846e-05	-1.75258	-0.667442
26457650	chr1:26457650:C:G	1.74048e-08	-1.63868e-10	-1.22584	0.000157794	-1.63868e-10	-1.25601	0.000178741	-1.63868e-10	-1.25558
26457971	chr1:26457971:T:A	2.0429e-08	-1.63868e-10	-1.06562	0.000205687	-1.63868e-10	-0.990945	0.000232021	-1.63868e-10	-0.994693
26458352	chr1:26458352:A:G	3.09364e-08	-1.63868e-10	-0.650648	0.000256506	-1.63868e-10	-0.770147	0.000291876	-1.63868e-10	-0.765192
26458462	chr1:26458462:G:A	1.75238e-08	-1.63868e-10	-1.21902	0.000154823	-1.63868e-10	-1.27502	0.000175417	-1.63868e-10	-1.27436
26458686	chr1:26458686:C:T	1.58857e-08	-1.63868e-10	-1.31716	0.000157003	-1.63868e-10	-1.26104	0.000177571	-1.63868e-10	-1.26215
26458967	chr1:26458967:GA:G	1.62402e-08	-1.29509	-3.3421e-10	0.000111443	-1.60378	-3.3421e-10	0.00013691	-1.5222	-3.3421e-10
26459295	chr1:26459295:AGGCTATC:A	3.8799e-09	-1.50589	-1.22088	2.91895e-05	-1.71777	-1.22572	3.31252e-05	-1.71658	-1.22464
26459435	chr1:26459435:G:A	4.26974e-09	-1.67298	-0.958045	3.45462e-05	-1.75296	-1.02204	3.87869e-05	-1.75101	-1.03243
26459667	chr1:26459667:T:C	2.44832e-08	-1.63868e-10	-0.884595	0.000228183	-1.63868e-10	-0.887153	0.000259644	-1.63868e-10	-0.882212
26460136	chr1:26460136:G:A	4.60016e-09	-1.24137	-1.31512	3.53311e-05	-1.43935	-1.31319	4.06045e-05	-1.42751	-1.31013
26461822	chr1:26461822:G:A	2.59309e-08	-1.63868e-10	-0.827144	0.000309957	-1.63868e-10	-0.580865	0.000358413	-1.63868e-10	-0.559835
26461828	chr1:26461828:A:G	5.67357e-09	-1.66449	-0.682273	4.51483e-05	-1.75328	-0.754064	5.04937e-05	-1.75221	-0.767462
26462065	chr1:26462065:T:G	1.69537e-08	-1.63868e-10	-1.25209	0.000159816	-1.63868e-10	-1.24327	0.000180311	-1.63868e-10	-1.24684
26462079	chr1:26462079:G:GAAA	1.5675e-08	-1.63868e-10	-1.33051	0.000151196	-1.63868e-10	-1.29872	0.000171035	-1.63868e-10	-1.29966
26463296	chr1:26463296:T:C	4.29907e-09	-1.31295	-1.31123	3.35241e-05	-1.49593	-1.3091	3.85006e-05	-1.4851	-1.30575
26463322	chr1:26463322:G:A	6.7181e-09	-0.893889	-1.28389	4.60857e-05	-1.17607	-1.31073	5.32496e-05	-1.15942	-1.30711
26463440	chr1:26463440:C:T	1.67207e-08	0.0600204	-1.32595	5.04887e-05	-1.06383	-1.33172	5.96811e-05	-1.02083	-1.33168
26464808	chr1:26464808:C:G	2.82679e-08	-1.63868e-10	-0.740852	0.000343661	-1.63868e-10	-0.477644	0.000397898	-1.63868e-10	-0.455327
26464939	chr1:26464939:G:A	1.58837e-08	-1.63868e-10	-1.31729	0.000146486	-1.63868e-10	-1.33037	0.000165865	-1.63868e-10	-1.33035
26465275	chr1:26465275:C:T	3.07019e-08	-1.63868e-10	-0.658257	0.00025474	-1.63868e-10	-0.777054	0.000289858	-1.63868e-10	-0.77213
26465579	chr1:26465579:G:A	2.80893e-08	-1.63868e-10	-0.747191	0.000235183	-1.63868e-10	-0.856935	0.000267482	-1.63868e-10	-0.85247
26465890	chr1:26465890:G:T	2.54141e-08	-1.63868e-10	-0.847277	0.000232721	-1.63868e-10	-0.867458	0.00026481	-1.63868e-10	-0.862508
26466257	chr1:26466257:T:G	5.225e-08	-1.63868e-10	-0.12654	0.000521415	-1.63868e-10	-0.060754	0.000588037	-1.63868e-10	-0.0647332
26468154	chr1:26468154:A:C	2.56566e-08	-1.63868e-10	-0.837781	0.000239393	-1.63868e-10	-0.839191	0.00027246	-1.63868e-10	-0.83403
26468377	chr1:26468377:G:A	3.32603e-09	-1.55353	-1.32727	2.5969e-05	-1.73387	-1.32653	2.94474e-05	-1.733	-1.32592
26468396	chr1:26468396:T:C	1.03161e-08	-1.74887	-3.3421e-10	9.60052e-05	-1.7529	-3.3421e-10	0.000108681	-1.75311	-3.3421e-10
26469754	chr1:26469754:G:A	4.45716e-08	-1.63868e-10	-0.285484	0.00053486	-1.63868e-10	-0.035294	0.000626167	-1.63868e-10	-0.00190608
26469760	chr1:26469760:C:T	6.33444e-09	-1.18369	-1.05289	5.05905e-05	-1.32619	-1.06735	5.68194e-05	-1.33596	-1.06568
26469900	chr1:26469900:G:T	1.04554e-08	-1.73546	-3.3421e-10	9.73568e-05	-1.73892	-3.3421e-10	0.000110456	-1.73691	-3.3421e-10
26471017	chr1:26471017:C:T	4.28812e-09	-1.32109	-1.30564	3.35221e-05	-1.50176	-1.30333	3.85094e-05	-1.49101	-1.29961
26471176	chr1:26471176:T:A	3.70099e-07	-1.63868e-10	1.83119	0.00434273	-1.63868e-10	2.05896	0.00484694	-1.63868e-10	2.04458
26471414	chr1:26471414:G:A	1.59791e-08	0.00930969	-1.32061	4.90365e-05	-1.09383	-1.3309	5.78895e-05	-1.05177	-1.33122
26471689	chr1:26471689:G:C	1.83779e-08	-1.63868e-10	-1.17143	0.000191047	-1.63868e-10	-1.06478	0.000216023	-1.63868e-10	-1.06614
26471849	chr1:26471849:T:G	3.96504e-09	-1.49468	-1.21038	2.96397e-05	-1.71307	-1.21511	3.36417e-05	-1.71182	-1.21393
26471949	chr1:26471949:G:A	2.56124e-08	-1.63868e-10	-0.839504	0.000238973	-1.63868e-10	-0.840947	0.000271979	-1.63868e-10	-0.835796
26472153	chr1:26472153:G:T	3.33113e-09	-1.54786	-1.33141	3.07798e-05	-1.5624	-1.32804	3.44893e-05	-1.57247	-1.3284
26472677	chr1:26472677:C:T	2.68297e-08	-1.63868e-10	-0.793072	0.000322387	-1.63868e-10	-0.541546	0.000372948	-1.63868e-10	-0.520084
26473341	chr1:26473341:T:C	1.60539e-08	-1.63868e-10	-1.30663	0.000149602	-1.63868e-10	-1.30932	0.000169126	-1.63868e-10	-1.31088
26473999	chr1:26473999:C:T	1.09396e-08	-1.69019	-3.3421e-10	9.68705e-05	-1.74392	-3.3421e-10	0.000111105	-1.73104	-3.3421e-10
26474358	chr1:26474358:A:G	9.1685e-09	-0.540622	-1.32618	4.71411e-05	-1.13246	-1.3317	5.43926e-05	-1.11383	-1.33146
26474799	chr1:26474799:A:T	4.00939e-09	-1.47346	-1.22048	2.95999e-05	-1.70428	-1.22525	3.35985e-05	-1.7029	-1.22415
26474829	chr1:26474829:C:T	1.5661e-08	-1.63868e-10	-1.33141	0.000146309	-1.63868e-10	-1.33158	0.000165659	-1.63868e-10	-1.33159
26474862	chr1:26474862:A:G	1.57181e-08	-1.63868e-10	-1.32777	0.000146723	-1.63868e-10	-1.32875	0.000165971	-1.63868e-10	-1.32971
26475335	chr1:26475335:T:C	1.60202e-08	-1.63868e-10	-1.30873	0.00014939	-1.63868e-10	-1.31074	0.000168879	-1.63868e-10	-1.31234
26475513	chr1:26475513:G:T	1.31514e-08	-1.50605	-3.3421e-10	9.65584e-05	-1.74715	-3.3421e-10	0.000110876	-1.73311	-3.3421e-10
26475711	chr1:26475711:C:T	2.51929e-08	-1.63868e-10	-0.856017	0.000235144	-1.63868e-10	-0.857102	0.000267571	-1.63868e-10	-0.852138
26475902	chr1:26475902:G:A	2.03599e-08	-1.63868e-10	-1.06901	0.000180162	-1.63868e-10	-1.12344	0.00020524	-1.63868e-10	-1.11734
26475974	chr1:26475974:G:A	1.67098e-08	0.0651338	-1.33172	5.09664e-05	-1.06025	-1.32588	6.03067e-05	-1.01721	-1.32487
26476057	chr1:26476057:T:C	1.04244e-08	-0.515574	-1.22286	4.48518e-05	-1.21966	-1.29428	5.03793e-05	-1.23169	-1.29025
26476138	chr1:26476138:A:C	2.03977e-08	-1.63868e-10	-1.06716	0.000205325	-1.63868e-10	-0.992707	0.000231615	-1.63868e-10	-0.996446
26476242	chr1:26476242:C:T	1.63373e-08	-1.63868e-10	-1.28913	0.000149916	-1.63868e-10	-1.30723	0.000169395	-1.63868e-10	-1.30929
26476939	chr1:26476939:T:C	5.71004e-09	-1.75269	-0.587666	4.53609e-05	-1.75159	-0.751062	5.26666e-05	-1.75323	-0.724313
26477142	chr1:26477142:G:A	2.40105e-08	-1.63868e-10	-0.904088	0.000283719	-1.63868e-10	-0.669313	0.000328802	-1.63868e-10	-0.646066
26477283	chr1:26477283:G:A	1.5693e-08	-1.63868e-10	-1.32936	0.000146342	-1.63868e-10	-1.33135	0.000165701	-1.63868e-10	-1.33134
26477599	chr1:26477599:G:A	4.7138e-09	-1.24915	-1.28294	3.61278e-05	-1.4467	-1.28353	4.15846e-05	-1.43495	-1.27885
26477747	chr1:26477747:T:TCC	1.18292e-08	-1.61201	-3.3421e-10	0.000104191	-1.67108	-3.3421e-10	0.000117529	-1.67484	-3.3421e-10
26477915	chr1:26477915:G:C	1.59497e-08	0.00421053	-1.31735	5.05844e-05	-1.09716	-1.2965	5.98614e-05	-1.05525	-1.29424
26478118	chr1:26478118:T:G	1.56664e-08	-1.63868e-10	-1.33106	0.000147824	-1.63868e-10	-1.32128	0.000167269	-1.63868e-10	-1.32192
26478678	chr1:26478678:C:T	1.36989e-08	-1.46526	-3.3421e-10	9.60982e-05	-1.75193	-3.3421e-10	0.000109767	-1.74316	-3.3421e-10
26479039	chr1:26479039:A:G	1.81217e-08	-1.63868e-10	-1.18547	0.00015699	-1.63868e-10	-1.26111	0.000177913	-1.63868e-10	-1.26023
26479049	chr1:26479049:T:C	1.57665e-08	-1.63868e-10	-1.32469	0.000146453	-1.63868e-10	-1.3306	0.000165756	-1.63868e-10	-1.33101
26479100	chr1:26479100:A:G	9.41262e-09	-1.57915	-0.261378	0.000102196	-1.22535	-0.465055	0.000120334	-1.20735	-0.443897
26479243	chr1:26479243:A:G	1.72988e-08	-1.63868e-10	-1.23195	0.0001535	-1.63868e-10	-1.2836	0.000173911	-1.63868e-10	-1.28298
26479487	chr1:26479487:A:G	2.049e-08	-1.63868e-10	-1.06264	0.00020637	-1.63868e-10	-0.987629	0.000232787	-1.63868e-10	-0.9914
26479502	chr1:26479502:T:C	9.79273e-09	-0.476333	-1.32461	4.94111e-05	-1.08563	-1.3315	5.70666e-05	-1.06629	-1.33101
26479508	chr1:26479508:G:A	1.56709e-08	-1.63868e-10	-1.33077	0.000147672	-1.63868e-10	-1.32231	0.000167102	-1.63868e-10	-1.32292
26479545	chr1:26479545:C:T	1.5798e-08	-1.63868e-10	-1.3227	0.000146958	-1.63868e-10	-1.32715	0.000166187	-1.63868e-10	-1.32841
26479666	chr1:26479666:G:A	5.55994e-08	-0.0644075	-3.3421e-10	0.00030579	-0.594401	-3.3421e-10	0.000347498	-0.590762	-3.3421e-10
26479913	chr1:26479913:A:AGT	1.73786e-08	-1.63868e-10	-1.22734	0.000153942	-1.63868e-10	-1.28072	0.000174419	-1.63868e-10	-1.28006
26480074	chr1:26480074:G:A	1.59083e-08	-1.63868e-10	-1.31574	0.000156649	-1.63868e-10	-1.26329	0.000177067	-1.63868e-10	-1.265
26480097	chr1:26480097:C:T	3.97533e-09	-1.51097	-1.1915	2.99869e-05	-1.71938	-1.19716	3.40352e-05	-1.71824	-1.19589
26480821	chr1:26480821:G:A	4.55803e-09	-1.57699	-0.988697	3.40062e-05	-1.73794	-1.05281	3.78867e-05	-1.74436	-1.06256
26481121	chr1:26481121:G:A	1.57509e-08	-1.32568	-3.3421e-10	0.000238569	-0.84264	-3.3421e-10	0.00026764	-0.851881	-3.3421e-10
26481667	chr1:26481667:C:T	1.73622e-08	-1.63868e-10	-1.22829	0.000153896	-1.63868e-10	-1.28102	0.000174365	-1.63868e-10	-1.28037
26481829	chr1:26481829:C:T	1.59656e-08	-1.63868e-10	-1.31215	0.000146592	-1.63868e-10	-1.32965	0.000166005	-1.63868e-10	-1.32951
26482554	chr1:26482554:C:T	9.37282e-09	-0.528792	-1.31597	3.89704e-05	-1.32302	-1.33148	4.35984e-05	-1.33546	-1.33104
26482911	chr1:26482911:A:G	9.65559e-09	-0.491679	-1.32336	4.0071e-05	-1.29724	-1.3294	4.48486e-05	-1.30996	-1.32827
26483653	chr1:26483653:G:A	1.56563e-08	-1.63868e-10	-1.33171	0.000149146	-1.63868e-10	-1.31237	0.00016872	-1.63868e-10	-1.31328
26483699	chr1:26483699:A:G	1.59565e-08	-1.63868e-10	-1.31272	0.000148832	-1.63868e-10	-1.31448	0.000168274	-1.63868e-10	-1.31593
26483970	chr1:26483970:C:T	5.85218e-09	-1.37652	-0.939247	5.27177e-05	-1.53066	-0.821692	6.18078e-05	-1.52109	-0.796398
26484121	chr1:26484121:C:G	6.88211e-09	-0.888562	-1.26509	4.68507e-05	-1.17322	-1.29711	5.41954e-05	-1.15662	-1.29231
26484297	chr1:26484297:G:A	1.11215e-08	-1.6737	-3.3421e-10	0.000100559	-1.70655	-3.3421e-10	0.000114172	-1.70381	-3.3421e-10
26484494	chr1:26484494:G:A	2.05434e-08	-1.63868e-10	-1.06004	0.000211427	-1.63868e-10	-0.96342	0.00024256	-1.63868e-10	-0.950272
26484630	chr1:26484630:C:T	1.61197e-08	-1.63868e-10	-1.30254	0.000149876	-1.63868e-10	-1.30749	0.000170149	-1.63868e-10	-1.30485
26485135	chr1:26485135:A:G	1.09744e-08	-0.359192	-1.32782	4.0068e-05	-1.31194	-1.31478	4.70127e-05	-1.2779	-1.31321
26485477	chr1:26485477:T:A	2.90744e-08	-1.63868e-10	-0.712721	0.000226113	-1.63868e-10	-0.896265	0.000257345	-1.63868e-10	-0.891105
26485807	chr1:26485807:G:A	6.16294e-09	-1.35401	-0.910019	5.54072e-05	-1.51388	-0.788708	6.50141e-05	-1.50383	-0.76309
26486293	chr1:26486293:T:TA	1.57252e-08	-1.63868e-10	-1.32732	0.000146848	-1.63868e-10	-1.3279	0.000166208	-1.63868e-10	-1.32828
26486401	chr1:26486401:C:T	5.92273e-09	-1.25822	-1.04557	4.75097e-05	-1.39105	-1.06532	5.33808e-05	-1.40009	-1.06398
26486861	chr1:26486861:G:A	3.21135e-09	-1.61263	-1.30326	2.98287e-05	-1.6099	-1.31193	3.35922e-05	-1.61803	-1.3092
26486875	chr1:26486875:T:C	1.20336e-08	-0.264313	-1.33057	7.10966e-05	-0.72251	-1.33075	8.16352e-05	-0.707915	-1.33135
26487158	chr1:26487158:C:T	2.04168e-08	-1.63868e-10	-1.06622	0.000205572	-1.63868e-10	-0.991502	0.000231887	-1.63868e-10	-0.995271
26488041	chr1:26488041:A:T	4.03444e-09	-1.51344	-1.17427	3.03376e-05	-1.72088	-1.18403	3.44242e-05	-1.71975	-1.18301
26488042	chr1:26488042:AAAAAATGG:A	4.22325e-09	-1.48132	-1.16066	3.11259e-05	-1.70817	-1.17108	3.53275e-05	-1.70685	-1.17001
26488136	chr1:26488136:G:A	5.95368e-09	-1.30928	-0.989287	6.9887e-05	-1.02443	-1.04599	7.57116e-05	-1.06001	-1.05458
26488320	chr1:26488320:A:G	4.02281e-09	-1.71552	-0.975076	3.42464e-05	-1.7428	-1.04092	3.86621e-05	-1.73581	-1.05085
26488367	chr1:26488367:A:C	2.3314e-08	-1.63868e-10	-0.933525	0.00025285	-1.63868e-10	-0.784503	0.000291136	-1.63868e-10	-0.767731
26489716	chr1:26489716:G:A	1.66337e-06	3.33402	-3.3421e-10	0.00195179	1.2592	-3.3421e-10	0.00234324	1.31777	-3.3421e-10
26491289	chr1:26491289:CT:C	3.6861e-08	-1.63868e-10	-0.475426	0.000291986	-1.63868e-10	-0.640594	0.000338587	-1.63868e-10	-0.616742
26491334	chr1:26491334:G:A	5.87351e-09	-1.36542	-0.946713	5.28008e-05	-1.52188	-0.828894	6.1892e-05	-1.51201	-0.804125
26491641	chr1:26491641:A:G	3.83538e-08	-1.63868e-10	-0.435727	0.000300254	-1.63868e-10	-0.61267	0.000347426	-1.63868e-10	-0.590971
26492392	chr1:26492392:T:C	4.74611e-09	-1.23518	-1.29007	3.64707e-05	-1.43381	-1.28698	4.19905e-05	-1.42177	-1.28231
26492393	chr1:26492393:T:C	4.74613e-09	-1.23518	-1.29007	3.64638e-05	-1.43399	-1.28698	4.19823e-05	-1.42197	-1.28231
26492403	chr1:26492403:A:G	4.8646e-09	-1.20965	-1.29095	3.71749e-05	-1.41379	-1.28788	4.28151e-05	-1.40138	-1.28325
26492524	chr1:26492524:G:A	1.5804e-08	-1.63868e-10	-1.32232	0.000151549	-1.63868e-10	-1.29639	0.000171421	-1.63868e-10	-1.2974
26492562	chr1:26492562:GGTT:G	3.25172e-09	-1.73494	-1.16845	2.89756e-05	-1.74652	-1.20433	3.29036e-05	-1.75042	-1.19752
26492882	chr1:26492882:C:T	5.91323e-08	-1.63868e-10	-0.0028034	0.00057894	-1.63868e-10	0.0439	0.000652285	-1.63868e-10	0.0389598
26493035	chr1:26493035:A:C	2.99545e-08	-1.63868e-10	-0.682902	0.000372333	-1.63868e-10	-0.39751	0.000433229	-1.63868e-10	-0.370257
26493493	chr1:26493493:A:C	1.56978e-08	-1.63868e-10	-1.32906	0.000146832	-1.63868e-10	-1.32801	0.000166157	-1.63868e-10	-1.32859
26493656	chr1:26493656:T:C	2.46093e-08	-1.63868e-10	-0.879457	0.000229352	-1.63868e-10	-0.88204	0.000260981	-1.63868e-10	-0.877073
26493727	chr1:26493727:G:A	6.05145e-09	-1.31859	-0.963695	5.37679e-05	-1.48419	-0.848434	6.30436e-05	-1.47356	-0.824138
26494739	chr1:26494739:A:G	5.35353e-09	-1.12764	-1.27718	4.00356e-05	-1.34965	-1.27788	4.61787e-05	-1.33609	-1.27291
26495397	chr1:26495397:G:C	5.99303e-09	-1.33843	-0.953557	5.35237e-05	-1.50022	-0.83695	6.27548e-05	-1.48992	-0.812371
26495580	chr1:26495580:T:G	2.78079e-08	-1.63868e-10	-0.757259	0.000337126	-1.63868e-10	-0.496843	0.000390252	-1.63868e-10	-0.474729
26495841	chr1:26495841:G:A	3.61601e-09	-1.57375	-1.22345	2.82737e-05	-1.74339	-1.23198	3.20634e-05	-1.74272	-1.23108
26496375	chr1:26496375:C:T	1.56599e-08	-1.63868e-10	-1.33147	0.000146381	-1.63868e-10	-1.33109	0.000165705	-1.63868e-10	-1.33131
26496417	chr1:26496417:C:T	3.88672e-09	-1.53761	-1.18741	2.96736e-05	-1.72985	-1.19719	3.36653e-05	-1.72887	-1.19619
26496869	chr1:26496869:C:A	3.81449e-09	-1.51979	-1.22399	2.88485e-05	-1.72298	-1.23227	3.27276e-05	-1.72189	-1.23142
26497140	chr1:26497140:C:T	4.97067e-09	-1.19946	-1.27957	3.78609e-05	-1.40694	-1.27643	4.36354e-05	-1.39441	-1.27125
26497343	chr1:26497343:CTCT:C	2.4028e-08	-1.63868e-10	-0.90336	0.000224013	-1.63868e-10	-0.905595	0.000254878	-1.63868e-10	-0.900737
26497566	chr1:26497566:A:G	1.61888e-08	-1.63868e-10	-1.29826	0.000149233	-1.63868e-10	-1.31179	0.000169285	-1.63868e-10	-1.30994
26497692	chr1:26497692:C:T	1.61387e-08	-1.63868e-10	-1.30136	0.000156972	-1.63868e-10	-1.26123	0.000177478	-1.63868e-10	-1.26268
26498625	chr1:26498625:C:T	4.98752e-09	-1.19005	-1.28559	3.80116e-05	-1.39722	-1.28219	4.38051e-05	-1.3845	-1.27727
26498931	chr1:26498931:G:A	1.56568e-08	-1.63868e-10	-1.33168	0.000146322	-1.63868e-10	-1.33149	0.000165656	-1.63868e-10	-1.33161
26499097	chr1:26499097:T:C	1.67103e-08	-1.26656	-3.3421e-10	0.000127307	-1.4707	-3.3421e-10	0.000143136	-1.47773	-3.3421e-10
26499158	chr1:26499158:CCTAT:C	4.63454e-09	-1.26115	-1.28789	3.58427e-05	-1.45358	-1.28458	4.12568e-05	-1.44193	-1.27978
26499414	chr1:26499414:T:C	1.2172e-07	0.166621	0.552523	0.00027753	-1.01824	0.32687	0.000336294	-0.973085	0.349547
26499620	chr1:26499620:G:A	9.3221e-09	-0.529028	-1.32116	3.61007e-05	-1.40048	-1.33051	4.21314e-05	-1.36985	-1.33088
26500039	chr1:26500039:A:C	4.26906e-09	-1.44745	-1.18373	3.08668e-05	-1.69406	-1.19356	3.5038e-05	-1.69254	-1.19255
26500566	chr1:26500566:C:T	1.09451e-08	-0.574643	-1.11505	4.04352e-05	-1.39402	-1.22358	4.58931e-05	-1.3985	-1.2167
26501359	chr1:26501359:GAC:G	2.45826e-08	-1.63868e-10	-0.880543	0.000289868	-1.63868e-10	-0.647872	0.000334831	-1.63868e-10	-0.627897
26501609	chr1:26501609:G:T	3.42633e-08	-1.63868e-10	-0.548506	0.000273482	-1.63868e-10	-0.706063	0.000316751	-1.63868e-10	-0.683408
26501691	chr1:26501691:A:G	4.92626e-09	-1.20497	-1.28303	3.74514e-05	-1.41083	-1.28342	4.31417e-05	-1.39834	-1.27869
26502567	chr1:26502567:T:A	4.02781e-09	-1.5111	-1.17825	3.02527e-05	-1.71971	-1.188	3.43321e-05	-1.71857	-1.18688
26502580	chr1:26502580:A:G	9.20876e-09	-0.53275	-1.32967	4.79145e-05	-1.11621	-1.33167	5.52924e-05	-1.09751	-1.33138
26502620	chr1:26502620:TTTTG:T	1.57869e-08	-1.63868e-10	-1.3234	0.000146295	-1.63868e-10	-1.33168	0.000165645	-1.63868e-10	-1.33167
26503091	chr1:26503091:A:G	4.0319e-09	-1.48825	-1.20009	2.70572e-05	-1.75203	-1.26732	3.0649e-05	-1.75315	-1.26578
26503137	chr1:26503137:A:G	1.56892e-08	-1.63868e-10	-1.32961	0.000146331	-1.63868e-10	-1.33143	0.000165733	-1.63868e-10	-1.33115
26503516	chr1:26503516:T:C	1.58769e-08	-1.63868e-10	-1.31772	0.000152858	-1.63868e-10	-1.28779	0.000172877	-1.63868e-10	-1.28894
26504136	chr1:26504136:A:G	3.9463e-09	-1.47566	-1.23414	2.64685e-05	-1.75097	-1.29038	2.99371e-05	-1.75329	-1.28913
26504769	chr1:26504769:A:G	4.10216e-09	-1.37727	-1.29379	3.00628e-05	-1.60547	-1.30855	3.45477e-05	-1.59439	-1.3048
26504886	chr1:26504886:T:C	4.63302e-09	-1.3473	-1.20207	3.3193e-05	-1.58582	-1.22914	3.83262e-05	-1.57395	-1.22144
26505808	chr1:26505808:T:G	1.65925e-08	-1.63868e-10	-1.27363	0.000156305	-1.63868e-10	-1.26549	0.000176442	-1.63868e-10	-1.26853
26505954	chr1:26505954:T:A	1.59406e-08	-1.63868e-10	-1.31371	0.000153897	-1.63868e-10	-1.28102	0.000174042	-1.63868e-10	-1.28223
26505958	chr1:26505958:T:A	1.59053e-08	-1.63868e-10	-1.31593	0.000149655	-1.63868e-10	-1.30897	0.000169368	-1.63868e-10	-1.30945
26507901	chr1:26507901:A:G	7.02276e-09	-1.75073	-0.382691	5.39242e-05	-1.75328	-0.576436	6.30174e-05	-1.75229	-0.545817
26508038	chr1:26508038:G:A	1.5679e-08	-1.63868e-10	-1.33026	0.000146611	-1.63868e-10	-1.32952	0.000165933	-1.63868e-10	-1.32994
26508469	chr1:26508469:G:A	3.16062e-09	-1.7526	-1.17921	2.85292e-05	-1.75254	-1.21384	3.25921e-05	-1.75015	-1.2073
26508959	chr1:26508959:A:G	1.13666e-08	-0.339447	-1.31246	4.00413e-05	-1.30051	-1.32688	4.69094e-05	-1.26563	-1.32767
26509040	chr1:26509040:C:T	1.18112e-08	-0.315456	-1.29807	4.07431e-05	-1.29176	-1.31825	4.77104e-05	-1.25682	-1.31956
26509183	chr1:26509183:C:T	4.78919e-09	-1.62262	-0.893595	4.53384e-05	-1.63275	-0.870391	5.14836e-05	-1.64047	-0.859792
26509253	chr1:26509253:G:A	1.58587e-08	-1.63868e-10	-1.31886	0.000146842	-1.63868e-10	-1.32794	0.000166403	-1.63868e-10	-1.32711
26509381	chr1:26509381:C:T	2.86358e-08	-0.727922	-3.3421e-10	0.000226531	-0.894415	-3.3421e-10	0.000257854	-0.889128	-3.3421e-10
26510446	chr1:26510446:A:G	1.01089e-08	-0.749101	-1.02007	6.39476e-05	-1.12629	-1.03295	7.20701e-05	-1.13278	-1.0311
26510491	chr1:26510491:C:T	1.8377e-08	-1.63868e-10	-1.17148	0.000161389	-1.63868e-10	-1.23348	0.000182721	-1.63868e-10	-1.23356
26511190	chr1:26511190:A:C	1.47527e-08	-1.39116	-3.3421e-10	0.000151189	-1.29877	-3.3421e-10	0.000171057	-1.29953	-3.3421e-10
26511588	chr1:26511588:G:C	2.53187e-08	-1.63868e-10	-0.851037	0.000235965	-1.63868e-10	-0.853616	0.000268556	-1.63868e-10	-0.848463
26512122	chr1:26512122:A:G	1.14494e-08	-1.64464	-3.3421e-10	9.6655e-05	-1.74615	-3.3421e-10	0.000109207	-1.74828	-3.3421e-10
26512163	chr1:26512163:A:G	6.44461e-09	-0.891726	-1.32761	3.73985e-05	-1.37501	-1.32066	4.28637e-05	-1.36058	-1.32292
26513065	chr1:26513065:T:C	7.91795e-09	-0.786682	-1.22677	5.117e-05	-1.15442	-1.22772	5.77176e-05	-1.16074	-1.22522
26513087	chr1:26513087:C:T	4.04037e-09	-1.48403	-1.20221	3.15034e-05	-1.66433	-1.20287	3.62528e-05	-1.65586	-1.19515
26513103	chr1:26513103:G:A	4.48618e-09	-1.72525	-0.856332	4.27361e-05	-1.73029	-0.83196	4.87667e-05	-1.7336	-0.820878
26513177	chr1:26513177:A:G	3.73875e-09	-1.48569	-1.27814	2.91656e-05	-1.66546	-1.27885	3.34684e-05	-1.65703	-1.27389
26513463	chr1:26513463:G:A	1.39693e-08	-1.44572	-3.3421e-10	0.000197837	-1.02985	-3.3421e-10	0.000222126	-1.03828	-3.3421e-10
26513578	chr1:26513578:G:A	1.46048e-08	-1.40123	-3.3421e-10	0.000165529	-1.20815	-3.3421e-10	0.000181069	-1.24265	-3.3421e-10
26513608	chr1:26513608:C:T	1.36926e-07	-1.63868e-10	0.83686	0.00146315	-1.63868e-10	0.971051	0.00175653	-1.63868e-10	1.02957
26513638	chr1:26513638:C:T	1.883e-08	-1.63868e-10	-1.14713	0.000189415	-1.63868e-10	-1.07336	0.000213788	-1.63868e-10	-1.07654
26513678	chr1:26513678:T:C	1.03275e-08	-0.752961	-0.994805	6.51763e-05	-1.13111	-1.00909	7.34322e-05	-1.13749	-1.00767
26513689	chr1:26513689:T:A	1.86949e-08	-1.63868e-10	-1.15433	0.000188004	-1.63868e-10	-1.08084	0.00021219	-1.63868e-10	-1.08404
26513749	chr1:26513749:C:T	9.73102e-09	-0.76519	-1.04207	6.16554e-05	-1.14138	-1.05436	6.94616e-05	-1.14771	-1.05303
26514335	chr1:26514335:G:A	3.43129e-09	-1.55734	-1.29231	2.77991e-05	-1.70328	-1.28901	3.18249e-05	-1.69689	-1.28438
26514413	chr1:26514413:C:T	3.6152e-09	-1.57324	-1.22419	2.94981e-05	-1.71121	-1.22177	3.38417e-05	-1.70531	-1.21452
26514680	chr1:26514680:G:A	1.62109e-08	-1.63868e-10	-1.2969	0.00014732	-1.63868e-10	-1.32469	0.000167074	-1.63868e-10	-1.32309
26515303	chr1:26515303:C:T	3.39885e-09	-1.67606	-1.18308	2.83581e-05	-1.75256	-1.21983	3.19912e-05	-1.75007	-1.22599
26517479	chr1:26517479:A:G	5.49986e-09	-1.7529	-0.624961	4.35894e-05	-1.74767	-0.794815	5.09719e-05	-1.74248	-0.767764
26517583	chr1:26517583:G:C	1.0105e-08	-0.455764	-1.31378	5.01992e-05	-1.07376	-1.32754	5.80534e-05	-1.05429	-1.32587
26518166	chr1:26518166:T:G	1.56593e-08	-1.63868e-10	-1.33152	0.000148523	-1.63868e-10	-1.31656	0.000168044	-1.63868e-10	-1.3173
26518811	chr1:26518811:G:A	1.91682e-08	-1.63868e-10	-1.12933	0.000199304	-1.63868e-10	-1.02247	0.000228491	-1.63868e-10	-1.01003
26518875	chr1:26518875:A:G	3.84393e-09	-1.59327	-1.14281	3.46924e-05	-1.71598	-1.0548	4.02821e-05	-1.71058	-1.03504
26518907	chr1:26518907:G:A	1.5686e-08	-1.63868e-10	-1.32981	0.000150508	-1.63868e-10	-1.30328	0.000170218	-1.63868e-10	-1.30444
26519219	chr1:26519219:G:C	3.7753e-09	-1.51266	-1.24144	2.62732e-05	-1.75323	-1.29552	2.9829e-05	-1.75171	-1.29434
26519704	chr1:26519704:C:T	3.35607e-09	-1.56755	-1.30425	2.73203e-05	-1.70829	-1.30138	3.12447e-05	-1.70222	-1.29745
26519761	chr1:26519761:C:A	1.91828e-08	-1.63868e-10	-1.12857	0.000196241	-1.63868e-10	-1.03796	0.000224857	-1.63868e-10	-1.02606
26520279	chr1:26520279:C:T	1.56566e-08	-1.63868e-10	-1.33169	0.000148842	-1.63868e-10	-1.31441	0.000168396	-1.63868e-10	-1.3152
26520313	chr1:26520313:T:C	8.34765e-09	-0.895874	-1.06473	5.4511e-05	-1.24153	-1.07737	6.14396e-05	-1.24739	-1.07608
26520500	chr1:26520500:C:G	1.68102e-08	-1.63868e-10	-1.26059	0.000158526	-1.63868e-10	-1.25138	0.000178891	-1.63868e-10	-1.25475
26520867	chr1:26520867:C:T	1.6063e-08	-1.30606	-3.3421e-10	0.000146507	-1.33023	-3.3421e-10	0.000164566	-1.33821	-3.3421e-10
26520893	chr1:26520893:G:A	1.27254e-08	-1.53898	-3.3421e-10	0.000118666	-1.54099	-3.3421e-10	0.000133618	-1.54654	-3.3421e-10
26521149	chr1:26521149:C:T	3.3397e-09	-1.64174	-1.23496	2.84665e-05	-1.73629	-1.23228	3.2575e-05	-1.73251	-1.22547
26521515	chr1:26521515:A:G	8.99028e-09	-0.810909	-1.07553	5.7673e-05	-1.17461	-1.08791	6.4977e-05	-1.18084	-1.08665
26521895	chr1:26521895:C:T	4.34739e-09	-1.70175	-0.911254	4.3689e-05	-1.7517	-0.788499	5.08342e-05	-1.75045	-0.762501
26521910	chr1:26521910:G:A	1.2921e-08	-1.52372	-3.3421e-10	0.000121198	-1.51987	-3.3421e-10	0.00013655	-1.52483	-3.3421e-10
26522055	chr1:26522055:A:T	1.56602e-08	-1.63868e-10	-1.33146	0.000148437	-1.63868e-10	-1.31714	0.000167948	-1.63868e-10	-1.31787
26522133	chr1:26522133:T:C	7.99799e-09	-0.87815	-1.12524	5.2125e-05	-1.22707	-1.13658	5.87365e-05	-1.233	-1.13546
26522409	chr1:26522409:T:C	1.56579e-08	-1.63868e-10	-1.3316	0.000148905	-1.63868e-10	-1.31399	0.000168453	-1.63868e-10	-1.31486
26522821	chr1:26522821:G:A	3.3534e-09	-1.64303	-1.22958	2.86096e-05	-1.73679	-1.22676	3.27431e-05	-1.73306	-1.21977
26523415	chr1:26523415:T:C	3.25884e-09	-1.63539	-1.26582	2.76652e-05	-1.73353	-1.26359	3.16305e-05	-1.72946	-1.25794
26523482	chr1:26523482:T:C	4.19332e-09	-1.64118	-1.00791	3.91956e-05	-1.73291	-0.915823	4.54721e-05	-1.72898	-0.895444
26524005	chr1:26524005:C:T	2.40612e-08	-1.63868e-10	-0.901981	0.000224254	-1.63868e-10	-0.904518	0.000255139	-1.63868e-10	-0.899712
26524174	chr1:26524174:C:T	4.22257e-09	-1.66284	-0.979297	4.08105e-05	-1.74117	-0.867196	4.74814e-05	-1.73809	-0.8431
26524500	chr1:26524500:G:T	1.56575e-08	-1.63868e-10	-1.33163	0.000148659	-1.63868e-10	-1.31564	0.000168193	-1.63868e-10	-1.31641
26524621	chr1:26524621:C:G	2.66843e-08	-1.63868e-10	-0.798506	0.00032389	-1.63868e-10	-0.536897	0.00037602	-1.63868e-10	-0.511879
26524839	chr1:26524839:C:T	1.56642e-08	-1.63868e-10	-1.3312	0.000148201	-1.63868e-10	-1.31873	0.000167687	-1.63868e-10	-1.31942
26524866	chr1:26524866:C:A	1.79118e-08	-1.63868e-10	-1.19712	0.000177295	-1.63868e-10	-1.13949	0.000200239	-1.63868e-10	-1.14201
26525273	chr1:26525273:A:G	1.16219e-08	-0.811916	-0.817775	7.44616e-05	-1.18071	-0.82631	8.40509e-05	-1.18655	-0.823551
26525395	chr1:26525395:A:T	3.17149e-09	-1.74381	-1.18457	2.85988e-05	-1.73021	-1.23372	3.24993e-05	-1.72414	-1.23617
26525539	chr1:26525539:A:G	2.67184e-08	-1.63868e-10	-0.797228	0.000324572	-1.63868e-10	-0.534791	0.000376851	-1.63868e-10	-0.509672
26525763	chr1:26525763:C:T	6.76692e-08	-1.63868e-10	0.132051	0.000859952	-1.63868e-10	0.439577	0.0010144	-1.63868e-10	0.480531
26526216	chr1:26526216:T:C	8.08359e-09	-1.72162	-0.271121	6.25464e-05	-1.71693	-0.464458	7.40294e-05	-1.70523	-0.431827
26526300	chr1:26526300:A:G	2.72248e-08	-0.778453	-3.3421e-10	0.000216451	-0.939934	-3.3421e-10	0.000246337	-0.934824	-3.3421e-10
26526743	chr1:26526743:C:T	2.04957e-08	-1.63868e-10	-1.06237	0.000172736	-1.63868e-10	-1.16554	0.000195846	-1.63868e-10	-1.16419
26527086	chr1:26527086:A:AG	1.56689e-08	-1.63868e-10	-1.3309	0.000150546	-1.63868e-10	-1.30303	0.000170269	-1.63868e-10	-1.30415
26527826	chr1:26527826:A:T	3.19341e-09	-1.6103	-1.31119	3.00229e-05	-1.60295	-1.31239	3.43806e-05	-1.59337	-1.31066
26527875	chr1:26527875:A:C	1.56783e-08	-1.63868e-10	-1.33031	0.000147738	-1.63868e-10	-1.32186	0.000167179	-1.63868e-10	-1.32245
26528183	chr1:26528183:C:T	2.84205e-09	-1.70854	-1.32952	2.63587e-05	-1.75106	-1.29444	2.98553e-05	-1.75307	-1.29209
26528396	chr1:26528396:C:T	2.58603e-08	-1.63868e-10	-0.82987	0.0002366	-1.63868e-10	-0.85093	0.000269242	-1.63868e-10	-0.845912
26528812	chr1:26528812:T:A	1.91183e-08	-1.63868e-10	-1.13194	0.000194687	-1.63868e-10	-1.04591	0.000219571	-1.63868e-10	-1.04985
26529019	chr1:26529019:T:C	2.31606e-07	-1.63868e-10	1.36246	0.00238006	-1.63868e-10	1.45758	0.00287827	-1.63868e-10	1.52342
26529056	chr1:26529056:C:T	8.29887e-08	-1.63868e-10	0.336124	0.000809032	-1.63868e-10	0.378539	0.000960307	-1.63868e-10	0.425731
26529077	chr1:26529077:C:T	1.6703e-08	-1.63868e-10	-1.26699	0.000157121	-1.63868e-10	-1.26028	0.000177351	-1.63868e-10	-1.26339
26529114	chr1:26529114:TATATATA:T	1.60764e-07	-1.63868e-10	0.99736	0.00164502	-1.63868e-10	1.08821	0.0019625	-1.63868e-10	1.14045
26529118	chr1:26529118:TATA:T	1.65665e-08	-1.63868e-10	-1.2752	0.000167315	-1.63868e-10	-1.19742	0.000190089	-1.63868e-10	-1.19403
26529657	chr1:26529657:C:T	7.56374e-09	-1.59862	-0.460599	5.38809e-05	-1.75164	-0.578884	6.1691e-05	-1.7525	-0.566883
26530138	chr1:26530138:A:G	1.56904e-08	-1.63868e-10	-1.32953	0.000147576	-1.63868e-10	-1.32296	0.000166994	-1.63868e-10	-1.32356
26530180	chr1:26530180:C:G	3.17223e-08	0.686862	-1.31242	0.000137386	-0.0632803	-1.33123	0.000155014	-0.0666492	-1.33135
26531072	chr1:26531072:T:C	1.6974e-08	-1.63868e-10	-1.2509	0.000153504	-1.63868e-10	-1.28357	0.000173873	-1.63868e-10	-1.2832
26531365	chr1:26531365:G:T	1.62428e-08	-1.63868e-10	-1.29493	0.000147582	-1.63868e-10	-1.32291	0.000167149	-1.63868e-10	-1.32264
26531463	chr1:26531463:T:A	2.5388e-08	-0.0995942	-0.74871	0.000130576	-0.690647	-0.754697	0.00014687	-0.700025	-0.751947
26531621	chr1:26531621:G:T	1.88143e-08	-1.63868e-10	-1.14796	0.000189599	-1.63868e-10	-1.07239	0.000213969	-1.63868e-10	-1.07569
26532261	chr1:26532261:G:A	1.01309e-07	1.80919	-1.27359	0.000318676	0.770908	-1.32403	0.000358987	0.765253	-1.32349
26532288	chr1:26532288:C:T	7.56118e-08	1.55713	-1.3141	0.000256184	0.559453	-1.33086	0.000288394	0.553837	-1.33103
26532320	chr1:26532320:C:A	1.56566e-08	-1.63868e-10	-1.33169	0.000146362	-1.63868e-10	-1.33121	0.000165786	-1.63868e-10	-1.33083
26533164	chr1:26533164:C:G	2.44693e-08	-1.63868e-10	-0.88516	0.000284973	-1.63868e-10	-0.664905	0.000329089	-1.63868e-10	-0.645193
26533204	chr1:26533204:T:C	3.63344e-09	-1.46216	-1.33024	3.39582e-05	-1.46123	-1.33094	3.97239e-05	-1.42893	-1.33064
26533446	chr1:26533446:C:A	1.81798e-08	-1.63868e-10	-1.18227	0.000164082	-1.63868e-10	-1.21693	0.000184962	-1.63868e-10	-1.22137
26533522	chr1:26533522:A:C	1.27998e-07	-1.63868e-10	0.769432	0.00125305	-1.63868e-10	0.816035	0.00144737	-1.63868e-10	0.83598
26533845	chr1:26533845:C:T	2.36271e-08	-0.920184	-3.3421e-10	0.000140504	-1.37206	-3.3421e-10	0.000160366	-1.36407	-3.3421e-10
26534508	chr1:26534508:G:A	8.35992e-08	-0.71885	1.0623	0.000320756	-1.48063	0.934015	0.000395149	-1.4853	1.02304
26534541	chr1:26534541:G:C	1.881e-08	-1.63868e-10	-1.14819	0.000167671	-1.63868e-10	-1.19529	0.00019078	-1.63868e-10	-1.1904
26534722	chr1:26534722:A:C	4.35149e-08	-1.63868e-10	-0.309476	0.000601196	-1.63868e-10	0.0816211	0.000706738	-1.63868e-10	0.119137
26534790	chr1:26534790:C:T	1.4792e-08	-0.636338	-0.752153	8.89983e-05	-1.01823	-0.810453	9.99683e-05	-1.03507	-0.801603
26535444	chr1:26535444:G:A	2.42448e-08	-1.63868e-10	-0.894377	0.000308335	-1.63868e-10	-0.586114	0.000353418	-1.63868e-10	-0.573871
26535654	chr1:26535654:C:G	7.18133e-09	-1.75321	-0.357882	9.14011e-05	-1.73495	-0.0670949	0.000111644	-1.73954	0.0133318
26535729	chr1:26535729:A:T	1.60644e-08	-1.63868e-10	-1.30597	0.000147962	-1.63868e-10	-1.32035	0.00016759	-1.63868e-10	-1.32
26535736	chr1:26535736:G:C	3.41767e-07	0.145613	1.60594	0.000870746	-1.03648	1.48853	0.00109529	-0.996392	1.55364
26535926	chr1:26535926:G:A	9.6944e-08	-1.63868e-10	0.491554	0.00118571	-1.63868e-10	0.760799	0.00141541	-1.63868e-10	0.813654
26536068	chr1:26536068:C:T	1.57997e-08	-1.63868e-10	-1.32259	0.000149681	-1.63868e-10	-1.3088	0.000170232	-1.63868e-10	-1.30436
26536073	chr1:26536073:G:A	9.88403e-08	-1.63868e-10	0.510925	0.00113261	-1.63868e-10	0.71498	0.0013793	-1.63868e-10	0.78781
26536208	chr1:26536208:A:G	1.65441e-08	-1.63868e-10	-1.27655	0.000149151	-1.63868e-10	-1.31234	0.000169232	-1.63868e-10	-1.31025
26536448	chr1:26536448:T:C	5.03829e-09	-1.21861	-1.2469	3.96954e-05	-1.34806	-1.288	4.65308e-05	-1.31799	-1.28342
26537244	chr1:26537244:A:G	1.13778e-08	-0.449273	-1.20164	6.84679e-05	-0.81368	-1.27725	7.89709e-05	-0.800307	-1.27214
26537297	chr1:26537297:C:T	1.08292e-07	-1.63868e-10	0.602252	0.00123785	-1.63868e-10	0.803832	0.00150646	-1.63868e-10	0.875999
26537812	chr1:26537812:T:C	1.91764e-08	-1.63868e-10	-1.1289	0.000226751	-1.63868e-10	-0.893449	0.000258749	-1.63868e-10	-0.885662
26537926	chr1:26537926:C:T	1.93798e-08	-1.63868e-10	-1.11835	0.000190684	-1.63868e-10	-1.06668	0.000220054	-1.63868e-10	-1.04765
26538163	chr1:26538163:G:A	1.56886e-08	-1.63868e-10	-1.32965	0.000146306	-1.63868e-10	-1.3316	0.000165639	-1.63868e-10	-1.33171
26538356	chr1:26538356:A:G	2.6242e-08	-1.63868e-10	-0.815218	0.000316186	-1.63868e-10	-0.560967	0.000366992	-1.63868e-10	-0.536182
26538666	chr1:26538666:A:G	1.6124e-08	-1.63868e-10	-1.30227	0.000147879	-1.63868e-10	-1.3209	0.000167478	-1.63868e-10	-1.32067
26538994	chr1:26538994:C:G	1.94094e-08	-1.63868e-10	-1.11682	0.000190952	-1.63868e-10	-1.06528	0.000220385	-1.63868e-10	-1.04615
26539014	chr1:26539014:C:T	3.90335e-09	-1.6792	-1.04154	3.15983e-05	-1.74837	-1.11583	3.56179e-05	-1.74332	-1.12535
26539018	chr1:26539018:C:T	1.61291e-08	-1.63868e-10	-1.30196	0.000147907	-1.63868e-10	-1.32071	0.00016751	-1.63868e-10	-1.32048
26539197	chr1:26539197:G:A	2.61167e-08	-1.63868e-10	-0.820007	0.000340267	-1.63868e-10	-0.487568	0.000390408	-1.63868e-10	-0.474329
26539431	chr1:26539431:G:A	8.94179e-09	-1.73147	-0.160377	0.000112615	-1.75325	0.159926	0.000139056	-1.75317	0.246528
26539480	chr1:26539480:T:C	6.95319e-09	-1.59607	-0.547312	5.94568e-05	-1.62651	-0.60554	6.52008e-05	-1.63657	-0.627481
26539879	chr1:26539879:C:T	2.10967e-08	-1.63868e-10	-1.03346	0.000197943	-1.63868e-10	-1.02932	0.000225103	-1.63868e-10	-1.02497
26540140	chr1:26540140:C:T	1.61291e-08	-1.63868e-10	-1.30196	0.000147907	-1.63868e-10	-1.32071	0.00016751	-1.63868e-10	-1.32048
26540232	chr1:26540232:G:A	2.39844e-08	-1.63868e-10	-0.905179	0.000230289	-1.63868e-10	-0.877963	0.000266606	-1.63868e-10	-0.855752
26540962	chr1:26540962:A:G	5.18223e-09	-1.10904	-1.3283	4.25284e-05	-1.25726	-1.30987	4.96306e-05	-1.22392	-1.313
26542148	chr1:26542148:A:G	5.87661e-09	-1.0751	-1.2365	4.52192e-05	-1.22646	-1.27931	5.32738e-05	-1.19182	-1.27426
26542808	chr1:26542808:GC:G	2.59282e-08	-1.63868e-10	-0.827251	0.000322037	-1.63868e-10	-0.542634	0.000368692	-1.63868e-10	-0.531561
26543631	chr1:26543631:G:A	1.27726e-08	-1.53528	-3.3421e-10	0.000167196	-1.19813	-3.3421e-10	0.000187593	-1.20725	-3.3421e-10
26544165	chr1:26544165:C:T	1.69086e-08	-1.63868e-10	-1.25476	0.000153371	-1.63868e-10	-1.28444	0.000173746	-1.63868e-10	-1.28393
26544239	chr1:26544239:C:G	1.91355e-08	-1.72148	0.590447	0.000189056	-1.75327	0.678013	0.000241	-1.75308	0.796358
26544312	chr1:26544312:A:T	2.29941e-08	-1.63868e-10	-0.947345	0.00027762	-1.63868e-10	-0.691047	0.000317386	-1.63868e-10	-0.681402
26545220	chr1:26545220:A:G	2.29125e-08	-1.63868e-10	-0.950896	0.000194715	-1.63868e-10	-1.04576	0.000220592	-1.63868e-10	-1.04521
26545322	chr1:26545322:C:A	2.01065e-08	-1.63868e-10	-1.08153	0.000191873	-1.63868e-10	-1.06046	0.000221253	-1.63868e-10	-1.04222
26545367	chr1:26545367:AG:A	1.8489e-08	-1.63868e-10	-1.1654	0.000183627	-1.63868e-10	-1.10439	0.000211577	-1.63868e-10	-1.08693
26545486	chr1:26545486:C:T	6.09172e-08	-1.63868e-10	0.0269353	0.000778045	-1.63868e-10	0.339485	0.000919111	-1.63868e-10	0.381884
26545855	chr1:26545855:C:T	4.05058e-09	-1.39208	-1.29163	3.73028e-05	-1.43489	-1.26334	4.18661e-05	-1.45028	-1.25677
26545856	chr1:26545856:G:A	2.73307e-08	-1.63868e-10	-0.774569	0.000253168	-1.63868e-10	-0.783248	0.000288299	-1.63868e-10	-0.777523
26546063	chr1:26546063:A:G	2.23398e-08	-1.75034	0.774129	0.00022234	-1.73811	0.825024	0.000284032	-1.7424	0.94996
26546149	chr1:26546149:G:A	1.05466e-08	-1.72678	-3.3421e-10	0.000126999	-1.47312	-3.3421e-10	0.000145364	-1.46228	-3.3421e-10
26546341	chr1:26546341:G:A	2.74762e-07	-1.73687	3.2702	0.00475222	-1.75132	3.90039	0.00624868	-1.75218	4.05079
26546642	chr1:26546642:C:T	2.87722e-09	-1.69562	-1.33014	2.56281e-05	-1.74363	-1.32999	2.92424e-05	-1.73684	-1.32906
26546754	chr1:26546754:A:G	1.31254e-08	-0.849088	-0.658942	9.24201e-05	-1.03409	-0.756863	0.000111673	-0.994162	-0.731785
26547522	chr1:26547522:C:T	2.54159e-08	-1.63868e-10	-0.847205	0.000239085	-1.63868e-10	-0.840482	0.000272152	-1.63868e-10	-0.835161
26547584	chr1:26547584:C:T	1.56601e-08	-1.63868e-10	-1.33146	0.000146578	-1.63868e-10	-1.32974	0.000165944	-1.63868e-10	-1.32987
26547768	chr1:26547768:C:A	2.03792e-08	-1.63868e-10	-1.06807	0.000175575	-1.63868e-10	-1.14924	0.000200771	-1.63868e-10	-1.13936
26548942	chr1:26548942:A:G	5.55402e-09	-1.08238	-1.28568	4.44245e-05	-1.21274	-1.31077	5.24221e-05	-1.17653	-1.30566
26550036	chr1:26550036:C:T	2.54315e-08	-1.63868e-10	-0.846592	0.00023961	-1.63868e-10	-0.838289	0.000272756	-1.63868e-10	-0.832947
26550156	chr1:26550156:G:A	2.51248e-08	-1.63868e-10	-0.858726	0.000236479	-1.63868e-10	-0.851439	0.000269166	-1.63868e-10	-0.846195
26550367	chr1:26550367:A:G	7.01652e-08	-1.63868e-10	0.168272	0.00091509	-1.63868e-10	0.501723	0.00108254	-1.63868e-10	0.545543
26550384	chr1:26550384:A:G	3.00357e-09	-1.69894	-1.28384	2.60445e-05	-1.74221	-1.31528	2.96288e-05	-1.73501	-1.31777
26551217	chr1:26551217:G:A	9.98194e-09	-1.7484	-0.0334019	0.00013999	-1.70825	0.332519	0.000173714	-1.71536	0.431254
26551899	chr1:26551899:G:A	3.14489e-09	-1.70803	-1.22877	2.72214e-05	-1.7376	-1.27569	3.09296e-05	-1.72921	-1.2806
26552259	chr1:26552259:G:A	4.11345e-08	-1.63868e-10	-0.365734	0.000513362	-1.63868e-10	-0.0763179	0.000603052	-1.63868e-10	-0.0395184
26552934	chr1:26552934:T:C	2.22672e-08	-1.63868e-10	-0.979465	0.000265997	-1.63868e-10	-0.733813	0.000303906	-1.63868e-10	-0.724803
26553301	chr1:26553301:T:C	8.08997e-09	-0.862276	-1.12968	6.51773e-05	-1.01819	-1.122	7.90479e-05	-0.974706	-1.09676
26553535	chr1:26553535:G:A	1.64518e-08	-1.63868e-10	-1.28214	0.000148118	-1.63868e-10	-1.31929	0.000167977	-1.63868e-10	-1.31769
26553797	chr1:26553797:C:T	2.21633e-07	-1.72239	3.04083	0.00502117	-1.64505	3.84917	0.00715882	-1.65675	4.09133
26554498	chr1:26554498:T:C	2.00321e-07	-1.74821	2.96555	0.00436309	-1.70317	3.76681	0.00622886	-1.71116	4.00658
26554838	chr1:26554838:G:A	1.74198e-08	-1.63868e-10	-1.22497	0.000170129	-1.63868e-10	-1.18074	0.000193634	-1.63868e-10	-1.17555
26555074	chr1:26555074:AG:A	1.76859e-07	-0.339809	1.43258	0.000596281	-1.31667	1.39009	0.000752524	-1.28692	1.46882
26555315	chr1:26555315:C:A	2.18442e-08	-1.74996	0.751316	0.00022987	-1.72859	0.848803	0.000296065	-1.73419	0.983243
26555367	chr1:26555367:C:T	6.229e-09	-1.71522	-0.538147	4.76731e-05	-1.73625	-0.716681	5.40896e-05	-1.72756	-0.723323
26556219	chr1:26556219:C:T	6.19625e-09	-1.64189	-0.616747	4.37513e-05	-1.75321	-0.785564	4.9249e-05	-1.75285	-0.791789
26556243	chr1:26556243:G:A	1.9841e-07	-1.63868e-10	1.20775	0.00246973	-1.63868e-10	1.49456	0.00309049	-1.63868e-10	1.59456
26556374	chr1:26556374:G:A	1.99819e-07	-1.63868e-10	1.21483	0.00248756	-1.63868e-10	1.50176	0.0031132	-1.63868e-10	1.60188
26556886	chr1:26556886:G:A	2.01937e-06	3.52796	-3.3421e-10	0.00222454	1.39	-3.3421e-10	0.00267451	1.45	-3.3421e-10
26556919	chr1:26556919:C:T	2.32983e-08	-1.63868e-10	-0.934199	0.00021896	-1.63868e-10	-0.92841	0.00024911	-1.63868e-10	-0.923628
26556959	chr1:26556959:G:C	1.21558e-08	-1.58477	-3.3421e-10	0.000102691	-1.68557	-3.3421e-10	0.000116612	-1.68267	-3.3421e-10
26557020	chr1:26557020:A:C	4.25294e-09	-1.63687	-0.998104	3.86725e-05	-1.60474	-1.05743	4.52284e-05	-1.58314	-1.04666
26557381	chr1:26557381:G:T	1.72583e-08	-1.63868e-10	-1.23429	0.000152002	-1.63868e-10	-1.2934	0.000172603	-1.63868e-10	-1.29053
26557925	chr1:26557925:T:C	2.47342e-07	-1.74584	3.17403	0.00562116	-1.67747	3.99446	0.00806252	-1.68737	4.24083
26558070	chr1:26558070:C:G	2.55154e-08	-1.63868e-10	-0.843299	0.000239864	-1.63868e-10	-0.837226	0.000273037	-1.63868e-10	-0.831914
26558168	chr1:26558168:C:T	2.26064e-08	-0.964345	-3.3421e-10	0.000143661	-1.34984	-3.3421e-10	0.000161309	-1.3582	-3.3421e-10
26558185	chr1:26558185:G:A	1.10408e-08	-1.7271	0.0461246	0.000143764	-1.75186	0.402734	0.000177803	-1.75261	0.491766
26558336	chr1:26558336:C:T	3.74105e-08	-1.63868e-10	-0.46063	0.000458513	-1.63868e-10	-0.18931	0.000537488	-1.63868e-10	-0.154616
26558373	chr1:26558373:G:A	1.03413e-07	-1.75179	2.30794	0.00146492	-1.72626	2.69852	0.00204408	-1.73213	2.91331
26559187	chr1:26559187:G:C	2.48742e-08	-1.63868e-10	-0.868749	0.000233675	-1.63868e-10	-0.863367	0.000265954	-1.63868e-10	-0.858198
26559569	chr1:26559569:G:A	2.42181e-08	-1.63868e-10	-0.895481	0.000227314	-1.63868e-10	-0.890967	0.000258683	-1.63868e-10	-0.885918
26560072	chr1:26560072:A:T	3.56108e-09	-1.48246	-1.33006	3.22789e-05	-1.51176	-1.33113	3.60929e-05	-1.52496	-1.33047
26560659	chr1:26560659:A:G	2.37226e-08	-1.75175	0.835602	0.000259302	-1.68914	0.929829	0.000333655	-1.69843	1.06702
26561101	chr1:26561101:T:C	2.38289e-08	-1.75321	0.841529	0.000255083	-1.71162	0.935909	0.000328968	-1.71901	1.07345
26562385	chr1:26562385:G:T	2.20984e-08	-1.63868e-10	-0.987075	0.000206894	-1.63868e-10	-0.985093	0.000235294	-1.63868e-10	-0.980687
26562517	chr1:26562517:A:G	1.60856e-08	-1.63868e-10	-1.30466	0.000146655	-1.63868e-10	-1.32921	0.00016619	-1.63868e-10	-1.32839
26562766	chr1:26562766:G:A	2.4465e-08	-1.63868e-10	-0.885338	0.000224782	-1.63868e-10	-0.902168	0.000251997	-1.63868e-10	-0.912107
26562786	chr1:26562786:A:G	2.98469e-08	-1.63868e-10	-0.686499	0.000356881	-1.63868e-10	-0.439897	0.000416679	-1.63868e-10	-0.409207
26563322	chr1:26563322:C:T	1.59003e-08	-1.63868e-10	-1.31624	0.000151502	-1.63868e-10	-1.2967	0.000171417	-1.63868e-10	-1.29742
26564345	chr1:26564345:G:A	3.0969e-08	-1.74962	1.10002	0.000440161	-1.73309	1.50293	0.000557897	-1.7363	1.61895
26564359	chr1:26564359:C:T	1.23864e-08	-1.74172	0.175743	0.000178483	-1.67947	0.546661	0.00022243	-1.6891	0.652193
26564413	chr1:26564413:C:T	1.35796e-07	-1.75302	2.58159	0.00199077	-1.71163	2.9906	0.00279779	-1.71913	3.21419
26564580	chr1:26564580:G:A	1.65073e-08	-1.63868e-10	-1.27878	0.000148224	-1.63868e-10	-1.31857	0.000168135	-1.63868e-10	-1.31676
26564780	chr1:26564780:TTTAA:T	2.64118e-07	-1.73132	3.22513	0.00607084	-1.64964	4.04359	0.00869428	-1.66161	4.29051
26564869	chr1:26564869:T:G	2.33062e-08	-1.75082	0.816957	0.000244814	-1.73178	0.91498	0.000316176	-1.73714	1.05191
26564950	chr1:26564950:G:A	1.66628e-08	-1.63868e-10	-1.2694	0.00016098	-1.63868e-10	-1.23602	0.000184415	-1.63868e-10	-1.22433
26565239	chr1:26565239:G:A	2.2734e-08	-1.63868e-10	-0.95872	0.000194357	-1.63868e-10	-1.0476	0.000219476	-1.63868e-10	-1.05028
26565518	chr1:26565518:T:C	1.57514e-07	-1.75324	2.73018	0.00231765	-1.72121	3.15222	0.00327045	-1.72779	3.37896
26565599	chr1:26565599:C:T	1.64231e-07	-1.75322	2.77191	0.00243028	-1.71481	3.19328	0.00343418	-1.72202	3.42203
26565613	chr1:26565613:T:A	1.71828e-07	-1.75317	2.81709	0.00253203	-1.72227	3.24174	0.00358513	-1.72871	3.47174
26566576	chr1:26566576:T:C	2.52995e-07	-1.74967	3.20046	0.00392927	-1.692	3.65091	0.00563604	-1.70117	3.89658
26566578	chr1:26566578:T:C	4.55745e-08	-1.7527	1.48947	0.000501767	-1.70393	1.60477	0.000661491	-1.71222	1.7652
26566583	chr1:26566583:G:A	2.25534e-08	-1.63868e-10	-0.966696	0.000207945	-1.63868e-10	-0.980028	0.000236536	-1.63868e-10	-0.975421
26566738	chr1:26566738:C:T	2.94208e-07	-1.74762	3.34933	0.00462257	-1.68437	3.80578	0.00665165	-1.6941	4.0552
26566767	chr1:26566767:G:T	2.21342e-07	0.0384755	1.27866	0.000616823	-1.13091	1.23819	0.00078106	-1.09526	1.31439
26566815	chr1:26566815:A:G	4.91655e-08	-1.74912	1.56173	0.000548222	-1.68422	1.6736	0.000722879	-1.6941	1.83582
26566920	chr1:26566920:C:T	1.12425e-08	-1.66288	-3.3421e-10	9.81784e-05	-1.73051	-3.3421e-10	0.000111218	-1.73003	-3.3421e-10
26567020	chr1:26567020:A:ACT	3.05236e-07	-1.7477	3.38621	0.00487534	-1.66567	3.84032	0.00702048	-1.67586	4.09093
26567345	chr1:26567345:G:A	1.5267e-08	-1.73831	0.381423	0.000223743	-1.6704	0.763601	0.000280127	-1.68063	0.874348
26567466	chr1:26567466:C:T	2.72011e-07	-1.63868e-10	1.52326	0.00346104	-1.63868e-10	1.83203	0.00435514	-1.63868e-10	1.93759
26567476	chr1:26567476:G:A	2.06381e-06	3.54973	-3.3421e-10	0.00241397	1.47173	-3.3421e-10	0.00284556	1.51199	-3.3421e-10
26567659	chr1:26567659:A:G	1.66188e-08	-1.63868e-10	-1.27205	0.000156445	-1.63868e-10	-1.26459	0.000176603	-1.63868e-10	-1.26762
26568005	chr1:26568005:A:G	2.64197e-07	-1.63868e-10	1.49411	0.00334919	-1.63868e-10	1.79917	0.00421305	-1.63868e-10	1.90442
26568471	chr1:26568471:G:A	2.16275e-08	-1.63868e-10	-1.00861	0.00019966	-1.63868e-10	-1.02069	0.000227052	-1.63868e-10	-1.01634
26568840	chr1:26568840:A:G	4.00842e-08	-1.63868e-10	-0.391598	0.000501033	-1.63868e-10	-0.100627	0.000588119	-1.63868e-10	-0.0645928
26568938	chr1:26568938:G:A	1.56731e-08	-1.63868e-10	-1.33063	0.000149181	-1.63868e-10	-1.31214	0.000168547	-1.63868e-10	-1.31431
26569311	chr1:26569311:A:G	2.33926e-07	-1.75172	3.12415	0.00356553	-1.70072	3.56249	0.00510624	-1.70919	3.80588
26571019	chr1:26571019:A:AG	2.07204e-07	-1.75269	3.00382	0.00312001	-1.70667	3.43496	0.00445172	-1.71469	3.67421
26572634	chr1:26572634:C:T	3.50267e-08	-1.73467	1.2082	0.000410574	-1.73787	1.43812	0.000529249	-1.74263	1.57257
26573180	chr1:26573180:C:G	5.04288e-09	-1.13503	-1.32958	6.32461e-05	-0.844305	-1.32596	6.96277e-05	-0.871667	-1.32669
26573196	chr1:26573196:C:A	4.38256e-09	-1.71588	-0.889065	3.99935e-05	-1.74759	-0.880988	4.59729e-05	-1.75135	-0.862125
26573247	chr1:26573247:C:T	2.36406e-08	-1.63868e-10	-0.919616	0.000249113	-1.63868e-10	-0.799391	0.000287546	-1.63868e-10	-0.780139
26574021	chr1:26574021:A:G	1.80788e-08	-1.18784	-3.3421e-10	0.000194063	-1.04911	-3.3421e-10	0.000218879	-1.053	-3.3421e-10
26574217	chr1:26574217:G:A	3.48596e-09	-1.71547	-1.11836	2.97055e-05	-1.73643	-1.18954	3.40185e-05	-1.72707	-1.18755
26574244	chr1:26574244:C:G	1.05752e-08	-1.48916	-0.234903	0.000137443	-1.42639	0.0322938	0.000162451	-1.40366	0.0525149
26574314	chr1:26574314:G:A	4.04215e-09	-1.70557	-0.980237	3.32734e-05	-1.74333	-1.06921	3.78892e-05	-1.73575	-1.07111
26574429	chr1:26574429:A:T	6.27195e-09	-1.57966	-0.666836	4.7349e-05	-1.72788	-0.731877	5.29469e-05	-1.7379	-0.734331
26574516	chr1:26574516:G:A	1.20538e-08	-1.5932	-3.3421e-10	0.000105469	-1.65888	-3.3421e-10	0.000118081	-1.67015	-3.3421e-10
26574526	chr1:26574526:G:A	2.43095e-08	-1.63868e-10	-0.891714	0.000224821	-1.63868e-10	-0.901994	0.000251982	-1.63868e-10	-0.912165
26574532	chr1:26574532:C:T	1.74039e-08	-1.63868e-10	-1.22589	0.000165824	-1.63868e-10	-1.20637	0.000186441	-1.63868e-10	-1.21341
26574599	chr1:26574599:C:T	4.2093e-09	-1.35335	-1.29194	3.46784e-05	-1.5138	-1.25739	3.96002e-05	-1.5119	-1.25079
26574610	chr1:26574610:C:T	1.37571e-08	-1.46103	-3.3421e-10	0.000163988	-1.21751	-3.3421e-10	0.00018099	-1.24308	-3.3421e-10
26574828	chr1:26574828:G:A	5.59997e-09	-1.62263	-0.737194	4.80121e-05	-1.75329	-0.69256	5.60623e-05	-1.75288	-0.662182
26575185	chr1:26575185:C:T	2.51655e-08	-1.63868e-10	-0.857105	0.000218881	-1.63868e-10	-0.928769	0.000249597	-1.63868e-10	-0.921674
26575897	chr1:26575897:T:G	4.75102e-09	-1.75282	-0.771398	4.26017e-05	-1.70572	-0.859681	4.88665e-05	-1.69708	-0.855345
26576137	chr1:26576137:C:T	6.38509e-08	-0.427716	0.501685	0.000272916	-1.35294	0.644803	0.000336719	-1.3253	0.703026
26576203	chr1:26576203:A:T	4.40197e-09	-1.73847	-0.862057	3.78927e-05	-1.73754	-0.945002	4.32938e-05	-1.73244	-0.941077
26576583	chr1:26576583:G:A	2.82044e-08	-1.63868e-10	-0.743101	0.000259613	-1.63868e-10	-0.758105	0.000295624	-1.63868e-10	-0.752434
26576684	chr1:26576684:G:A	2.90377e-09	-1.69253	-1.32404	2.6664e-05	-1.7071	-1.32689	2.99549e-05	-1.71323	-1.3286
26576686	chr1:26576686:C:T	1.03352e-08	-1.74703	-3.3421e-10	0.000102975	-1.68281	-3.3421e-10	0.000117049	-1.67893	-3.3421e-10
26576921	chr1:26576921:C:T	7.51401e-09	-1.55585	-0.509958	5.75299e-05	-1.73414	-0.53085	6.68386e-05	-1.72302	-0.516218
26576947	chr1:26576947:G:A	2.12744e-08	-1.63868e-10	-1.02508	0.000231805	-1.63868e-10	-0.871404	0.000268167	-1.63868e-10	-0.849912
26577079	chr1:26577079:T:C	3.9851e-09	-1.45619	-1.24382	2.64813e-05	-1.75234	-1.28853	2.9985e-05	-1.75212	-1.2887
26578116	chr1:26578116:C:T	1.67836e-08	-1.63868e-10	-1.26218	0.000155364	-1.63868e-10	-1.27153	0.000175755	-1.63868e-10	-1.27243
26578169	chr1:26578169:G:A	1.13485e-08	-1.63325	-0.0202498	8.29839e-05	-1.73303	-0.165622	9.47042e-05	-1.71982	-0.170941
26578495	chr1:26578495:T:C	2.01116e-08	-1.63868e-10	-1.08128	0.000193427	-1.63868e-10	-1.0524	0.000219244	-1.63868e-10	-1.05134
26578547	chr1:26578547:T:C	3.67063e-09	-1.54772	-1.2345	3.01623e-05	-1.69348	-1.21722	3.47264e-05	-1.67894	-1.21508
26578745	chr1:26578745:A:G	4.67156e-09	-1.71244	-0.828645	5.44149e-05	-1.54408	-0.776583	6.11893e-05	-1.55556	-0.771993
26578825	chr1:26578825:G:A	1.68213e-08	-1.25993	-3.3421e-10	0.00015583	-1.26854	-3.3421e-10	0.000178081	-1.25928	-3.3421e-10
26578862	chr1:26578862:G:A	5.82851e-09	-1.54217	-0.777649	3.97119e-05	-1.753	-0.882649	4.53282e-05	-1.75322	-0.874375
26579076	chr1:26579076:A:G	1.70724e-08	-1.74486	0.499744	0.000196801	-1.63953	0.604418	0.000221578	-1.64798	0.607228
26579257	chr1:26579257:C:T	1.56571e-08	-1.63868e-10	-1.33166	0.000150724	-1.63868e-10	-1.30185	0.00017127	-1.63868e-10	-1.29828
26579304	chr1:26579304:CA:C	4.97631e-09	-1.72069	-0.757198	5.32633e-05	-1.75215	-0.589906	6.09287e-05	-1.75325	-0.578567
26579595	chr1:26579595:G:A	1.57651e-08	-1.63868e-10	-1.32478	0.000147184	-1.63868e-10	-1.32562	0.000166916	-1.63868e-10	-1.32403
26579737	chr1:26579737:C:T	1.90728e-08	-1.63868e-10	-1.13431	0.000170472	-1.63868e-10	-1.17873	0.000193496	-1.63868e-10	-1.17626
26579777	chr1:26579777:G:T	1.68662e-08	-1.63868e-10	-1.25727	0.000173858	-1.63868e-10	-1.15906	0.000199157	-1.63868e-10	-1.14743
26580062	chr1:26580062:A:G	2.05295e-08	-1.63868e-10	-1.06072	0.000182188	-1.63868e-10	-1.11226	0.0002069	-1.63868e-10	-1.10929
26580095	chr1:26580095:A:G	5.89514e-09	-1.58172	-0.726731	5.69713e-05	-1.71883	-0.555918	6.64038e-05	-1.70213	-0.543636
26580453	chr1:26580453:T:A	1.78108e-08	-1.63868e-10	-1.20278	0.000174792	-1.63868e-10	-1.1537	0.00019744	-1.63868e-10	-1.15609
26580869	chr1:26580869:C:T	1.56563e-08	-1.63868e-10	-1.33171	0.000150479	-1.63868e-10	-1.30347	0.000170978	-1.63868e-10	-1.29999
26581593	chr1:26581593:A:G	3.36338e-09	-1.63505	-1.23458	3.20532e-05	-1.75304	-1.09686	3.67219e-05	-1.75233	-1.08582
26581866	chr1:26581866:A:G	1.75249e-08	-1.63868e-10	-1.21896	0.000164139	-1.63868e-10	-1.21659	0.000186934	-1.63868e-10	-1.21077
26581959	chr1:26581959:G:A	2.34924e-08	-0.925902	-3.3421e-10	0.000169155	-1.18648	-3.3421e-10	0.000191543	-1.18641	-3.3421e-10
26582028	chr1:26582028:T:C	1.40308e-08	-1.6688	0.227478	0.000136071	-1.75306	0.348934	0.000156176	-1.75247	0.361932
26582566	chr1:26582566:A:G	6.59711e-09	-1.71231	-0.483635	7.86278e-05	-1.55333	-0.399244	8.84938e-05	-1.56458	-0.394014
26582656	chr1:26582656:C:G	3.10586e-09	-1.70069	-1.2486	4.13029e-05	-1.50766	-1.0887	4.66675e-05	-1.52134	-1.07714
26582720	chr1:26582720:A:G	4.45706e-08	-1.63868e-10	-0.285506	0.000440438	-1.63868e-10	-0.22953	0.000502373	-1.63868e-10	-0.222181
26583175	chr1:26583175:G:A	3.16964e-09	-1.73403	-1.19493	3.60545e-05	-1.61701	-1.11526	4.06958e-05	-1.62934	-1.10606
26583274	chr1:26583274:C:T	2.73001e-09	-1.75267	-1.32561	2.60241e-05	-1.74489	-1.31338	2.95134e-05	-1.74535	-1.31133
26583302	chr1:26583302:G:A	7.30227e-09	-0.769917	-1.32448	3.47648e-05	-1.43716	-1.33153	4.0147e-05	-1.41749	-1.33149
26583324	chr1:26583324:C:T	1.03263e-08	-1.74788	-3.3421e-10	0.000104455	-1.66854	-3.3421e-10	0.000117363	-1.67625	-3.3421e-10
26583699	chr1:26583699:T:C	3.56425e-08	-1.63868e-10	-0.509042	0.000379823	-1.63868e-10	-0.377595	0.000423616	-1.63868e-10	-0.392695
26584193	chr1:26584193:C:T	1.86215e-08	-1.63868e-10	-1.15827	0.000173855	-1.63868e-10	-1.15908	0.000196844	-1.63868e-10	-1.15911
26584622	chr1:26584622:C:T	1.62295e-08	-1.63868e-10	-1.29575	0.000148989	-1.63868e-10	-1.31343	0.000168424	-1.63868e-10	-1.31504
26585076	chr1:26585076:C:A	1.57172e-08	-1.63868e-10	-1.32783	0.000146718	-1.63868e-10	-1.32879	0.000166095	-1.63868e-10	-1.32896
26585657	chr1:26585657:T:C	1.82224e-08	-1.63868e-10	-1.17993	0.000168315	-1.63868e-10	-1.19146	0.000190235	-1.63868e-10	-1.19326
26585794	chr1:26585794:C:T	1.57619e-08	-1.63868e-10	-1.32498	0.000148072	-1.63868e-10	-1.3196	0.00016769	-1.63868e-10	-1.3194
26585991	chr1:26585991:C:T	1.58991e-08	-1.63868e-10	-1.31632	0.000152049	-1.63868e-10	-1.2931	0.000172473	-1.63868e-10	-1.29128
26586766	chr1:26586766:C:T	1.80505e-08	-1.63868e-10	-1.18941	0.000181692	-1.63868e-10	-1.11498	0.000207136	-1.63868e-10	-1.10814
26586814	chr1:26586814:A:C	1.70973e-08	-1.63868e-10	-1.24366	0.000165259	-1.63868e-10	-1.20979	0.000187842	-1.63868e-10	-1.20592
26587166	chr1:26587166:A:G	3.91941e-09	-1.4149	-1.30174	3.44799e-05	-1.51315	-1.26377	3.98538e-05	-1.49632	-1.25999
26587460	chr1:26587460:A:G	1.07719e-08	-1.70564	-3.3421e-10	0.000116707	-1.55763	-3.3421e-10	0.000121554	-1.64116	-3.3421e-10
26587664	chr1:26587664:T:TG	1.58915e-08	-1.63868e-10	-1.3168	0.000152611	-1.63868e-10	-1.28941	0.000173141	-1.63868e-10	-1.28742
26587868	chr1:26587868:C:A	2.94353e-09	-1.70355	-1.29942	2.76575e-05	-1.69737	-1.30003	3.15836e-05	-1.69009	-1.29879
26587959	chr1:26587959:C:T	1.63928e-08	-1.28574	-3.3421e-10	0.000152684	-1.28893	-3.3421e-10	0.000174654	-1.27872	-3.3421e-10
26588172	chr1:26588172:T:A	1.16583e-08	-1.62656	-3.3421e-10	0.000170438	-1.17893	-3.3421e-10	0.000188944	-1.20007	-3.3421e-10
26588306	chr1:26588306:C:T	2.17525e-08	-1.63868e-10	-1.00285	0.000209567	-1.63868e-10	-0.972255	0.000236775	-1.63868e-10	-0.974414
26589790	chr1:26589790:G:A	1.62462e-08	-1.63868e-10	-1.29472	0.000149048	-1.63868e-10	-1.31303	0.000168491	-1.63868e-10	-1.31464
26590164	chr1:26590164:A:G	3.28629e-09	-1.5611	-1.33172	2.98718e-05	-1.58993	-1.33045	3.42743e-05	-1.57715	-1.32998
26590316	chr1:26590316:C:T	2.28879e-08	-1.63868e-10	-0.951972	0.000216916	-1.63868e-10	-0.937791	0.000247244	-1.63868e-10	-0.931148
26590523	chr1:26590523:A:G	3.26952e-09	-1.57045	-1.32749	2.98794e-05	-1.59846	-1.32167	3.42988e-05	-1.586	-1.32041
26590755	chr1:26590755:C:T	3.19838e-09	-1.59041	-1.32953	2.9231e-05	-1.61701	-1.32506	3.35206e-05	-1.60533	-1.32404
26591346	chr1:26591346:AC:A	3.19116e-09	-1.6017	-1.3205	2.93168e-05	-1.62705	-1.31209	3.36292e-05	-1.61576	-1.31036
26591501	chr1:26591501:C:T	4.33322e-08	-1.63868e-10	-0.313684	0.000328656	-1.63868e-10	-0.522287	0.00036559	-1.63868e-10	-0.540011
26591628	chr1:26591628:G:A	1.22553e-08	-1.57662	-3.3421e-10	0.000124765	-1.49087	-3.3421e-10	0.000141984	-1.48581	-3.3421e-10
26592414	chr1:26592414:T:C	2.04886e-08	-1.63868e-10	-1.06271	0.000205337	-1.63868e-10	-0.992649	0.000233573	-1.63868e-10	-0.988029
26592506	chr1:26592506:T:C	1.93888e-08	-1.63868e-10	-1.11788	0.000178293	-1.63868e-10	-1.13387	0.000201435	-1.63868e-10	-1.13606
26592923	chr1:26592923:C:T	3.17153e-09	-1.59888	-1.32948	2.69178e-05	-1.70703	-1.31748	3.06206e-05	-1.70452	-1.31532
26593021	chr1:26593021:G:T	1.08922e-08	-1.69453	-3.3421e-10	9.62302e-05	-1.75056	-3.3421e-10	0.000109138	-1.74891	-3.3421e-10
26593251	chr1:26593251:G:A	7.02336e-08	-1.63868e-10	0.169246	0.000602246	-1.63868e-10	0.0833664	0.000691324	-1.63868e-10	0.0970858
26593745	chr1:26593745:G:C	1.75101e-08	-1.63868e-10	-1.2198	0.00016956	-1.63868e-10	-1.18409	0.000192546	-1.63868e-10	-1.18119
26594951	chr1:26594951:T:C	1.62441e-08	-1.63868e-10	-1.29485	0.000151425	-1.63868e-10	-1.29721	0.00017096	-1.63868e-10	-1.30009
26594972	chr1:26594972:A:T	3.49396e-09	-1.53962	-1.29192	3.21881e-05	-1.5716	-1.27411	3.70155e-05	-1.55825	-1.27193
26597050	chr1:26597050:C:T	1.7233e-08	-1.63868e-10	-1.23576	0.000166491	-1.63868e-10	-1.20236	0.000189042	-1.63868e-10	-1.19955
26598045	chr1:26598045:T:C	1.78814e-08	-1.63868e-10	-1.19882	0.000173174	-1.63868e-10	-1.163	0.000196618	-1.63868e-10	-1.16026
26598390	chr1:26598390:T:C	1.77977e-08	-1.63868e-10	-1.20351	0.000166469	-1.63868e-10	-1.20249	0.000188457	-1.63868e-10	-1.20265
26599283	chr1:26599283:TA:T	1.56576e-08	-1.63868e-10	-1.33162	0.000146394	-1.63868e-10	-1.331	0.000165784	-1.63868e-10	-1.33083
26599702	chr1:26599702:TA:T	2.88701e-08	-1.63868e-10	-0.719773	0.000305081	-1.63868e-10	-0.596721	0.000349661	-1.63868e-10	-0.584557
26600053	chr1:26600053:T:A	5.40893e-09	-1.20136	-1.19317	4.27713e-05	-1.33158	-1.22985	4.7533e-05	-1.34611	-1.23399
26600362	chr1:26600362:C:T	1.97786e-08	-1.63868e-10	-1.09798	0.000189383	-1.63868e-10	-1.07353	0.000214056	-1.63868e-10	-1.07529
26600502	chr1:26600502:T:C	1.21745e-08	-0.3044	-1.27884	7.62126e-05	-0.702578	-1.2812	8.81471e-05	-0.679449	-1.28307
26600859	chr1:26600859:A:G	1.56744e-08	-1.33055	-3.3421e-10	0.00012854	-1.46106	-3.3421e-10	0.000143921	-1.47226	-3.3421e-10
26601359	chr1:26601359:C:A	2.05434e-08	-1.63868e-10	-1.06004	0.000197505	-1.63868e-10	-1.03153	0.000223216	-1.63868e-10	-1.03338
26601507	chr1:26601507:G:A	2.0175e-08	-1.63868e-10	-1.07814	0.000193355	-1.63868e-10	-1.05277	0.00021853	-1.63868e-10	-1.0546
26601752	chr1:26601752:C:T	8.61683e-09	-0.629609	-1.29925	5.64458e-05	-0.981966	-1.30205	6.4986e-05	-0.964138	-1.30321
26601962	chr1:26601962:G:A	1.07417e-08	-1.70844	-3.3421e-10	0.000102015	-1.69218	-3.3421e-10	0.000114815	-1.6982	-3.3421e-10
26602033	chr1:26602033:C:T	1.76369e-08	-1.63868e-10	-1.21259	0.000175788	-1.63868e-10	-1.14802	0.00020021	-1.63868e-10	-1.14216
26602056	chr1:26602056:T:C	2.36454e-08	-1.63868e-10	-0.919412	0.000231131	-1.63868e-10	-0.874317	0.000261493	-1.63868e-10	-0.875114
26602176	chr1:26602176:G:A	3.36334e-08	-0.56706	-3.3421e-10	0.00014994	-1.30706	-3.3421e-10	0.000173795	-1.28365	-3.3421e-10
26602453	chr1:26602453:A:G	1.15999e-08	-1.63159	-3.3421e-10	0.000102862	-1.68391	-3.3421e-10	0.000115361	-1.69346	-3.3421e-10
26602853	chr1:26602853:A:G	5.21357e-09	-1.23503	-1.19628	4.14058e-05	-1.36134	-1.23254	4.6046e-05	-1.37526	-1.23662
26603086	chr1:26603086:T:C	1.2377e-08	-0.278856	-1.28789	8.67258e-05	-0.570614	-1.28393	0.000100271	-0.548481	-1.28516
26603625	chr1:26603625:C:G	1.76772e-08	-1.63868e-10	-1.21031	0.000176163	-1.63868e-10	-1.14589	0.000200655	-1.63868e-10	-1.13994
26603840	chr1:26603840:A:G	2.79889e-08	-1.63868e-10	-0.750772	0.000288031	-1.63868e-10	-0.654231	0.000329793	-1.63868e-10	-0.643057
26605619	chr1:26605619:T:A	1.08909e-08	-0.414343	-1.28031	6.9416e-05	-0.796085	-1.2811	8.01883e-05	-0.774238	-1.28291
26605859	chr1:26605859:C:T	1.94415e-08	-1.63868e-10	-1.11517	0.000185796	-1.63868e-10	-1.09265	0.000209999	-1.63868e-10	-1.09442
26606265	chr1:26606265:A:C	9.24062e-09	-1.64683	-0.212144	9.78763e-05	-1.47512	-0.25847	9.81719e-05	-1.57723	-0.277572
26606427	chr1:26606427:C:T	1.70758e-08	-1.63868e-10	-1.24492	0.000159655	-1.63868e-10	-1.24428	0.000180711	-1.63868e-10	-1.24463
26606438	chr1:26606438:G:C	1.54247e-08	-1.34661	-3.3421e-10	0.000146891	-1.32761	-3.3421e-10	0.000168124	-1.31682	-3.3421e-10
26606686	chr1:26606686:T:C	1.90987e-08	-1.63868e-10	-1.13296	0.000182413	-1.63868e-10	-1.11103	0.000206191	-1.63868e-10	-1.11272
26606745	chr1:26606745:C:T	1.39962e-07	0.858793	-3.3421e-10	0.00076031	0.316427	-3.3421e-10	0.000830315	0.280283	-3.3421e-10
26607081	chr1:26607081:G:C	1.53933e-08	-1.34865	-3.3421e-10	0.000146553	-1.32991	-3.3421e-10	0.000167726	-1.31919	-3.3421e-10
26607100	chr1:26607100:AC:A	1.29714e-08	-1.51983	-3.3421e-10	0.000119212	-1.5364	-3.3421e-10	0.000123852	-1.62243	-3.3421e-10
26607165	chr1:26607165:C:G	1.1579e-08	-0.350356	-1.28303	8.18958e-05	-0.633083	-1.27877	9.46269e-05	-0.611507	-1.28007
26608351	chr1:26608351:T:G	1.21465e-08	-1.58554	-3.3421e-10	0.000103622	-1.67655	-3.3421e-10	0.00011678	-1.68123	-3.3421e-10
26608967	chr1:26608967:G:A	2.01818e-08	-1.63868e-10	-1.0778	0.000194469	-1.63868e-10	-1.04703	0.000219783	-1.63868e-10	-1.04888
26609057	chr1:26609057:C:A	1.61168e-08	-1.63868e-10	-1.30272	0.000147355	-1.63868e-10	-1.32446	0.000167061	-1.63868e-10	-1.32316
26609222	chr1:26609222:A:G	2.15894e-08	-1.63868e-10	-1.01038	0.000215395	-1.63868e-10	-0.944828	0.000244982	-1.63868e-10	-0.940339
26609588	chr1:26609588:C:T	2.84359e-08	-1.63868e-10	-0.734929	0.000292952	-1.63868e-10	-0.63729	0.000335389	-1.63868e-10	-0.62623
26609604	chr1:26609604:G:A	1.46343e-08	-0.0695121	-1.3297	7.19007e-05	-0.733717	-1.3083	7.88217e-05	-0.768495	-1.30584
26610070	chr1:26610070:G:A	1.96369e-08	-1.63868e-10	-1.10517	0.000188941	-1.63868e-10	-1.07587	0.000213566	-1.63868e-10	-1.07758
26610085	chr1:26610085:C:T	1.19892e-08	-0.30233	-1.29624	8.42506e-05	-0.591239	-1.29226	9.7414e-05	-0.569198	-1.29335
26610283	chr1:26610283:A:T	1.35863e-08	-0.152566	-1.32095	9.26018e-05	-0.466689	-1.3223	0.000107401	-0.443272	-1.32168
26612343	chr1:26612343:G:A	3.33201e-08	-1.63868e-10	-0.576418	0.00030799	-1.63868e-10	-0.587232	0.000344864	-1.63868e-10	-0.598371
26612623	chr1:26612623:G:A	1.50804e-08	-0.0766419	-1.29254	9.10116e-05	-0.512026	-1.29429	0.000105457	-0.487642	-1.29558
26613175	chr1:26613175:A:AT	3.68276e-08	-1.63868e-10	-0.476332	0.000391644	-1.63868e-10	-0.346947	0.000445441	-1.63868e-10	-0.342458
26613552	chr1:26613552:T:A	1.05742e-08	-1.72416	-3.3421e-10	0.000109852	-1.61817	-3.3421e-10	0.000121833	-1.63887	-3.3421e-10
26613817	chr1:26613817:G:T	1.58487e-08	-1.63868e-10	-1.3195	0.000151164	-1.63868e-10	-1.29893	0.000171954	-1.63868e-10	-1.29429
26614190	chr1:26614190:A:G	6.89985e-09	-1.53923	-0.611851	6.68527e-05	-1.58597	-0.528836	7.45156e-05	-1.59474	-0.535778
26614660	chr1:26614660:G:A	1.06647e-08	-1.71564	-3.3421e-10	0.000120154	-1.52853	-3.3421e-10	0.000122873	-1.63037	-3.3421e-10
26614747	chr1:26614747:A:G	1.70602e-08	-1.63868e-10	-1.24583	0.000153549	-1.63868e-10	-1.28328	0.000173079	-1.63868e-10	-1.28777
26614945	chr1:26614945:C:T	5.33718e-09	-1.25461	-1.15327	4.21389e-05	-1.3788	-1.19752	4.68413e-05	-1.39246	-1.20229
26615395	chr1:26615395:T:TTA	1.64307e-08	0.000395332	-1.28383	9.51928e-05	-0.47319	-1.28821	0.000110394	-0.447887	-1.28958
26615506	chr1:26615506:C:T	2.8277e-08	-1.63868e-10	-0.740533	0.000298183	-1.63868e-10	-0.619591	0.000341709	-1.63868e-10	-0.607563
26615744	chr1:26615744:G:A	3.16808e-08	-1.63868e-10	-0.626871	0.000328511	-1.63868e-10	-0.522729	0.000376521	-1.63868e-10	-0.510549
26615772	chr1:26615772:G:A	1.98909e-08	-1.63868e-10	-1.09232	0.000173879	-1.63868e-10	-1.15894	0.000196641	-1.63868e-10	-1.16014
26618074	chr1:26618074:C:T	1.61202e-08	-1.63868e-10	-1.30251	0.000150671	-1.63868e-10	-1.3022	0.00017022	-1.63868e-10	-1.30443
26618438	chr1:26618438:C:T	1.69152e-08	-1.63868e-10	-1.25437	0.000158105	-1.63868e-10	-1.25404	0.000178957	-1.63868e-10	-1.25438
26618796	chr1:26618796:G:GTGAA	1.86057e-08	-1.63868e-10	-1.15911	0.000173639	-1.63868e-10	-1.16032	0.0001965	-1.63868e-10	-1.16086
26618837	chr1:26618837:G:A	2.75781e-08	-1.63868e-10	-0.76556	0.000240386	-1.63868e-10	-0.835054	0.000274531	-1.63868e-10	-0.82646
26619221	chr1:26619221:T:C	1.5961e-08	-1.63868e-10	-1.31243	0.000150638	-1.63868e-10	-1.30242	0.000170648	-1.63868e-10	-1.30192
26619675	chr1:26619675:A:G	5.56084e-09	-1.68755	-0.679284	5.36752e-05	-1.63233	-0.702019	5.88028e-05	-1.65793	-0.709399
26620121	chr1:26620121:A:AT	1.57285e-08	-1.63868e-10	-1.32711	0.000147418	-1.63868e-10	-1.32403	0.000166981	-1.63868e-10	-1.32364
26621348	chr1:26621348:G:C	5.99915e-09	-1.08637	-1.20459	4.73715e-05	-1.21732	-1.24196	5.25514e-05	-1.23392	-1.24581
26621596	chr1:26621596:C:T	6.40429e-09	-1.08548	-1.14013	5.02231e-05	-1.21342	-1.18741	5.56552e-05	-1.23006	-1.19229
26622088	chr1:26622088:A:AC	1.65937e-08	-1.63868e-10	-1.27356	0.000155689	-1.63868e-10	-1.26944	0.000176771	-1.63868e-10	-1.26667
26622265	chr1:26622265:T:C	1.58559e-08	-1.63868e-10	-1.31904	0.000149257	-1.63868e-10	-1.31163	0.000169049	-1.63868e-10	-1.31133
26623321	chr1:26623321:A:G	1.68197e-08	-1.63868e-10	-1.26003	0.000160426	-1.63868e-10	-1.23947	0.000181616	-1.63868e-10	-1.23963
26624638	chr1:26624638:T:C	2.52611e-08	-1.63868e-10	-0.853315	0.000257179	-1.63868e-10	-0.767526	0.00028985	-1.63868e-10	-0.772157
26624741	chr1:26624741:C:T	1.57155e-08	-1.63868e-10	-1.32793	0.000148884	-1.63868e-10	-1.31413	0.000169138	-1.63868e-10	-1.31081
26625273	chr1:26625273:T:C	1.89999e-08	-1.63868e-10	-1.13815	0.000178436	-1.63868e-10	-1.13307	0.000201711	-1.63868e-10	-1.13469
26625342	chr1:26625342:T:C	1.62092e-08	-1.63868e-10	-1.297	0.000153639	-1.63868e-10	-1.2827	0.000173948	-1.63868e-10	-1.28277
26625499	chr1:26625499:G:A	2.69923e-08	-1.63868e-10	-0.787029	0.000282634	-1.63868e-10	-0.673145	0.00032375	-1.63868e-10	-0.661552
26627141	chr1:26627141:G:T	2.04563e-08	-1.63868e-10	-1.06429	0.000198311	-1.63868e-10	-1.02746	0.000224418	-1.63868e-10	-1.02801
26627805	chr1:26627805:T:G	5.48474e-09	-1.42584	-0.95477	4.99716e-05	-1.42532	-0.980522	5.58755e-05	-1.44445	-0.973945
26628048	chr1:26628048:G:C	2.07514e-08	-1.63868e-10	-1.04997	0.000205692	-1.63868e-10	-0.990921	0.000232644	-1.63868e-10	-0.992014
26628423	chr1:26628423:AG:A	2.5568e-08	-1.63868e-10	-0.841237	0.000224095	-1.63868e-10	-0.90523	0.000255745	-1.63868e-10	-0.897341
26629683	chr1:26629683:C:T	2.0418e-08	-1.63868e-10	-1.06616	0.000197914	-1.63868e-10	-1.02947	0.000223971	-1.63868e-10	-1.03001
26630414	chr1:26630414:A:C	1.56688e-08	-1.63868e-10	-1.33091	0.000146549	-1.63868e-10	-1.32994	0.000166015	-1.63868e-10	-1.32945
26631293	chr1:26631293:A:G	1.67459e-08	-1.63868e-10	-1.26443	0.000159436	-1.63868e-10	-1.24566	0.000180506	-1.63868e-10	-1.24576
26631370	chr1:26631370:G:A	1.03068e-08	-1.74978	-3.3421e-10	9.6454e-05	-1.74823	-3.3421e-10	0.000109206	-1.74829	-3.3421e-10
26631840	chr1:26631840:C:G	1.57631e-08	-1.63868e-10	-1.32491	0.00014633	-1.63868e-10	-1.33143	0.000165642	-1.63868e-10	-1.3317
26631991	chr1:26631991:G:A	2.17376e-08	-1.63868e-10	-1.00354	0.000216596	-1.63868e-10	-0.939266	0.000244973	-1.63868e-10	-0.940376
26633079	chr1:26633079:G:A	2.04859e-08	-1.63868e-10	-1.06285	0.000198647	-1.63868e-10	-1.02577	0.000224798	-1.63868e-10	-1.02632
26633212	chr1:26633212:T:C	1.56752e-08	-1.63868e-10	-1.3305	0.000146924	-1.63868e-10	-1.32738	0.000166381	-1.63868e-10	-1.32724
26633920	chr1:26633920:G:C	5.41971e-09	-1.28853	-1.10401	4.3223e-05	-1.39403	-1.1569	4.80193e-05	-1.40762	-1.1623
26634179	chr1:26634179:T:A	1.33267e-08	-1.49281	-3.3421e-10	0.000144206	-1.34606	-3.3421e-10	0.000165088	-1.33504	-3.3421e-10
26634802	chr1:26634802:G:A	1.56942e-08	-1.63868e-10	-1.32929	0.000147007	-1.63868e-10	-1.32682	0.000166412	-1.63868e-10	-1.32706
26634865	chr1:26634865:A:G	1.60276e-08	-1.63868e-10	-1.30827	0.000151767	-1.63868e-10	-1.29495	0.00017183	-1.63868e-10	-1.29502
26635007	chr1:26635007:G:A	1.62846e-08	-1.63868e-10	-1.29236	0.000150436	-1.63868e-10	-1.30376	0.000170281	-1.63868e-10	-1.30407
26635927	chr1:26635927:G:A	1.12114e-07	-1.63868e-10	0.636937	0.000861841	-1.63868e-10	0.441771	0.000979607	-1.63868e-10	0.445629
26637689	chr1:26637689:A:G	1.56768e-08	-1.63868e-10	-1.3304	0.000146951	-1.63868e-10	-1.3272	0.000166412	-1.63868e-10	-1.32706
26638393	chr1:26638393:G:A	1.02707e-08	-1.75328	-3.3421e-10	9.61282e-05	-1.75162	-3.3421e-10	0.000108747	-1.7525	-3.3421e-10
26638443	chr1:26638443:G:A	1.0272e-08	-1.75316	-3.3421e-10	9.92268e-05	-1.71989	-3.3421e-10	0.00011141	-1.7283	-3.3421e-10
26639185	chr1:26639185:C:T	1.42039e-08	-1.42907	-3.3421e-10	0.000122273	-1.51104	-3.3421e-10	0.000137477	-1.51807	-3.3421e-10
26639804	chr1:26639804:C:T	1.99742e-08	-1.63868e-10	-1.08814	0.000197012	-1.63868e-10	-1.03404	0.000222836	-1.63868e-10	-1.03509
26639935	chr1:26639935:G:A	1.57603e-08	-1.63868e-10	-1.32509	0.000148125	-1.63868e-10	-1.31924	0.000167757	-1.63868e-10	-1.31901
26640009	chr1:26640009:G:C	1.86112e-08	-1.63868e-10	-1.15882	0.000181233	-1.63868e-10	-1.11751	0.000205234	-1.63868e-10	-1.11737
26640176	chr1:26640176:C:T	3.32406e-08	-1.63868e-10	-0.578807	0.000300938	-1.63868e-10	-0.610395	0.00034316	-1.63868e-10	-0.603326
26640259	chr1:26640259:C:T	2.18112e-08	-1.63868e-10	-1.00016	0.000219289	-1.63868e-10	-0.926907	0.000247373	-1.63868e-10	-0.930627
26640260	chr1:26640260:A:G	2.13828e-08	-1.63868e-10	-1.01999	0.000214643	-1.63868e-10	-0.948324	0.000242161	-1.63868e-10	-0.951921
26642064	chr1:26642064:G:A	1.13146e-08	-1.65649	-3.3421e-10	0.000123461	-1.50138	-3.3421e-10	0.000136206	-1.52735	-3.3421e-10
26642627	chr1:26642627:C:T	1.02479e-08	-1.55238	-0.203128	0.000114422	-1.36276	-0.214651	0.000112582	-1.48208	-0.235764
26642691	chr1:26642691:G:A	1.56645e-08	-1.63868e-10	-1.33119	0.000146683	-1.63868e-10	-1.32903	0.000166103	-1.63868e-10	-1.32892
26643075	chr1:26643075:T:TAATC	2.16006e-08	-1.63868e-10	-1.00986	0.000210123	-1.63868e-10	-0.969606	0.00023777	-1.63868e-10	-0.970217
26643129	chr1:26643129:G:A	1.56962e-08	-1.63868e-10	-1.32916	0.000146305	-1.63868e-10	-1.33161	0.000165651	-1.63868e-10	-1.33164
26643596	chr1:26643596:G:A	8.67743e-09	-1.60199	-0.31987	8.62504e-05	-1.6393	-0.220748	9.6327e-05	-1.64569	-0.228085
26643851	chr1:26643851:T:C	1.6369e-08	-1.63868e-10	-1.28719	0.000151896	-1.63868e-10	-1.2941	0.000172044	-1.63868e-10	-1.29377
26644077	chr1:26644077:C:T	2.72436e-08	-1.63868e-10	-0.777763	0.000291101	-1.63868e-10	-0.643628	0.000335838	-1.63868e-10	-0.624894
26644117	chr1:26644117:T:G	5.49707e-08	-1.63868e-10	-0.0757807	0.000513054	-1.63868e-10	-0.076918	0.000581423	-1.63868e-10	-0.0760437
26644933	chr1:26644933:C:T	1.57024e-08	-1.63868e-10	-1.32877	0.000147353	-1.63868e-10	-1.32447	0.000166874	-1.63868e-10	-1.32429
26646014	chr1:26646014:T:C	1.56676e-08	-1.63868e-10	-1.33098	0.000146778	-1.63868e-10	-1.32838	0.000166213	-1.63868e-10	-1.32825
26646533	chr1:26646533:G:A	1.57119e-08	-1.63868e-10	-1.32816	0.000147483	-1.63868e-10	-1.32359	0.000167022	-1.63868e-10	-1.32339
26647745	chr1:26647745:CAA:C	7.51795e-09	-1.52907	-0.536213	7.29456e-05	-1.57776	-0.44983	8.12876e-05	-1.58649	-0.457042
26647848	chr1:26647848:C:A	1.82004e-08	-1.63868e-10	-1.18113	0.000175894	-1.63868e-10	-1.14742	0.000197819	-1.63868e-10	-1.15417
26647862	chr1:26647862:C:T	1.63464e-08	-1.63868e-10	-1.28857	0.000155193	-1.63868e-10	-1.27263	0.000175701	-1.63868e-10	-1.27274
26649126	chr1:26649126:T:A	1.68692e-08	-1.63868e-10	-1.25709	0.000160769	-1.63868e-10	-1.23733	0.00018202	-1.63868e-10	-1.23741
26649933	chr1:26649933:G:A	3.56971e-09	-1.70332	-1.10678	3.22829e-05	-1.70324	-1.13952	3.64727e-05	-1.69192	-1.15304
26651616	chr1:26651616:A:G	1.64694e-08	-1.63868e-10	-1.28108	0.00015656	-1.63868e-10	-1.26386	0.000177247	-1.63868e-10	-1.26398
26654537	chr1:26654537:A:G	6.60174e-08	0.107338	-3.3421e-10	0.000512428	-0.0781391	-3.3421e-10	0.000569357	-0.0970148	-3.3421e-10
26654560	chr1:26654560:G:T	1.32449e-08	-1.49897	-3.3421e-10	0.00015243	-1.29059	-3.3421e-10	0.000169869	-1.3065	-3.3421e-10
26654988	chr1:26654988:T:C	2.81718e-08	0.232715	-0.976974	0.000152214	-0.385583	-0.906426	0.000169499	-0.397376	-0.911298
26656131	chr1:26656131:C:T	1.57538e-08	-1.63868e-10	-1.3255	0.000147625	-1.63868e-10	-1.32263	0.000167155	-1.63868e-10	-1.3226
26656578	chr1:26656578:G:A	1.13518e-08	-1.65321	-3.3421e-10	0.000109352	-1.62272	-3.3421e-10	0.000123129	-1.62829	-3.3421e-10
26656804	chr1:26656804:T:C	1.92641e-08	-1.63868e-10	-1.12434	0.000185635	-1.63868e-10	-1.09351	0.000210092	-1.63868e-10	-1.09398
26656997	chr1:26656997:G:A	3.14102e-08	-1.63868e-10	-0.635449	0.000260591	-1.63868e-10	-0.754347	0.000294352	-1.63868e-10	-0.756748
26657021	chr1:26657021:C:T	1.03906e-08	-1.74168	-3.3421e-10	9.73656e-05	-1.73883	-3.3421e-10	0.000110253	-1.73875	-3.3421e-10
26657634	chr1:26657634:A:G	1.70729e-08	-1.63868e-10	-1.24509	0.000164914	-1.63868e-10	-1.21187	0.000186229	-1.63868e-10	-1.21454
26657946	chr1:26657946:G:A	1.91886e-08	-1.63868e-10	-1.12826	0.000184827	-1.63868e-10	-1.09788	0.000209177	-1.63868e-10	-1.09834
26658004	chr1:26658004:G:A	1.09602e-08	-1.68831	-3.3421e-10	0.000111749	-1.60105	-3.3421e-10	0.000127429	-1.59397	-3.3421e-10
26659405	chr1:26659405:G:A	1.15454e-08	-1.63629	-3.3421e-10	0.000100552	-1.70663	-3.3421e-10	0.000114382	-1.70198	-3.3421e-10
26660252	chr1:26660252:T:C	1.86775e-08	-1.63868e-10	-1.15526	0.000176135	-1.63868e-10	-1.14605	0.000200337	-1.63868e-10	-1.14152
26660342	chr1:26660342:G:C	1.99495e-08	-1.63868e-10	-1.08938	0.000192988	-1.63868e-10	-1.05467	0.000218425	-1.63868e-10	-1.05508
26661155	chr1:26661155:A:G	3.2463e-08	-0.60248	-3.3421e-10	0.000260939	-0.753014	-3.3421e-10	0.000228345	-1.01067	-3.3421e-10
26661372	chr1:26661372:A:G	4.59024e-08	-1.63868e-10	-0.256064	0.000433426	-1.63868e-10	-0.245577	0.000482181	-1.63868e-10	-0.263202
26661700	chr1:26661700:T:C	6.15288e-08	0.0369242	-3.3421e-10	0.00188349	1.22358	-3.3421e-10	0.00202646	1.17252	-3.3421e-10
26661704	chr1:26661704:C:T	1.45977e-08	-1.40171	-3.3421e-10	0.00014649	-1.33034	-3.3421e-10	0.000168233	-1.31617	-3.3421e-10
26661871	chr1:26661871:T:C	1.64988e-08	-1.63868e-10	-1.27929	0.000158121	-1.63868e-10	-1.25394	0.000179166	-1.63868e-10	-1.25321
26661875	chr1:26661875:C:T	1.40482e-08	-1.44009	-3.3421e-10	0.000115491	-1.56811	-3.3421e-10	0.000129081	-1.58108	-3.3421e-10
26661983	chr1:26661983:T:G	1.21896e-08	-1.582	-3.3421e-10	0.000115192	-1.5707	-3.3421e-10	0.000131224	-1.56462	-3.3421e-10
26663616	chr1:26663616:G:A	2.09255e-07	-0.953406	2.21438	0.00285631	-0.559941	2.19993	0.00330626	-0.532001	2.19405
26665257	chr1:26665257:A:C	1.67813e-08	-1.63868e-10	-1.26232	0.000155132	-1.63868e-10	-1.27302	0.000176059	-1.63868e-10	-1.2707
26666204	chr1:26666204:C:T	3.44707e-09	-1.71904	-1.12602	3.33321e-05	-1.71043	-1.10035	3.70911e-05	-1.71915	-1.109
26667754	chr1:26667754:A:T	1.16335e-08	-0.738004	-0.890692	0.000303186	0.159115	-0.762069	0.000168717	-0.494076	-0.819224
26667978	chr1:26667978:G:T	1.76082e-08	-1.63868e-10	-1.21421	0.000151606	-1.63868e-10	-1.29601	0.000171172	-1.63868e-10	-1.29885
26668271	chr1:26668271:A:G	7.72327e-09	-0.788044	-1.2503	0.000175001	0.0494767	-1.20198	0.000104008	-0.573169	-1.22388
26669569	chr1:26669569:G:A	1.59425e-08	-1.63868e-10	-1.31359	0.000152719	-1.63868e-10	-1.2887	0.000172461	-1.63868e-10	-1.29135
26669688	chr1:26669688:G:A	6.51469e-09	-0.88322	-1.3253	5.66275e-05	-0.96335	-1.31745	5.97167e-05	-1.03304	-1.31887
26669908	chr1:26669908:T:C	1.77388e-08	-1.63868e-10	-1.20683	0.000163447	-1.63868e-10	-1.22081	0.000185655	-1.63868e-10	-1.21763
26670393	chr1:26670393:A:T	2.20706e-08	-1.63868e-10	-0.988335	0.000202945	-1.63868e-10	-1.00436	0.000227123	-1.63868e-10	-1.01603
26671431	chr1:26671431:T:G	1.03439e-08	-0.952671	-0.793514	5.49561e-05	-1.37967	-0.931092	6.07112e-05	-1.39765	-0.937744
26671765	chr1:26671765:G:A	1.50755e-08	-1.36951	-3.3421e-10	0.000118392	-1.5433	-3.3421e-10	0.000132897	-1.55195	-3.3421e-10
26672324	chr1:26672324:C:T	1.79722e-08	-0.370943	-0.822809	0.0003327	0.192583	-0.702642	0.000387383	0.228892	-0.711
26672975	chr1:26672975:C:T	1.52248e-08	-0.392162	-0.967495	0.000275485	0.165807	-0.864571	0.000321035	0.201829	-0.871802
26673473	chr1:26673473:A:G	2.37558e-08	-1.63868e-10	-0.914752	0.000205133	-1.63868e-10	-0.993643	0.000230977	-1.63868e-10	-0.999203
26673744	chr1:26673744:A:G	9.93077e-09	-0.682955	-1.10399	0.000256581	0.245887	-1.01574	0.000142575	-0.421307	-1.06035
26673871	chr1:26673871:G:A	1.03722e-08	-1.74345	-3.3421e-10	9.62126e-05	-1.75074	-3.3421e-10	0.000109063	-1.7496	-3.3421e-10
26674088	chr1:26674088:G:A	5.97375e-08	1.1025	-1.09512	0.00292479	2.66069	-0.997016	0.0010266	1.53693	-1.04445
26674658	chr1:26674658:G:A	1.58202e-08	-1.63868e-10	-1.32129	0.000150097	-1.63868e-10	-1.30602	0.000168706	-1.63868e-10	-1.31336
26675220	chr1:26675220:A:G	4.54023e-08	0.864372	-1.13139	0.00206868	2.36105	-1.04368	0.000767494	1.28896	-1.08735
26676156	chr1:26676156:T:C	3.38612e-08	0.771371	-1.33168	0.00136424	2.22365	-1.3226	0.000535812	1.17082	-1.32856
26677769	chr1:26677769:G:A	1.49513e-08	-1.37778	-3.3421e-10	0.000193216	-1.05349	-3.3421e-10	0.000221896	-1.03931	-3.3421e-10
26678099	chr1:26678099:T:C	1.03427e-08	-1.7463	-3.3421e-10	9.90887e-05	-1.72128	-3.3421e-10	0.000112898	-1.71504	-3.3421e-10
26680694	chr1:26680694:G:A	2.1568e-08	-1.63868e-10	-1.01137	0.000205194	-1.63868e-10	-0.993343	0.000233327	-1.63868e-10	-0.98908
26681776	chr1:26681776:T:C	3.99899e-08	0.741981	-1.13594	0.00171025	2.19658	-1.06949	0.000649174	1.13795	-1.10377
26681820	chr1:26681820:G:A	2.22549e-08	-1.63868e-10	-0.980017	0.000201502	-1.63868e-10	-1.0115	0.000228954	-1.63868e-10	-1.008
26682541	chr1:26682541:A:C	1.58274e-08	-1.63868e-10	-1.32084	0.00015017	-1.63868e-10	-1.30553	0.000169965	-1.63868e-10	-1.30593
26683055	chr1:26683055:T:C	2.1246e-08	-1.63868e-10	-1.02641	0.000172715	-1.63868e-10	-1.16565	0.000194357	-1.63868e-10	-1.17183
26683260	chr1:26683260:T:C	3.01846e-08	-0.675249	-3.3421e-10	0.000658646	0.172886	-3.3421e-10	0.000467723	-0.293647	-3.3421e-10
26683437	chr1:26683437:T:G	1.58948e-08	-1.63868e-10	-1.31659	0.000151697	-1.63868e-10	-1.29541	0.000172245	-1.63868e-10	-1.29261
26683734	chr1:26683734:G:C	2.22551e-08	-1.63868e-10	-0.980009	0.000212193	-1.63868e-10	-0.959802	0.000241391	-1.63868e-10	-0.955106
26684958	chr1:26684958:A:G	3.92857e-08	0.774943	-1.18666	0.00171455	2.2408	-1.1112	0.000651174	1.18595	-1.1487
26685042	chr1:26685042:T:C	4.50639e-09	-1.38191	-1.19518	5.89579e-05	-1.0945	-1.14598	6.80039e-05	-1.07199	-1.14997
26685182	chr1:26685182:A:G	1.70408e-08	-1.63868e-10	-1.24697	0.000163018	-1.63868e-10	-1.22344	0.000185059	-1.63868e-10	-1.22085
26685666	chr1:26685666:G:A	2.74191e-08	-1.63868e-10	-0.771342	0.00026813	-1.63868e-10	-0.725829	0.000305375	-1.63868e-10	-0.719982
26686671	chr1:26686671:A:T	2.94067e-08	-0.701356	-3.3421e-10	0.000167076	-1.19885	-3.3421e-10	0.000192588	-1.18097	-3.3421e-10
26687105	chr1:26687105:C:G	2.97693e-08	-0.689103	-3.3421e-10	0.00027187	-0.711974	-3.3421e-10	0.000305209	-0.720525	-3.3421e-10
26687425	chr1:26687425:G:A	2.43276e-08	-0.890969	-3.3421e-10	0.000119802	-1.53146	-3.3421e-10	0.000137646	-1.51683	-3.3421e-10
26687499	chr1:26687499:A:G	1.6477e-08	-1.63868e-10	-1.28061	0.000153335	-1.63868e-10	-1.28468	0.000173324	-1.63868e-10	-1.28636
26687599	chr1:26687599:G:A	7.61382e-09	-0.848656	-1.20396	4.07379e-05	-1.39152	-1.21862	4.70297e-05	-1.37545	-1.21529
26688847	chr1:26688847:A:T	3.99262e-09	-1.47818	-1.21995	5.00859e-05	-1.22852	-1.17504	5.7667e-05	-1.20824	-1.1786
26689864	chr1:26689864:G:A	1.7421e-08	-1.63868e-10	-1.2249	0.000160624	-1.63868e-10	-1.23823	0.000182407	-1.63868e-10	-1.23528
26691266	chr1:26691266:TTTG:T	1.02737e-08	-1.75299	-3.3421e-10	9.61752e-05	-1.75113	-3.3421e-10	0.000108771	-1.75228	-3.3421e-10
26691718	chr1:26691718:A:T	4.56718e-08	1.00012	-1.26122	0.00208127	2.54511	-1.22167	0.000756139	1.43007	-1.24337
26692009	chr1:26692009:C:T	1.29214e-08	-1.5237	-3.3421e-10	0.000120873	-1.52256	-3.3421e-10	0.000134725	-1.53828	-3.3421e-10
26693253	chr1:26693253:T:C	3.94228e-08	0.834047	-1.24228	0.00163859	2.34928	-1.26499	0.000636104	1.26212	-1.24828
26693521	chr1:26693521:C:T	4.99134e-09	-1.32513	-1.14975	7.39512e-05	-0.815608	-1.19829	6.94377e-05	-1.01284	-1.18825
26693642	chr1:26693642:C:T	5.99858e-08	1.21812	-1.2066	0.00298298	2.81627	-1.13289	0.00101609	1.65115	-1.16895
26694100	chr1:26694100:T:C	5.62133e-08	1.2156	-1.26902	0.00273654	2.8127	-1.21555	0.000941129	1.64811	-1.24256
26694183	chr1:26694183:G:A	1.7255e-08	-1.63868e-10	-1.23448	0.000159108	-1.63868e-10	-1.24772	0.000180645	-1.63868e-10	-1.24499
26694476	chr1:26694476:G:C	6.83117e-08	-1.63868e-10	0.141501	0.000576951	-1.63868e-10	0.0404583	0.000656607	-1.63868e-10	0.0455637
26695193	chr1:26695193:G:A	5.20563e-09	-1.335	-1.09784	4.70967e-05	-1.33518	-1.12991	5.04434e-05	-1.38868	-1.13199
26695894	chr1:26695894:T:C	1.83978e-08	-1.63868e-10	-1.17035	0.000168109	-1.63868e-10	-1.19269	0.0001902	-1.63868e-10	-1.19344
26696761	chr1:26696761:C:T	4.82023e-07	-1.63868e-10	2.09541	0.00368692	-1.63868e-10	1.89525	0.00421561	-1.63868e-10	1.90503
26698503	chr1:26698503:A:G	2.91267e-08	-1.63868e-10	-0.710926	0.000260921	-1.63868e-10	-0.753081	0.000296841	-1.63868e-10	-0.748326
26699127	chr1:26699127:A:C	4.52149e-09	-1.53276	-1.04098	5.88871e-05	-1.29463	-0.947048	6.75443e-05	-1.27628	-0.95246
26699449	chr1:26699449:C:G	8.5489e-08	1.30292	-0.937111	0.00447608	2.91761	-0.828408	0.00147304	1.73747	-0.883905
26699624	chr1:26699624:T:C	1.59024e-08	-1.63868e-10	-1.31611	0.000150151	-1.63868e-10	-1.30566	0.000168976	-1.63868e-10	-1.31176
26700833	chr1:26700833:C:T	3.95017e-09	-1.4986	-1.21022	4.97799e-05	-1.24857	-1.16111	5.72557e-05	-1.2293	-1.16469
26701730	chr1:26701730:A:G	5.30062e-08	1.17589	-1.28806	0.00230422	2.66957	-1.24437	0.000824089	1.53529	-1.26253
26701808	chr1:26701808:A:G	5.64078e-08	1.15009	-1.20006	0.00276605	2.72862	-1.12075	0.000950711	1.57379	-1.15811
26701941	chr1:26701941:C:G	1.89506e-08	-1.63868e-10	-1.14074	0.000159282	-1.63868e-10	-1.24663	0.00017954	-1.63868e-10	-1.25113
26702773	chr1:26702773:T:C	1.71416e-08	-1.24107	-3.3421e-10	0.000131457	-1.43862	-3.3421e-10	0.000147127	-1.45023	-3.3421e-10
26703159	chr1:26703159:T:C	5.51218e-07	-1.63868e-10	2.22955	0.00420643	-1.63868e-10	2.02707	0.00481076	-1.63868e-10	2.03709
26703371	chr1:26703371:A:G	1.59458e-08	-1.63868e-10	-1.31338	0.000149484	-1.63868e-10	-1.31011	0.000169438	-1.63868e-10	-1.30904
26703571	chr1:26703571:T:TA	1.5782e-08	-1.32371	-3.3421e-10	0.000124043	-1.49667	-3.3421e-10	0.000139449	-1.50382	-3.3421e-10
26704397	chr1:26704397:CAA:C	1.591e-08	-1.63868e-10	-1.31563	0.000149116	-1.63868e-10	-1.31257	0.000169014	-1.63868e-10	-1.31154
26704477	chr1:26704477:G:T	1.95047e-08	-1.11192	-3.3421e-10	0.000119247	-1.5361	-3.3421e-10	0.000136858	-1.52258	-3.3421e-10
26704541	chr1:26704541:A:G	6.64241e-09	-0.860772	-1.32833	5.76935e-05	-0.939941	-1.32221	6.07464e-05	-1.01144	-1.32338
26706614	chr1:26706614:A:G	2.7608e-08	-1.63868e-10	-0.764476	0.000291247	-1.63868e-10	-0.643128	0.000333287	-1.63868e-10	-0.632519
26707705	chr1:26707705:A:G	2.69959e-08	-1.63868e-10	-0.786894	0.000284363	-1.63868e-10	-0.667048	0.000325356	-1.63868e-10	-0.656603
26707898	chr1:26707898:A:C	6.1167e-08	1.26807	-1.23704	0.00304324	2.87508	-1.1717	0.0010304	1.70008	-1.2039
26708612	chr1:26708612:G:A	4.25332e-09	-1.42675	-1.20813	5.51852e-05	-1.14762	-1.15899	6.35781e-05	-1.12666	-1.16259
26708818	chr1:26708818:C:G	5.85778e-08	1.2257	-1.23792	0.0028836	2.82231	-1.17282	0.000983529	1.65452	-1.2049
26708941	chr1:26708941:C:T	1.55017e-08	-1.34163	-3.3421e-10	0.000120827	-1.52294	-3.3421e-10	0.00013529	-1.5341	-3.3421e-10
26709671	chr1:26709671:G:A	4.16371e-08	0.900052	-1.25364	0.00169368	2.39492	-1.27756	0.000643847	1.28813	-1.26219
26709981	chr1:26709981:G:A	6.28303e-08	1.28823	-1.23037	0.00315666	2.90127	-1.1613	0.00106401	1.72278	-1.1945
26710207	chr1:26710207:G:A	4.8459e-08	0.981546	-1.18341	0.00228762	2.52114	-1.10318	0.000808516	1.39563	-1.14195
26710663	chr1:26710663:T:G	5.29732e-08	1.11185	-1.22464	0.002551	2.68092	-1.15398	0.00088558	1.53265	-1.18793
26710750	chr1:26710750:G:A	1.57118e-08	-1.63868e-10	-1.32817	0.000148309	-1.63868e-10	-1.318	0.000167055	-1.63868e-10	-1.3232
26711084	chr1:26711084:A:G	5.1402e-08	1.09969	-1.2426	0.00245468	2.66585	-1.17739	0.000856053	1.51971	-1.20891
26711236	chr1:26711236:A:G	3.4253e-08	-1.63868e-10	-0.548807	0.000299939	-1.63868e-10	-0.613719	0.00034328	-1.63868e-10	-0.602975
26711498	chr1:26711498:A:G	6.14897e-08	1.27122	-1.23493	0.00306593	2.87968	-1.16887	0.00103712	1.70405	-1.20137
26711506	chr1:26711506:A:G	1.99743e-08	-1.63868e-10	-1.08813	0.000198072	-1.63868e-10	-1.02867	0.000226335	-1.63868e-10	-1.01951
26711725	chr1:26711725:T:C	5.68659e-08	1.19583	-1.23771	0.0027799	2.78543	-1.17256	0.000952919	1.62267	-1.20467
26711940	chr1:26711940:G:C	4.09365e-08	-0.370557	-3.3421e-10	0.000196353	-1.03739	-3.3421e-10	0.000227632	-1.01379	-3.3421e-10
26713248	chr1:26713248:A:G	1.57118e-08	-1.63868e-10	-1.32817	0.000148309	-1.63868e-10	-1.318	0.000167055	-1.63868e-10	-1.3232
26713904	chr1:26713904:T:C	1.57133e-08	-1.63868e-10	-1.32808	0.000148337	-1.63868e-10	-1.31781	0.00016708	-1.63868e-10	-1.32305
26714018	chr1:26714018:T:C	5.99333e-08	1.2357	-1.22505	0.00296758	2.83295	-1.15475	0.00100906	1.66385	-1.18859
26715165	chr1:26715165:TTTTATC:T	1.86551e-08	-1.63868e-10	-1.15646	0.000171383	-1.63868e-10	-1.1734	0.000194788	-1.63868e-10	-1.16961
26715223	chr1:26715223:T:C	6.48548e-09	-1.20488	-1.00813	0.000100297	-0.636531	-1.07263	9.27246e-05	-0.853172	-1.05872
26715275	chr1:26715275:A:G	1.5685e-08	-1.63868e-10	-1.32988	0.000146294	-1.63868e-10	-1.33168	0.000165658	-1.63868e-10	-1.3316
26715526	chr1:26715526:C:T	1.57257e-08	-1.63868e-10	-1.32728	0.000148797	-1.63868e-10	-1.31472	0.00016879	-1.63868e-10	-1.31287
26716281	chr1:26716281:CACTT:C	2.31501e-08	-1.63868e-10	-0.940579	0.000208204	-1.63868e-10	-0.97878	0.000236836	-1.63868e-10	-0.974155
26716977	chr1:26716977:T:C	4.50508e-09	-1.52701	-1.05036	5.84675e-05	-1.28811	-0.960723	6.70736e-05	-1.26971	-0.966025
26717170	chr1:26717170:G:A	1.57434e-08	-1.63868e-10	-1.32616	0.000146489	-1.63868e-10	-1.33035	0.000165931	-1.63868e-10	-1.32995
26718775	chr1:26718775:T:A	1.2543e-08	-1.55342	-3.3421e-10	0.000126573	-1.47648	-3.3421e-10	0.000144372	-1.46913	-3.3421e-10
26719678	chr1:26719678:C:T	1.39343e-08	-1.44823	-3.3421e-10	0.000176555	-1.14366	-3.3421e-10	0.00020242	-1.13118	-3.3421e-10
26720491	chr1:26720491:G:A	3.29225e-08	0.736664	-1.32509	0.00144649	2.29011	-1.33051	0.000775119	1.53945	-1.32795
26720808	chr1:26720808:G:A	1.8643e-08	-1.63868e-10	-1.15711	0.000182239	-1.63868e-10	-1.11198	0.000207138	-1.63868e-10	-1.10814
26720810	chr1:26720810:A:G	1.03343e-08	-1.74711	-3.3421e-10	9.63395e-05	-1.74942	-3.3421e-10	0.000109191	-1.74842	-3.3421e-10
26721033	chr1:26721033:G:A	6.63514e-08	1.28675	-1.17437	0.00338022	2.8984	-1.09	0.00113183	1.72034	-1.13027
26721319	chr1:26721319:C:G	1.56566e-08	-1.63868e-10	-1.33169	0.000146704	-1.63868e-10	-1.32888	0.000166142	-1.63868e-10	-1.32868
26721402	chr1:26721402:A:G	6.45412e-08	1.30116	-1.21643	0.00325271	2.91057	-1.14062	0.00109281	1.73107	-1.17608
26721463	chr1:26721463:A:G	6.38357e-08	1.24797	-1.17423	0.00322295	2.85061	-1.08986	0.00108621	1.67906	-1.13013
26723204	chr1:26723204:G:A	1.59264e-08	-1.63868e-10	-1.3146	0.000151623	-1.63868e-10	-1.29591	0.000170173	-1.63868e-10	-1.30471
26723962	chr1:26723962:G:A	6.48377e-08	0.0893062	-3.3421e-10	0.000874944	0.45686	-3.3421e-10	0.00101964	0.485685	-3.3421e-10
26724581	chr1:26724581:T:C	1.70794e-08	-1.63868e-10	-1.24471	0.000158694	-1.63868e-10	-1.25032	0.000179282	-1.63868e-10	-1.25256
26724732	chr1:26724732:A:G	7.41106e-08	1.18491	-0.961934	0.00383402	2.76257	-0.828196	0.00128835	1.6039	-0.884311
26724828	chr1:26724828:G:A	5.61924e-08	1.16358	-1.21738	0.00273891	2.74025	-1.14223	0.000942119	1.58414	-1.17753
26725589	chr1:26725589:G:A	1.69854e-08	-1.63868e-10	-1.25023	0.000164122	-1.63868e-10	-1.21669	0.000184854	-1.63868e-10	-1.22196
26725756	chr1:26725756:G:A	6.61218e-08	1.28273	-1.17382	0.00336414	2.89285	-1.08922	0.00112723	1.71555	-1.12956
26725856	chr1:26725856:T:G	2.10096e-08	-1.63868e-10	-1.0376	0.00019555	-1.63868e-10	-1.04148	0.000220817	-1.63868e-10	-1.04419
26726121	chr1:26726121:T:C	6.08584e-08	1.23187	-1.2059	0.00302207	2.82364	-1.12724	0.00102606	1.65594	-1.16399
26726219	chr1:26726219:A:C	4.72189e-08	1.09336	-1.32114	0.00193262	2.54506	-1.29573	0.00070796	1.42786	-1.307
26727525	chr1:26727525:A:G	5.73681e-08	1.14263	-1.17572	0.002821	2.71922	-1.09167	0.000968187	1.56569	-1.13179
26727633	chr1:26727633:G:A	4.46637e-09	-1.47409	-1.11191	5.8983e-05	-1.21161	-1.02844	6.78013e-05	-1.19177	-1.03317
26728289	chr1:26728289:G:C	5.41508e-08	1.11152	-1.20233	0.00259921	2.69101	-1.14535	0.00090671	1.54237	-1.17407
26728338	chr1:26728338:A:G	1.97402e-08	-1.63868e-10	-1.09992	0.000163673	-1.63868e-10	-1.21943	0.00018437	-1.63868e-10	-1.22458
26730152	chr1:26730152:G:A	7.06057e-08	1.37909	-1.20456	0.00359386	2.99936	-1.12968	0.00119476	1.81031	-1.16613
26730715	chr1:26730715:A:G	2.53239e-08	-1.63868e-10	-0.850832	0.000229348	-1.63868e-10	-0.882057	0.000261596	-1.63868e-10	-0.874721
26731130	chr1:26731130:A:C	5.88948e-08	1.23746	-1.24429	0.00288624	2.84632	-1.19591	0.000990019	1.67643	-1.22023
26733269	chr1:26733269:A:T	4.70614e-08	1.01882	-1.24994	0.00203013	2.57358	-1.27503	0.000753304	1.44234	-1.25939
26734515	chr1:26734515:G:A	2.17271e-08	-1.63868e-10	-1.00402	0.000189156	-1.63868e-10	-1.07473	0.000213141	-1.63868e-10	-1.07957
26735112	chr1:26735112:C:T	2.24738e-08	-1.63868e-10	-0.970229	0.000199679	-1.63868e-10	-1.02059	0.000227301	-1.63868e-10	-1.01525
26736052	chr1:26736052:T:C	5.0162e-08	1.04994	-1.21726	0.00217695	2.61528	-1.2469	0.000807944	1.48092	-1.22795
26736928	chr1:26736928:C:T	5.90956e-08	1.20864	-1.21206	0.00292382	2.80155	-1.1382	0.000996839	1.63688	-1.17382
26737588	chr1:26737588:G:A	2.04075e-08	-1.63868e-10	-1.06668	0.000167713	-1.63868e-10	-1.19504	0.000188811	-1.63868e-10	-1.20078
26737891	chr1:26737891:G:T	4.77077e-09	-1.53661	-0.983468	6.17408e-05	-1.30961	-0.88474	7.07463e-05	-1.29193	-0.890495
26738708	chr1:26738708:G:A	6.95061e-08	1.35494	-1.19611	0.00357691	2.98392	-1.11896	0.00118736	1.79432	-1.15636
26740926	chr1:26740926:G:A	1.89988e-08	-1.63868e-10	-1.13821	0.000183963	-1.63868e-10	-1.10256	0.000206868	-1.63868e-10	-1.10944
26741049	chr1:26741049:C:T	1.99777e-08	-1.63868e-10	-1.08796	0.00016519	-1.63868e-10	-1.21021	0.000186028	-1.63868e-10	-1.21562
26741306	chr1:26741306:T:C	1.65489e-08	-1.63868e-10	-1.27626	0.000153132	-1.63868e-10	-1.286	0.000173371	-1.63868e-10	-1.28609
26741711	chr1:26741711:C:T	5.38359e-07	2.18016	0.0257864	0.00125542	0.882756	-0.0648269	0.00121858	0.711548	-0.0476289
26741747	chr1:26741747:C:T	6.01155e-08	1.229	-1.21531	0.00297356	2.81939	-1.13917	0.00101141	1.65235	-1.17477
26742480	chr1:26742480:A:G	6.8191e-08	1.31545	-1.17572	0.00350013	2.93493	-1.09167	0.00116629	1.75185	-1.13179
26742568	chr1:26742568:C:G	2.02356e-08	-1.63868e-10	-1.07514	0.000177392	-1.63868e-10	-1.13894	0.000200626	-1.63868e-10	-1.14008
26742678	chr1:26742678:T:C	6.38197e-08	1.24001	-1.16653	0.00322588	2.84184	-1.08017	0.00108777	1.67163	-1.12127
26744038	chr1:26744038:T:C	6.24353e-08	1.22734	-1.17579	0.00313898	2.82614	-1.09178	0.00106153	1.65784	-1.1319
26744132	chr1:26744132:T:C	3.06003e-09	-1.74591	-1.21824	2.86139e-05	-1.7515	-1.21191	3.22501e-05	-1.74925	-1.21875
26744377	chr1:26744377:T:C	1.93731e-08	-1.11869	-3.3421e-10	0.000150389	-1.30407	-3.3421e-10	0.000172873	-1.28897	-3.3421e-10
26746558	chr1:26746558:C:CA	1.65441e-08	-1.63868e-10	-1.27655	0.000153092	-1.63868e-10	-1.28626	0.000173326	-1.63868e-10	-1.28635
26747713	chr1:26747713:G:T	2.42681e-08	-1.63868e-10	-0.893417	0.000213874	-1.63868e-10	-0.951913	0.000242723	-1.63868e-10	-0.949601
26747851	chr1:26747851:AAAAC:A	4.24948e-08	0.747553	-1.08075	0.00177553	2.20755	-1.04299	0.000669037	1.13571	-1.0714
26748923	chr1:26748923:G:C	5.09118e-09	-1.74668	-0.708392	5.80195e-05	-1.66918	-0.587342	6.64345e-05	-1.65611	-0.589196
26749193	chr1:26749193:G:A	7.02062e-08	1.33795	-1.16909	0.00362787	2.96309	-1.08399	0.00120344	1.7762	-1.12478
26750092	chr1:26750092:G:A	1.93188e-08	-1.63868e-10	-1.1215	0.000180135	-1.63868e-10	-1.12359	0.000203556	-1.63868e-10	-1.12558
26751907	chr1:26751907:A:G	1.58881e-08	-1.63868e-10	-1.31701	0.000150972	-1.63868e-10	-1.30021	0.000170749	-1.63868e-10	-1.30133
26752685	chr1:26752685:C:T	6.16739e-08	1.26394	-1.22466	0.00308328	2.87169	-1.15524	0.0010427	1.69724	-1.18919
26752775	chr1:26752775:T:A	1.57902e-08	-1.63868e-10	-1.32319	0.00014865	-1.63868e-10	-1.31571	0.000168104	-1.63868e-10	-1.31694
26753403	chr1:26753403:A:G	6.00931e-08	1.18242	-1.1691	0.00299029	2.76971	-1.08388	0.00101917	1.60988	-1.12466
26753440	chr1:26753440:T:C	6.39185e-08	1.25026	-1.17523	0.00322552	2.85262	-1.09107	0.00108748	1.68134	-1.13124
26755888	chr1:26755888:C:T	1.97645e-08	-1.63868e-10	-1.09869	0.000195053	-1.63868e-10	-1.04403	0.000222851	-1.63868e-10	-1.03502
26756305	chr1:26756305:C:T	1.59196e-08	-1.63868e-10	-1.31503	0.000152263	-1.63868e-10	-1.29169	0.000173139	-1.63868e-10	-1.28743
26756331	chr1:26756331:G:A	1.0357e-08	-1.74491	-3.3421e-10	0.000102284	-1.68954	-3.3421e-10	0.000110587	-1.73572	-3.3421e-10
26756595	chr1:26756595:A:C	2.77075e-08	-1.63868e-10	-0.760876	0.000266415	-1.63868e-10	-0.732245	0.000301242	-1.63868e-10	-0.733607
26756726	chr1:26756726:G:A	1.82531e-08	-1.63868e-10	-1.17824	0.000170219	-1.63868e-10	-1.18022	0.000193628	-1.63868e-10	-1.17558
26756802	chr1:26756802:A:G	1.05071e-08	-1.73053	-3.3421e-10	9.93875e-05	-1.71827	-3.3421e-10	0.000111924	-1.7237	-3.3421e-10
26756915	chr1:26756915:T:G	3.06214e-09	-1.66386	-1.2996	2.87407e-05	-1.67008	-1.28891	3.26714e-05	-1.6653	-1.28973
26756991	chr1:26756991:T:C	3.09624e-09	-1.62998	-1.32242	3.87515e-05	-1.33158	-1.32855	4.20755e-05	-1.37406	-1.32799
26757510	chr1:26757510:G:A	1.64837e-08	-1.63868e-10	-1.28021	0.000152574	-1.63868e-10	-1.28965	0.00017274	-1.63868e-10	-1.28973
26758084	chr1:26758084:A:G	4.80998e-09	-1.74397	-0.767921	5.50877e-05	-1.6586	-0.649768	6.31263e-05	-1.64476	-0.651624
26759057	chr1:26759057:TA:T	1.67098e-08	-1.26659	-3.3421e-10	0.000128885	-1.45838	-3.3421e-10	0.00014419	-1.47039	-3.3421e-10
26759071	chr1:26759071:T:C	5.23123e-08	1.09278	-1.21813	0.00252449	2.66604	-1.14955	0.000881818	1.52101	-1.18055
26759736	chr1:26759736:G:C	5.32841e-08	1.2065	-1.31345	0.00231115	2.71455	-1.28636	0.000828639	1.57525	-1.29699
26760698	chr1:26760698:T:A	9.36552e-09	-0.552421	-1.29312	0.000284466	0.596632	-1.26332	0.000162496	-0.0716836	-1.27918
26761777	chr1:26761777:G:A	6.28293e-08	1.33973	-1.28188	0.00314376	2.96546	-1.22959	0.0010631	1.77934	-1.25192
26761870	chr1:26761870:A:G	4.27859e-09	-1.44428	-1.18467	5.53095e-05	-1.17288	-1.13147	6.36733e-05	-1.15235	-1.13541
26762616	chr1:26762616:TA:T	1.59055e-08	-1.63868e-10	-1.31591	0.000151969	-1.63868e-10	-1.29362	0.000172122	-1.63868e-10	-1.29332
26762955	chr1:26762955:G:C	6.1451e-08	1.28918	-1.25352	0.00306693	2.90385	-1.19271	0.0010411	1.72592	-1.21941
26763094	chr1:26763094:C:A	1.71849e-08	-1.63868e-10	-1.23855	0.00016439	-1.63868e-10	-1.21506	0.000183661	-1.63868e-10	-1.22843
26763642	chr1:26763642:C:T	1.56562e-08	-1.63868e-10	-1.33172	0.000147053	-1.63868e-10	-1.3265	0.000166651	-1.63868e-10	-1.32562
26764281	chr1:26764281:A:T	5.07973e-08	1.16471	-1.31945	0.00217951	2.66552	-1.29596	0.000787248	1.53236	-1.30534
26765006	chr1:26765006:GC:G	8.04923e-09	-0.66733	-1.32967	6.97089e-05	-0.748257	-1.32471	7.28139e-05	-0.827906	-1.32571
26765381	chr1:26765381:G:A	6.3669e-07	-1.63868e-10	2.3737	0.00481598	-1.63868e-10	2.16239	0.00550914	-1.63868e-10	2.17264
26765412	chr1:26765412:C:T	2.97263e-08	-0.690549	-3.3421e-10	0.000158141	-1.25381	-3.3421e-10	0.000182744	-1.23344	-3.3421e-10
26765491	chr1:26765491:A:C	4.49324e-08	0.985519	-1.26294	0.0019409	2.53903	-1.28542	0.000722436	1.41225	-1.27115
26765821	chr1:26765821:A:G	3.69986e-08	0.844207	-1.31591	0.000207618	0.343167	-1.32477	0.000216349	0.259609	-1.32424
26765831	chr1:26765831:T:C	7.39973e-08	1.20541	-0.983963	0.00385142	2.80029	-0.861396	0.00130002	1.63691	-0.908303
26765983	chr1:26765983:A:G	1.03087e-08	-1.74959	-3.3421e-10	9.67551e-05	-1.74512	-3.3421e-10	0.000109284	-1.74757	-3.3421e-10
26767166	chr1:26767166:A:G	2.39503e-08	-1.07412	0.167514	0.000204499	-1.14455	0.14781	0.000215607	-1.20678	0.138712
26767665	chr1:26767665:A:G	3.98324e-08	0.920979	-1.31888	0.00185772	2.53592	-1.32612	0.000974702	1.76321	-1.32261
26768641	chr1:26768641:A:G	6.22813e-08	1.25668	-1.2076	0.00314037	2.87109	-1.13629	0.00106464	1.69732	-1.16845
26770902	chr1:26770902:C:CT	1.04338e-08	-1.73753	-3.3421e-10	0.000100814	-1.70402	-3.3421e-10	0.000109789	-1.74296	-3.3421e-10
26771024	chr1:26771024:A:G	4.11117e-09	-1.50222	-1.16666	5.20842e-05	-1.25302	-1.11142	5.98613e-05	-1.23391	-1.11558
26771045	chr1:26771045:G:C	2.57301e-08	-1.63868e-10	-0.83492	0.000219951	-1.63868e-10	-0.923896	0.000248672	-1.63868e-10	-0.925386
26771828	chr1:26771828:G:A	5.00069e-08	1.09374	-1.26416	0.00222571	2.67694	-1.2864	0.000813	1.53148	-1.27227
26773197	chr1:26773197:C:A	1.731e-08	-1.63868e-10	-1.2313	0.000159563	-1.63868e-10	-1.24486	0.00018118	-1.63868e-10	-1.24203
26773752	chr1:26773752:C:T	3.85765e-08	-0.429938	-3.3421e-10	0.00092012	0.507205	-3.3421e-10	0.000626224	-0.00181421	-3.3421e-10
26775584	chr1:26775584:G:A	1.81342e-08	-1.63868e-10	-1.18478	0.000168963	-1.63868e-10	-1.18762	0.00019218	-1.63868e-10	-1.18309
26775697	chr1:26775697:A:G	1.79193e-08	-1.63868e-10	-1.1967	0.000165011	-1.63868e-10	-1.21129	0.000185549	-1.63868e-10	-1.2182
26776046	chr1:26776046:C:T	1.3082e-08	-0.423744	-1.0876	7.6066e-05	-0.8272	-1.1585	8.24756e-05	-0.867523	-1.1615
26776337	chr1:26776337:T:C	5.73152e-08	1.17633	-1.21035	0.00285146	2.77784	-1.13955	0.000979273	1.61671	-1.17142
26778119	chr1:26778119:G:A	5.12872e-09	-1.13238	-1.31534	4.61975e-05	-1.19467	-1.2897	4.93633e-05	-1.25401	-1.2883
26778121	chr1:26778121:T:C	4.74646e-08	1.08704	-1.30964	0.00231817	2.75088	-1.31964	0.00119466	1.95878	-1.31468
26778568	chr1:26778568:C:T	6.54313e-08	1.2926	-1.19418	0.00335246	2.91966	-1.11951	0.00112758	1.73938	-1.15308
26781648	chr1:26781648:A:T	6.50964e-08	1.31343	-1.22014	0.00331645	2.94214	-1.15278	0.00111547	1.759	-1.18349
26781754	chr1:26781754:T:C	4.931e-08	1.13255	-1.31701	0.00230617	2.71158	-1.28553	0.000813779	1.56018	-1.30002
26782609	chr1:26782609:G:A	1.63653e-08	-1.63868e-10	-1.28742	0.000151569	-1.63868e-10	-1.29626	0.000171764	-1.63868e-10	-1.2954
26782951	chr1:26782951:C:T	1.05874e-08	-1.72291	-3.3421e-10	9.70083e-05	-1.7425	-3.3421e-10	0.000109664	-1.7441	-3.3421e-10
26783086	chr1:26783086:C:T	1.74562e-08	-1.63868e-10	-1.22289	0.000160708	-1.63868e-10	-1.23771	0.000182499	-1.63868e-10	-1.23478
26783593	chr1:26783593:C:CACTA	1.74373e-08	-1.63868e-10	-1.22397	0.000160611	-1.63868e-10	-1.23831	0.000182383	-1.63868e-10	-1.23541
26784307	chr1:26784307:C:T	2.06422e-08	-1.63868e-10	-1.05524	0.000184747	-1.63868e-10	-1.09831	0.000209516	-1.63868e-10	-1.09672
26784550	chr1:26784550:T:A	2.15166e-08	-1.63868e-10	-1.01375	0.000200282	-1.63868e-10	-1.01757	0.000226138	-1.63868e-10	-1.02038
26784941	chr1:26784941:A:C	1.81855e-08	-1.18196	-3.3421e-10	0.000142181	-1.3602	-3.3421e-10	0.000163295	-1.34597	-3.3421e-10
26785136	chr1:26785136:A:G	2.03887e-08	-1.63868e-10	-1.0676	0.000193438	-1.63868e-10	-1.05234	0.000219898	-1.63868e-10	-1.04836
26785681	chr1:26785681:A:G	1.76251e-08	-1.63868e-10	-1.21326	0.000162128	-1.63868e-10	-1.22892	0.000184127	-1.63868e-10	-1.2259
26786021	chr1:26786021:T:C	1.72735e-08	-1.63868e-10	-1.23341	0.000169298	-1.63868e-10	-1.18564	0.000193129	-1.63868e-10	-1.17816
26787242	chr1:26787242:A:G	4.56811e-08	-0.260897	-3.3421e-10	0.00021315	-0.955303	-3.3421e-10	0.000247532	-0.929983	-3.3421e-10
26787521	chr1:26787521:T:C	6.08771e-08	1.35783	-1.33156	0.00290541	2.98194	-1.32491	0.000999071	1.79488	-1.32957
26787956	chr1:26787956:G:A	6.38854e-08	1.33957	-1.26506	0.00322756	2.97479	-1.2126	0.00108879	1.78852	-1.23723
26788471	chr1:26788471:G:A	5.34763e-08	-0.103342	-3.3421e-10	0.000239943	-0.8369	-3.3421e-10	0.000279105	-0.809934	-3.3421e-10
26789959	chr1:26789959:G:A	1.62413e-08	-1.63868e-10	-1.29502	0.000154771	-1.63868e-10	-1.27535	0.000175	-1.63868e-10	-1.27674
26789972	chr1:26789972:C:T	3.61227e-09	-1.73119	-1.06705	3.95651e-05	-1.63752	-1.00184	4.49788e-05	-1.62864	-1.00669
26791347	chr1:26791347:A:G	2.84883e-08	-1.63868e-10	-0.733089	0.000299593	-1.63868e-10	-0.614875	0.000343442	-1.63868e-10	-0.602505
26791680	chr1:26791680:T:C	5.52117e-08	1.23355	-1.30495	0.00236762	2.72582	-1.27348	0.00084932	1.58846	-1.28554
26791807	chr1:26791807:C:A	1.90489e-08	-1.63868e-10	-1.13557	0.000180389	-1.63868e-10	-1.12218	0.000204982	-1.63868e-10	-1.1186
26792283	chr1:26792283:G:A	1.90039e-08	-1.13794	-3.3421e-10	0.000142478	-1.35811	-3.3421e-10	0.00015935	-1.37042	-3.3421e-10
26793706	chr1:26793706:A:G	1.62317e-08	-1.63868e-10	-1.29562	0.000150541	-1.63868e-10	-1.30307	0.000170736	-1.63868e-10	-1.3014
26794135	chr1:26794135:C:T	1.7929e-08	-1.63868e-10	-1.19616	0.000174218	-1.63868e-10	-1.15699	0.000197941	-1.63868e-10	-1.15355
26794649	chr1:26794649:C:T	1.65022e-08	-1.63868e-10	-1.27909	0.00015276	-1.63868e-10	-1.28843	0.000173321	-1.63868e-10	-1.28638
26795439	chr1:26795439:G:A	2.8718e-08	-0.725057	-3.3421e-10	0.000599779	0.0792625	-3.3421e-10	0.000432805	-0.371234	-3.3421e-10
26795907	chr1:26795907:G:A	2.03274e-08	-1.63868e-10	-1.07061	0.000184514	-1.63868e-10	-1.09957	0.0002087	-1.63868e-10	-1.10063
26796649	chr1:26796649:G:T	1.86554e-08	-0.905351	-0.251095	0.000161294	-0.980885	-0.253187	0.000169066	-1.05074	-0.2605
26797373	chr1:26797373:G:A	4.02293e-09	-1.55987	-1.1307	5.09445e-05	-1.33641	-1.05015	5.84163e-05	-1.31927	-1.05466
26798054	chr1:26798054:A:G	4.67718e-08	1.04937	-1.28667	0.00213541	2.589	-1.23989	0.000763769	1.4578	-1.26106
26799286	chr1:26799286:T:C	4.36817e-08	-1.63868e-10	-0.305651	0.000433204	-1.63868e-10	-0.24609	0.000496018	-1.63868e-10	-0.23491
26799804	chr1:26799804:A:G	1.67459e-08	-1.63868e-10	-1.26443	0.0001565	-1.63868e-10	-1.26424	0.000177706	-1.63868e-10	-1.26139
26800194	chr1:26800194:T:G	1.57696e-08	-1.63868e-10	-1.3245	0.00014727	-1.63868e-10	-1.32503	0.000166638	-1.63868e-10	-1.3257
26800452	chr1:26800452:T:C	1.19632e-08	-1.60075	-3.3421e-10	0.000134722	-1.41409	-3.3421e-10	0.000149837	-1.43197	-3.3421e-10
26800862	chr1:26800862:C:T	1.23257e-08	-1.57089	-3.3421e-10	0.000141985	-1.36157	-3.3421e-10	0.000157621	-1.38133	-3.3421e-10
26801083	chr1:26801083:G:A	1.0816e-08	-1.70155	-3.3421e-10	9.67518e-05	-1.74515	-3.3421e-10	0.000109403	-1.74648	-3.3421e-10
26804737	chr1:26804737:C:T	5.19263e-08	1.08895	-1.22171	0.00244291	2.63775	-1.15411	0.000859717	1.49977	-1.18468
26805095	chr1:26805095:C:T	1.59217e-08	-1.63868e-10	-1.31489	0.000150508	-1.63868e-10	-1.30328	0.000170329	-1.63868e-10	-1.30379
26806718	chr1:26806718:T:C	1.93182e-08	-1.63868e-10	-1.12153	0.000179811	-1.63868e-10	-1.12539	0.000203175	-1.63868e-10	-1.12745
26807135	chr1:26807135:C:T	1.56622e-08	-1.63868e-10	-1.33133	0.000146353	-1.63868e-10	-1.33128	0.000165686	-1.63868e-10	-1.33143
26807601	chr1:26807601:G:A	2.31031e-08	-1.63868e-10	-0.942613	0.000207854	-1.63868e-10	-0.980463	0.00023643	-1.63868e-10	-0.975872
26807718	chr1:26807718:T:C	1.2398e-08	-1.56505	-3.3421e-10	0.000122238	-1.51133	-3.3421e-10	0.00013724	-1.51979	-3.3421e-10
26807930	chr1:26807930:T:C	5.97866e-08	1.22599	-1.21779	0.00291485	2.80989	-1.14962	0.00100136	1.64819	-1.1806
26808240	chr1:26808240:A:G	1.30545e-08	-1.51345	-3.3421e-10	0.000133168	-1.42569	-3.3421e-10	0.000151976	-1.4178	-3.3421e-10
26808526	chr1:26808526:G:GT	1.25324e-08	-1.55426	-3.3421e-10	0.000147847	-1.32112	-3.3421e-10	0.000143785	-1.47321	-3.3421e-10
26808530	chr1:26808530:TG:T	1.5726e-08	-1.63868e-10	-1.32726	0.000147919	-1.63868e-10	-1.32064	0.000166848	-1.63868e-10	-1.32444
26809109	chr1:26809109:T:C	1.62364e-08	-1.63868e-10	-1.29532	0.000154761	-1.63868e-10	-1.27542	0.00017499	-1.63868e-10	-1.27679
26809215	chr1:26809215:G:GT	1.88409e-08	-1.63868e-10	-1.14655	0.000167125	-1.63868e-10	-1.19856	0.000188445	-1.63868e-10	-1.20271
26809221	chr1:26809221:A:T	4.78305e-09	-1.47418	-1.04333	4.68031e-05	-1.48176	-0.989594	5.22193e-05	-1.50335	-0.982721
26809222	chr1:26809222:A:T	1.71013e-08	-1.63868e-10	-1.24343	0.000157201	-1.63868e-10	-1.25978	0.000177657	-1.63868e-10	-1.26167
26809345	chr1:26809345:C:T	4.61845e-09	-1.60419	-0.948335	5.83752e-05	-1.40861	-0.841801	6.67564e-05	-1.39263	-0.847839
26809388	chr1:26809388:ATCT:A	3.96564e-09	-1.60467	-1.10024	4.79256e-05	-1.41112	-1.03653	5.48489e-05	-1.39575	-1.04119
26811902	chr1:26811902:C:T	5.68939e-08	1.24589	-1.28728	0.00270368	2.82431	-1.23924	0.000936628	1.66115	-1.26038
26811964	chr1:26811964:G:A	1.13518e-08	-1.6532	-3.3421e-10	0.000106082	-1.65309	-3.3421e-10	0.00012057	-1.64929	-3.3421e-10
26812178	chr1:26812178:G:A	1.64081e-08	-1.63868e-10	-1.28481	0.00014955	-1.63868e-10	-1.30967	0.000169232	-1.63868e-10	-1.31025
26812738	chr1:26812738:A:G	3.47252e-08	0.793851	-1.32897	0.00163487	2.40409	-1.32207	0.000860525	1.6421	-1.32608
26813370	chr1:26813370:G:A	5.96568e-08	1.22605	-1.22002	0.00286049	2.7934	-1.15196	0.000987348	1.63622	-1.18272
26813490	chr1:26813490:G:A	1.71206e-08	-1.63868e-10	-1.2423	0.000163464	-1.63868e-10	-1.22071	0.000182704	-1.63868e-10	-1.23365
26813569	chr1:26813569:C:T	3.08972e-08	-0.651914	-3.3421e-10	0.000672336	0.193459	-3.3421e-10	0.000477123	-0.273749	-3.3421e-10
26813658	chr1:26813658:G:A	4.04565e-08	0.948916	-1.33127	0.00158505	2.37419	-1.32312	0.000602488	1.2869	-1.32735
26813948	chr1:26813948:T:A	1.59818e-08	-1.63868e-10	-1.31113	0.000148239	-1.63868e-10	-1.31848	0.000167783	-1.63868e-10	-1.31885
26814792	chr1:26814792:CAT:C	1.16332e-08	-1.62872	-3.3421e-10	0.00012538	-1.48595	-3.3421e-10	0.000142919	-1.47924	-3.3421e-10
26815377	chr1:26815377:A:G	4.58246e-08	0.962263	-1.22002	0.00209375	2.48137	-1.15196	0.000753118	1.36542	-1.18272
26816063	chr1:26816063:T:C	3.21675e-08	0.659926	-1.27155	0.00135589	2.1858	-1.29089	0.000741945	1.44959	-1.28184
26816425	chr1:26816425:T:C	3.04119e-08	-1.63868e-10	-0.667745	0.000270737	-1.63868e-10	-0.71615	0.000304019	-1.63868e-10	-0.724433
26816585	chr1:26816585:G:A	3.57482e-09	-1.58154	-1.22713	4.24635e-05	-1.37009	-1.19856	4.87691e-05	-1.35349	-1.20093
26817023	chr1:26817023:T:A	1.04259e-08	-1.73829	-3.3421e-10	9.68635e-05	-1.744	-3.3421e-10	0.000109843	-1.74247	-3.3421e-10
26817084	chr1:26817084:T:C	5.55614e-08	1.23169	-1.29678	0.0026329	2.81244	-1.2539	0.000915226	1.65072	-1.27307
26817600	chr1:26817600:C:A	1.56586e-08	-1.63868e-10	-1.33156	0.000149534	-1.63868e-10	-1.30978	0.000169841	-1.63868e-10	-1.30666
26819266	chr1:26819266:T:G	1.42174e-08	-1.42812	-3.3421e-10	0.000100888	-1.70329	-3.3421e-10	0.00011489	-1.69755	-3.3421e-10
26819884	chr1:26819884:G:A	1.49255e-08	-1.37951	-3.3421e-10	0.000192012	-1.05974	-3.3421e-10	0.000220508	-1.04559	-3.3421e-10
26819891	chr1:26819891:T:C	1.6558e-08	-1.63868e-10	-1.27571	0.000157469	-1.63868e-10	-1.25807	0.000176426	-1.63868e-10	-1.26862
26820453	chr1:26820453:G:T	3.26723e-08	0.679262	-1.27532	0.00138583	2.21008	-1.29332	0.000755709	1.4708	-1.28467
26820808	chr1:26820808:G:A	1.8493e-08	-1.63868e-10	-1.16519	0.000170814	-1.63868e-10	-1.17673	0.000194272	-1.63868e-10	-1.17226
26820822	chr1:26820822:G:A	1.33853e-08	-1.48842	-3.3421e-10	9.89531e-05	-1.72265	-3.3421e-10	0.00011264	-1.71733	-3.3421e-10
```
