## Supplementary material for "Characterization of shared and ancestry-specific signals driving complex traits using multi-ancestry fine-mapping": susiex_nc1.cs80.cs

```
CS_ID	SNP	BP	REF_ALLELE	ALT_ALLELE	REF_FRQ	BETA	SE	-LOG10P	CS_PIP	OVRL_PIP
1	chr1:39929497:A:G	39929497	G,G	A,A	1,1	-inf,-inf	inf,inf	5.50314,0.913761	0.202182	0.202182
1	chr1:39933170:C:T	39933170	T,T	C,C	1,1	-inf,-inf	inf,inf	5.62986,0.513722	0.140948	0.140948
1	chr1:39933056:C:T	39933056	T,T	C,C	1,1	-inf,-inf	inf,inf	5.41835,0.534594	0.0928631	0.0928631
1	chr1:39933269:A:G	39933269	G,G	A,A	1,1	-inf,-inf	inf,inf	5.33703,0.483764	0.0727581	0.0727581
1	chr1:39927488:A:G	39927488	G,G	A,A	1,1	-inf,-inf	inf,inf	4.90915,0.290433	0.0230906	0.0230906
1	chr1:39926485:G:C	39926485	C,C	G,G	1,1	-inf,-inf	inf,inf	4.895,0.143892	0.0194927	0.0194927
1	chr1:39756868:A:G	39756868	G,NA	A,NA	1,NA	-inf,NA	inf,NA	4.21876,NA	0.0173947	0.0173947
1	chr1:39749791:G:C	39749791	C,NA	G,NA	1,NA	inf,NA	inf,NA	4.10581,NA	0.0137443	0.0137443
1	chr1:39750481:A:G	39750481	G,NA	A,NA	1,NA	inf,NA	inf,NA	4.05263,NA	0.0123029	0.0123029
1	chr1:39778402:C:T	39778402	T,NA	C,NA	1,NA	inf,NA	inf,NA	4.00342,NA	0.0111053	0.0111053
1	chr1:39802452:A:G	39802452	G,G	A,A	1,1	-inf,-inf	inf,inf	4.57805,0.236076	0.0108721	0.0108721
1	chr1:39790758:A:ATATAT	39790758	ATATAT,NA	A,NA	1,NA	inf,NA	inf,NA	3.92103,NA	0.00935654	0.00935654
1	chr1:39778740:A:G	39778740	G,NA	A,NA	1,NA	inf,NA	inf,NA	3.91149,NA	0.00917293	0.00917293
1	chr1:39779987:C:T	39779987	T,NA	C,NA	1,NA	inf,NA	inf,NA	3.90544,NA	0.00905845	0.00905845
1	chr1:39788684:T:C	39788684	C,NA	T,NA	1,NA	inf,NA	inf,NA	3.88868,NA	0.00874846	0.00874846
1	chr1:39788427:C:T	39788427	T,NA	C,NA	1,NA	inf,NA	inf,NA	3.88519,NA	0.00868528	0.00868528
1	chr1:39783967:T:G	39783967	G,NA	T,NA	1,NA	inf,NA	inf,NA	3.8736,NA	0.00847865	0.00847865
1	chr1:39787084:C:T	39787084	T,NA	C,NA	1,NA	inf,NA	inf,NA	3.87043,NA	0.00842305	0.00842305
1	chr1:39777343:C:T	39777343	T,NA	C,NA	1,NA	inf,NA	inf,NA	3.86894,NA	0.00839708	0.00839708
1	chr1:39787032:T:A	39787032	A,NA	T,NA	1,NA	inf,NA	inf,NA	3.86153,NA	0.00826886	0.00826886
1	chr1:39786075:C:T	39786075	T,NA	C,NA	1,NA	inf,NA	inf,NA	3.85973,NA	0.00823791	0.00823791
1	chr1:39788667:A:G	39788667	G,NA	A,NA	1,NA	inf,NA	inf,NA	3.85068,NA	0.0080846	0.0080846
1	chr1:39788196:C:T	39788196	T,NA	C,NA	1,NA	inf,NA	inf,NA	3.84768,NA	0.00803447	0.00803447
1	chr1:39786959:T:G	39786959	G,NA	T,NA	1,NA	inf,NA	inf,NA	3.84246,NA	0.00794784	0.00794784
1	chr1:39786874:A:G	39786874	G,NA	A,NA	1,NA	inf,NA	inf,NA	3.83192,NA	0.00777579	0.00777579
1	chr1:39790497:TATTACCCCCAACAAATTTTAAA:T	39790497	T,NA	TATTACCCCCAACAAATTTTAAA,NA	1,NA	inf,NA	inf,NA	3.81677,NA	0.00753515	0.00753515
1	chr1:39788016:G:A	39788016	A,NA	G,NA	1,NA	inf,NA	inf,NA	3.80751,NA	0.0073919	0.0073919
1	chr1:39786491:G:GC	39786491	GC,NA	G,NA	1,NA	inf,NA	inf,NA	3.80506,NA	0.00735444	0.00735444
1	chr1:39787966:C:T	39787966	T,NA	C,NA	1,NA	inf,NA	inf,NA	3.79471,NA	0.00719814	0.00719814
1	chr1:39788618:C:T	39788618	T,NA	C,NA	1,NA	inf,NA	inf,NA	3.78849,NA	0.00710592	0.00710592
1	chr1:39790611:A:G	39790611	G,NA	A,NA	1,NA	inf,NA	inf,NA	3.7874,NA	0.00708984	0.00708984
1	chr1:39782497:C:T	39782497	T,NA	C,NA	1,NA	inf,NA	inf,NA	3.78226,NA	0.00701464	0.00701464
1	chr1:39785707:A:C	39785707	C,NA	A,NA	1,NA	inf,NA	inf,NA	3.77924,NA	0.00697085	0.00697085
1	chr1:39746383:C:T	39746383	T,NA	C,NA	1,NA	inf,NA	inf,NA	3.72962,NA	0.00628965	0.00628965
1	chr1:39744152:C:T	39744152	T,NA	C,NA	1,NA	inf,NA	inf,NA	3.71303,NA	0.00607717	0.00607717
```
