## Supplementary material for "Characterization of shared and ancestry-specific signals driving complex traits using multi-ancestry fine-mapping": susiex_nc1.cs80.snp

```
BP	SNP	PIP(CS1)	LogBF(CS1,Pop1)	LogBF(CS1,Pop2)
39454184	chr1:39454184:A:G	1.17535e-05	-1.12957e-10	-1.17341
39454582	chr1:39454582:A:C	1.26843e-05	-1.12957e-10	-1.0972
39454706	chr1:39454706:A:G	4.69582e-06	-0.893221	-1.19767
39455355	chr1:39455355:C:T	4.33457e-06	-0.897938	-1.27301
39455686	chr1:39455686:A:G	1.5302e-05	-1.12957e-10	-0.909582
39455763	chr1:39455763:G:T	9.73444e-06	-1.12957e-10	-1.3619
39456289	chr1:39456289:G:A	4.26164e-05	-1.12957e-10	0.114673
39456754	chr1:39456754:G:A	7.39713e-06	-0.398879	-1.2376
39457318	chr1:39457318:G:T	4.12907e-06	-1.00495	-1.21456
39457843	chr1:39457843:G:A	9.92901e-06	-1.12957e-10	-1.34211
39457934	chr1:39457934:T:C	1.07402e-05	-1.12957e-10	-1.26357
39458199	chr1:39458199:A:T	1.02526e-05	-1.12957e-10	-1.31003
39458726	chr1:39458726:G:A	9.24306e-06	-0.213931	-1.19976
39458827	chr1:39458827:G:A	1.03541e-05	-1.12957e-10	-1.30019
39459080	chr1:39459080:T:C	9.83152e-06	-1.12957e-10	-1.35197
39459254	chr1:39459254:T:C	3.2682e-05	-1.12957e-10	-0.150742
39460216	chr1:39460216:A:G	1.24446e-05	-1.12957e-10	-1.11628
39460287	chr1:39460287:G:A	1.43849e-05	-1.12957e-10	-0.97139
39461207	chr1:39461207:C:T	1.38566e-05	-1.12957e-10	-1.00881
39461648	chr1:39461648:C:T	9.4572e-06	-1.26603	-0.124762
39461835	chr1:39461835:G:A	4.08737e-06	-0.987343	-1.24232
39462287	chr1:39462287:C:T	1.32861e-05	-1.12957e-10	-1.05085
39462410	chr1:39462410:A:G	1.18996e-05	-1.12957e-10	-1.16106
39462459	chr1:39462459:C:T	1.33105e-05	-1.12957e-10	-1.04901
39462728	chr1:39462728:A:C	1.35584e-05	-1.12957e-10	-1.03056
39463115	chr1:39463115:A:G	1.58079e-05	-1.12957e-10	-0.877058
39463312	chr1:39463312:C:A	0.000236977	-0.0433471	1.87374
39463324	chr1:39463324:T:TA	1.4997e-05	-0.929717	-3.58392e-10
39463395	chr1:39463395:TAGG:T	8.11911e-06	-1.54335	-3.58392e-10
39463419	chr1:39463419:G:A	9.97311e-06	-1.12957e-10	-1.33767
39463568	chr1:39463568:T:C	1.33766e-05	-0.723292	-0.320765
39463744	chr1:39463744:C:T	3.39912e-06	-1.06291	-1.35114
39463893	chr1:39463893:A:T	1.45638e-05	-1.12957e-10	-0.959025
39463983	chr1:39463983:A:G	8.96662e-06	-1.44406	-3.58392e-10
39464584	chr1:39464584:T:TA	3.14955e-06	-1.16789	-1.32242
39465594	chr1:39465594:T:C	1.3283e-05	-1.12957e-10	-1.05108
39465818	chr1:39465818:A:G	1.07525e-05	-1.12957e-10	-1.26243
39465867	chr1:39465867:G:A	1.3124e-05	-1.12957e-10	-1.06312
39466715	chr1:39466715:G:T	1.18936e-05	-1.16157	-3.58392e-10
39467282	chr1:39467282:A:G	9.76894e-06	-1.12957e-10	-1.35836
39467327	chr1:39467327:T:C	8.96991e-06	-1.44369	-3.58392e-10
39467343	chr1:39467343:C:T	1.01743e-05	-1.12957e-10	-1.3177
39467366	chr1:39467366:A:G	3.14131e-06	-1.13124	-1.36169
39468827	chr1:39468827:G:C	3.22698e-06	-1.28415	-1.18187
39469104	chr1:39469104:A:T	0.00026724	-0.149958	2.10054
39470612	chr1:39470612:C:G	1.20968e-05	-1.12957e-10	-1.14463
39470968	chr1:39470968:A:C	3.12044e-05	-1.12957e-10	-0.197007
39471359	chr1:39471359:G:A	1.19582e-05	-1.15615	-3.58392e-10
39471389	chr1:39471389:C:A	1.32934e-05	-1.0503	-3.58392e-10
39471633	chr1:39471633:C:T	7.91881e-06	-1.56833	-3.58392e-10
39471930	chr1:39471930:G:T	9.91207e-06	-1.12957e-10	-1.34381
39472024	chr1:39472024:G:A	0.000224781	0.0719834	1.70558
39472585	chr1:39472585:C:T	8.13312e-06	-0.326197	-1.21542
39473177	chr1:39473177:C:T	8.66123e-06	-1.47871	-3.58392e-10
39473276	chr1:39473276:C:T	8.8934e-06	-1.55063	0.0983697
39473382	chr1:39473382:C:T	1.02485e-05	-1.31044	-3.58392e-10
39473517	chr1:39473517:T:C	1.24544e-05	-1.12957e-10	-1.11549
39473550	chr1:39473550:A:G	1.5248e-05	-1.12957e-10	-0.913121
39473623	chr1:39473623:G:A	3.78148e-05	-1.12957e-10	-0.00486702
39474029	chr1:39474029:A:G	4.07657e-06	-1.03931	-1.193
39474358	chr1:39474358:C:T	1.66916e-05	-1.12957e-10	-0.822663
39474551	chr1:39474551:C:T	0.000210019	0.0779934	1.63164
39474617	chr1:39474617:C:T	3.55328e-06	-1.15063	-1.21906
39474758	chr1:39474758:G:A	2.03208e-05	-0.62592	-3.58392e-10
39474827	chr1:39474827:T:C	8.46367e-06	-0.334049	-1.16773
39474852	chr1:39474852:G:A	9.97236e-06	-1.12957e-10	-1.33775
39475217	chr1:39475217:C:T	1.32561e-05	-1.05311	-3.58392e-10
39475948	chr1:39475948:A:G	1.05738e-05	-1.12957e-10	-1.27919
39476300	chr1:39476300:G:A	4.34253e-05	-1.12957e-10	0.133476
39476689	chr1:39476689:A:G	6.00538e-06	-1.25273	-0.592184
39477781	chr1:39477781:A:C	2.5206e-06	-1.53938	-1.17369
39478119	chr1:39478119:C:T	1.79406e-05	-1.12957e-10	-0.750501
39478508	chr1:39478508:A:G	4.59887e-05	-0.178896	0.369724
39478719	chr1:39478719:G:A	2.11189e-06	-1.53857	-1.35142
39478816	chr1:39478816:T:G	7.52316e-06	-0.909268	-0.710312
39479096	chr1:39479096:C:T	6.4504e-05	-0.135366	0.664526
39479247	chr1:39479247:T:G	1.00009e-05	-1.3349	-3.58392e-10
39479625	chr1:39479625:C:T	5.69642e-05	-0.131362	0.536219
39482219	chr1:39482219:G:T	9.71493e-06	-1.12957e-10	-1.3639
39482552	chr1:39482552:A:G	5.08936e-05	-0.103326	0.395495
39482667	chr1:39482667:C:T	8.83459e-06	-0.105987	-1.3529
39483145	chr1:39483145:A:G	9.71342e-06	-1.12957e-10	-1.36406
39483582	chr1:39483582:A:G	1.0118e-05	-1.32326	-3.58392e-10
39484094	chr1:39484094:G:A	1.05219e-05	-1.12957e-10	-1.28411
39484408	chr1:39484408:C:T	9.70716e-06	-0.775423	-0.58928
39484705	chr1:39484705:C:T	2.84251e-05	-1.12957e-10	-0.290294
39487073	chr1:39487073:G:A	1.39391e-05	-0.743684	-0.259185
39487150	chr1:39487150:T:C	1.40785e-05	-1.56755	0.574629
39487795	chr1:39487795:A:G	8.77897e-06	-0.112536	-1.35267
39487856	chr1:39487856:TAAG:T	1.75414e-05	-1.12957e-10	-0.773001
39488929	chr1:39488929:A:G	1.84745e-05	-1.12957e-10	-0.721173
39489044	chr1:39489044:G:C	2.20111e-06	-1.53545	-1.31315
39489218	chr1:39489218:T:TCA	2.17002e-06	-1.53906	-1.32377
39489257	chr1:39489257:A:C	2.17217e-06	-1.53978	-1.32206
39489791	chr1:39489791:C:A	9.7137e-06	-1.12957e-10	-1.36403
39490006	chr1:39490006:A:G	7.24585e-06	-0.946736	-0.710401
39490229	chr1:39490229:C:A	2.08763e-06	-1.54878	-1.35276
39490237	chr1:39490237:AT:A	2.09331e-06	-1.55066	-1.34816
39490244	chr1:39490244:G:A	2.09383e-06	-1.55041	-1.34816
39490383	chr1:39490383:G:A	2.08144e-06	-1.55772	-1.34679
39490429	chr1:39490429:G:C	3.40368e-06	-1.19059	-1.22212
39491437	chr1:39491437:G:A	2.32175e-06	-1.56069	-1.23455
39491596	chr1:39491596:G:A	7.25452e-06	-1.00662	-0.649322
39491676	chr1:39491676:G:T	1.14086e-05	-1.12957e-10	-1.2032
39492241	chr1:39492241:A:G	1.39077e-05	-1.5739	0.568776
39492259	chr1:39492259:G:A	9.78385e-06	-1.12957e-10	-1.35683
39492307	chr1:39492307:A:G	3.10738e-06	-1.34586	-1.15793
39492408	chr1:39492408:C:G	6.12233e-05	0.106039	0.370922
39492423	chr1:39492423:A:G	3.26572e-06	-1.28584	-1.16825
39492473	chr1:39492473:G:A	3.09836e-06	-1.35456	-1.15213
39492658	chr1:39492658:A:G	0.000105466	1.02082	-3.58392e-10
39492798	chr1:39492798:C:T	1.409e-05	-1.57311	0.581009
39493185	chr1:39493185:A:G	9.71366e-06	-1.12957e-10	-1.36403
39493412	chr1:39493412:G:A	1.39995e-05	-1.12957e-10	-0.998547
39493413	chr1:39493413:C:T	4.79519e-05	-0.152566	0.385198
39493648	chr1:39493648:A:G	2.72792e-06	-1.52564	-1.10839
39493819	chr1:39493819:C:T	1.0527e-05	-0.935441	-0.348181
39494334	chr1:39494334:CTTTCTTT:C	2.31914e-05	-1.12957e-10	-0.493784
39494346	chr1:39494346:TTTTTTC:T	1.08248e-05	-1.12957e-10	-1.25573
39494528	chr1:39494528:T:C	1.25326e-05	-1.53998	0.430752
39494864	chr1:39494864:G:A	1.58611e-05	-1.12957e-10	-0.8737
39495367	chr1:39495367:C:A	3.15263e-05	-1.12957e-10	-0.186745
39496327	chr1:39496327:G:A	2.81301e-05	-0.732628	0.431901
39496849	chr1:39496849:A:T	1.48391e-05	-1.51996	0.57966
39496921	chr1:39496921:G:A	3.62485e-06	-1.55523	-0.794527
39497094	chr1:39497094:ATGT:A	1.29428e-05	-1.12957e-10	-1.07703
39497216	chr1:39497216:C:T	1.35927e-05	-1.12957e-10	-1.02803
39497415	chr1:39497415:G:A	1.32024e-05	-1.12957e-10	-1.05716
39497718	chr1:39497718:A:ACAGGAC	1.31087e-05	-1.12957e-10	-1.06429
39497738	chr1:39497738:T:TCCCTGC	1.01287e-05	-1.12957e-10	-1.3222
39498000	chr1:39498000:C:T	2.99169e-05	-1.12957e-10	-0.239145
39498201	chr1:39498201:A:G	3.17393e-05	-0.865629	0.685618
39498236	chr1:39498236:G:A	2.93789e-05	-1.12957e-10	-0.257289
39498238	chr1:39498238:G:T	1.30979e-05	-1.50989	0.444772
39498385	chr1:39498385:T:C	1.14447e-05	-1.12957e-10	-1.20004
39498760	chr1:39498760:A:G	2.29899e-05	-1.12957e-10	-0.502511
39499076	chr1:39499076:A:G	9.72055e-06	-1.12957e-10	-1.36332
39499240	chr1:39499240:G:C	1.48269e-05	0.3521	-1.29323
39499495	chr1:39499495:A:G	9.84777e-06	-1.12957e-10	-1.35032
39499498	chr1:39499498:G:A	1.50575e-05	-0.92569	-3.58392e-10
39499691	chr1:39499691:G:A	1.06054e-05	-1.2762	-3.58392e-10
39499766	chr1:39499766:C:G	1.01471e-05	-1.12957e-10	-1.32038
39500089	chr1:39500089:A:G	2.29529e-06	-1.44341	-1.3633
39500968	chr1:39500968:T:C	2.56719e-05	-0.392169	-3.58392e-10
39501046	chr1:39501046:A:C	1.62028e-05	-1.53273	0.680345
39501064	chr1:39501064:AC:A	1.35927e-05	-1.12957e-10	-1.02803
39501355	chr1:39501355:T:A	1.25164e-05	-1.11052	-3.58392e-10
39501419	chr1:39501419:G:A	1.29472e-05	-1.41506	0.338371
39501551	chr1:39501551:G:A	1.57506e-05	0.334134	-1.21482
39501608	chr1:39501608:T:C	1.73941e-05	0.437212	-1.21865
39501747	chr1:39501747:G:A	9.7363e-06	-1.12957e-10	-1.36171
39501920	chr1:39501920:G:A	1.79044e-05	-1.12957e-10	-0.752518
39502102	chr1:39502102:G:C	0.000110233	1.06503	-3.58392e-10
39502797	chr1:39502797:A:C	1.0306e-05	-1.12957e-10	-1.30484
39503152	chr1:39503152:A:G	1.59627e-05	-1.50375	0.636442
39503387	chr1:39503387:C:T	1.86665e-05	0.515662	-1.2265
39504156	chr1:39504156:G:A	2.67897e-06	-1.39841	-1.25372
39504589	chr1:39504589:T:C	1.01376e-05	-1.12957e-10	-1.32131
39504706	chr1:39504706:T:C	9.98328e-06	-1.12957e-10	-1.33665
39504903	chr1:39504903:C:T	2.30514e-06	-1.43838	-1.36404
39505033	chr1:39505033:A:G	5.27717e-06	-1.50359	-0.470586
39505256	chr1:39505256:C:A	1.83967e-05	0.488148	-1.21354
39505412	chr1:39505412:C:T	2.23937e-06	-1.46936	-1.36201
39506270	chr1:39506270:C:T	1.01975e-05	-1.12957e-10	-1.31542
39506641	chr1:39506641:G:A	9.9717e-06	-1.12957e-10	-1.33782
39506674	chr1:39506674:G:A	9.72023e-06	-1.12957e-10	-1.36336
39506786	chr1:39506786:C:T	2.82737e-06	-1.51774	-1.08048
39506836	chr1:39506836:C:T	1.02541e-05	-1.12957e-10	-1.30989
39507077	chr1:39507077:G:C	1.03619e-05	-1.29943	-3.58392e-10
39507202	chr1:39507202:C:T	5.88596e-06	-1.54508	-0.319915
39507555	chr1:39507555:G:A	1.26182e-05	-1.10243	-3.58392e-10
39508017	chr1:39508017:C:T	3.2001e-06	-1.56679	-0.907596
39508105	chr1:39508105:G:A	9.74522e-06	-1.12957e-10	-1.36079
39508810	chr1:39508810:T:C	2.95268e-05	-1.12957e-10	-0.252268
39509508	chr1:39509508:T:C	2.21421e-05	-0.456013	-0.0840716
39509569	chr1:39509569:C:G	3.01423e-06	-1.46387	-1.07035
39509615	chr1:39509615:A:G	1.21864e-05	-1.12957e-10	-1.13724
39509662	chr1:39509662:T:C	4.69445e-06	-0.890751	-1.20044
39509725	chr1:39509725:C:A	1.63169e-05	-1.12957e-10	-0.845366
39509736	chr1:39509736:T:C	6.78242e-05	0.757988	-0.178636
39509943	chr1:39509943:G:A	7.32673e-06	-0.883544	-0.762494
39510350	chr1:39510350:G:C	3.61147e-06	-1.27469	-1.07876
39510376	chr1:39510376:G:A	1.39397e-05	-1.12957e-10	-1.00283
39510387	chr1:39510387:C:CA	1.68891e-05	0.29775	-1.10865
39510621	chr1:39510621:G:A	1.12336e-05	-1.12957e-10	-1.21866
39510691	chr1:39510691:C:T	7.19704e-06	-1.13164	-0.53226
39510726	chr1:39510726:G:A	1.50972e-05	-1.12957e-10	-0.923058
39510894	chr1:39510894:C:T	5.02161e-06	-1.21233	-0.811487
39515213	chr1:39515213:G:A	2.6188e-05	-0.372264	-3.58392e-10
39515850	chr1:39515850:G:A	1.16127e-05	-1.12957e-10	-1.18547
39516765	chr1:39516765:G:A	4.95256e-05	0.264923	-3.58392e-10
39516936	chr1:39516936:T:C	9.55495e-06	-0.0230447	-1.35746
39517117	chr1:39517117:C:T	1.44438e-05	-1.12957e-10	-0.967301
39517347	chr1:39517347:A:G	9.7621e-06	-1.12957e-10	-1.35906
39517350	chr1:39517350:C:G	6.79776e-06	-1.08579	-0.63518
39517602	chr1:39517602:C:T	2.19288e-05	-0.296357	-0.253411
39522427	chr1:39522427:G:A	1.14211e-05	-1.12957e-10	-1.20211
39522559	chr1:39522559:A:G	4.93411e-06	-0.938183	-1.10321
39522585	chr1:39522585:A:G	1.49199e-05	-1.12957e-10	-0.934869
39522781	chr1:39522781:T:C	1.04486e-05	-1.12957e-10	-1.2911
39522879	chr1:39522879:G:A	2.35691e-05	-1.12957e-10	-0.477628
39523127	chr1:39523127:G:A	8.09294e-06	-0.589755	-0.956819
39523294	chr1:39523294:A:G	1.21277e-05	-1.12957e-10	-1.14207
39523295	chr1:39523295:C:A	4.26484e-06	-1.40146	-0.785705
39523340	chr1:39523340:G:A	2.56943e-06	-1.34165	-1.35224
39523353	chr1:39523353:T:C	1.81114e-05	-1.12957e-10	-0.741025
39523655	chr1:39523655:C:T	3.33683e-05	-0.102286	-0.0276749
39523864	chr1:39523864:C:T	2.0897e-05	-1.12957e-10	-0.597961
39524254	chr1:39524254:T:C	4.81635e-06	-0.702404	-1.36315
39524478	chr1:39524478:C:T	1.02269e-05	-1.12957e-10	-1.31255
39524621	chr1:39524621:G:A	7.85732e-06	-0.420386	-1.15573
39524786	chr1:39524786:G:A	1.7134e-05	-1.12957e-10	-0.796503
39524856	chr1:39524856:G:A	3.88623e-06	-1.1622	-1.11792
39525008	chr1:39525008:T:C	0.000118478	-1.12957e-10	1.13716
39525261	chr1:39525261:TAAG:T	3.79356e-06	-1.24804	-1.05622
39525298	chr1:39525298:A:G	1.09977e-05	-1.12957e-10	-1.23988
39525339	chr1:39525339:C:A	1.32297e-05	-1.12957e-10	-1.0551
39525459	chr1:39525459:C:T	1.15556e-05	-1.1904	-3.58392e-10
39525802	chr1:39525802:A:C	2.01827e-06	-1.57371	-1.36161
39525811	chr1:39525811:A:G	1.31637e-05	-1.25444	0.194336
39525817	chr1:39525817:A:G	9.92448e-06	-1.12957e-10	-1.34256
39526441	chr1:39526441:C:G	9.89039e-06	-1.12957e-10	-1.346
39526740	chr1:39526740:G:A	2.08943e-05	-1.12957e-10	-0.598089
39526865	chr1:39526865:G:A	1.30419e-05	-1.12957e-10	-1.0694
39527136	chr1:39527136:T:C	3.49752e-05	-0.10486	0.0219329
39527206	chr1:39527206:T:G	4.67775e-05	0.707746	-0.49991
39527266	chr1:39527266:C:T	7.35466e-06	-0.291173	-1.35106
39527728	chr1:39527728:G:A	1.48521e-05	-0.639226	-0.300197
39528023	chr1:39528023:C:T	1.75371e-05	-1.12957e-10	-0.773251
39528131	chr1:39528131:A:G	7.8963e-06	-1.38923	-0.181942
39528717	chr1:39528717:A:T	1.82524e-05	-0.561705	-0.171565
39528743	chr1:39528743:G:A	1.40748e-05	-0.993178	-3.58392e-10
39528818	chr1:39528818:T:C	1.09504e-05	0.0829826	-1.32717
39528849	chr1:39528849:C:T	1.33208e-05	-1.04824	-3.58392e-10
39528873	chr1:39528873:A:T	3.18643e-05	-0.137493	-0.0385873
39528874	chr1:39528874:A:T	1.21317e-05	0.18529	-1.32704
39529577	chr1:39529577:T:C	1.05937e-05	-1.12957e-10	-1.27731
39529818	chr1:39529818:T:C	1.15338e-05	-1.12957e-10	-1.19228
39530446	chr1:39530446:C:T	1.25728e-05	-1.12957e-10	-1.10603
39530462	chr1:39530462:G:A	1.92394e-05	-1.12957e-10	-0.680607
39530748	chr1:39530748:A:AT	1.00264e-05	-1.12957e-10	-1.33234
39531044	chr1:39531044:C:T	3.66103e-05	0.0780641	-0.115302
39531083	chr1:39531083:C:T	1.48967e-05	-1.12957e-10	-0.93643
39532133	chr1:39532133:A:G	9.03726e-06	-0.166712	-1.2695
39532326	chr1:39532326:C:G	8.85649e-06	-0.17532	-1.2811
39532551	chr1:39532551:T:G	8.33821e-06	-0.210983	-1.30574
39532578	chr1:39532578:A:G	1.04277e-05	-1.12957e-10	-1.29311
39532588	chr1:39532588:A:G	1.09473e-05	-1.12957e-10	-1.24447
39532851	chr1:39532851:A:G	8.46127e-05	0.800518	-3.58392e-10
39534682	chr1:39534682:C:T	1.42065e-05	-0.983864	-3.58392e-10
39534895	chr1:39534895:T:C	9.87422e-06	-1.34764	-3.58392e-10
39535388	chr1:39535388:A:G	3.08528e-05	-0.208339	-3.58392e-10
39535613	chr1:39535613:G:A	1.07259e-05	-1.12957e-10	-1.2649
39535679	chr1:39535679:T:C	2.25211e-05	-1.12957e-10	-0.523116
39535762	chr1:39535762:C:T	7.95766e-06	-1.56343	-3.58392e-10
39535805	chr1:39535805:T:C	8.7797e-06	-0.171915	-1.29321
39535833	chr1:39535833:A:G	1.79008e-05	-1.12957e-10	-0.752721
39536141	chr1:39536141:C:T	4.64085e-06	-1.21461	-0.888055
39536210	chr1:39536210:C:T	1.32328e-05	-1.12957e-10	-1.05487
39536244	chr1:39536244:A:G	9.93727e-06	-1.34127	-3.58392e-10
39536476	chr1:39536476:C:T	1.06131e-05	-1.27547	-3.58392e-10
39536491	chr1:39536491:C:T	1.08342e-05	-1.12957e-10	-1.25486
39536532	chr1:39536532:A:G	2.06764e-05	-1.12957e-10	-0.608574
39536715	chr1:39536715:A:G	1.11525e-05	-1.12957e-10	-1.22591
39536854	chr1:39536854:A:G	1.1134e-05	-1.12957e-10	-1.22756
39537069	chr1:39537069:C:T	9.99533e-06	-0.11277	-1.22268
39537271	chr1:39537271:T:G	2.87941e-05	-1.12957e-10	-0.277397
39537738	chr1:39537738:C:T	2.29961e-05	0.556305	-1.05855
39538208	chr1:39538208:G:A	1.04277e-05	-1.12957e-10	-1.2931
39538425	chr1:39538425:A:C	1.01971e-05	-1.12957e-10	-1.31546
39538470	chr1:39538470:T:C	2.11745e-06	-1.5273	-1.36005
39538762	chr1:39538762:C:T	1.4301e-05	-1.12957e-10	-0.977237
39539462	chr1:39539462:C:G	2.1551e-06	-1.51185	-1.35788
39539779	chr1:39539779:T:C	3.15988e-05	-1.12957e-10	-0.184447
39540231	chr1:39540231:G:A	4.21095e-06	-0.841022	-1.35886
39540428	chr1:39540428:C:T	4.91506e-06	-0.924479	-1.12078
39540766	chr1:39540766:CAA:C	2.21881e-05	-1.12957e-10	-0.538011
39541207	chr1:39541207:A:G	1.01836e-05	-1.12957e-10	-1.31679
39541341	chr1:39541341:T:C	5.56599e-06	-0.873537	-1.04735
39541403	chr1:39541403:G:A	3.27571e-05	-1.12957e-10	-0.148446
39541605	chr1:39541605:C:A	1.90388e-05	-0.30669	-0.384397
39543410	chr1:39543410:C:CTCCA	1.61341e-05	-1.12957e-10	-0.856631
39543490	chr1:39543490:TAAAAG:T	1.45844e-05	-1.12957e-10	-0.957617
39543581	chr1:39543581:A:G	1.20127e-05	-1.12957e-10	-1.1516
39544000	chr1:39544000:C:A	9.79914e-06	-1.12957e-10	-1.35527
39544157	chr1:39544157:G:A	8.04352e-06	-0.77564	-0.77706
39544541	chr1:39544541:C:T	1.24563e-05	-1.12957e-10	-1.11534
39544563	chr1:39544563:T:C	8.56649e-06	-0.419219	-1.07049
39544875	chr1:39544875:C:CT	1.85603e-05	-0.347219	-0.36932
39545488	chr1:39545488:A:T	3.41696e-06	-1.34979	-1.05902
39545910	chr1:39545910:C:T	2.15021e-06	-1.50901	-1.363
39546018	chr1:39546018:G:T	4.35914e-06	-0.801246	-1.36404
39546237	chr1:39546237:C:T	4.05191e-05	-1.12957e-10	0.0642061
39546512	chr1:39546512:G:A	9.3973e-06	-1.08632	-0.310827
39546558	chr1:39546558:C:T	7.61607e-06	-0.427511	-1.1798
39546761	chr1:39546761:C:T	8.74333e-06	-0.399082	-1.07019
39546863	chr1:39546863:G:A	8.4995e-06	-1.49756	-3.58392e-10
39547164	chr1:39547164:A:C	1.53965e-05	-1.12957e-10	-0.903427
39547811	chr1:39547811:C:A	8.19813e-06	-1.16045	-0.373214
39548280	chr1:39548280:G:T	9.72688e-06	-1.12957e-10	-1.36267
39548579	chr1:39548579:C:G	1.69775e-05	-1.12957e-10	-0.805678
39548693	chr1:39548693:C:T	1.01927e-05	-1.12957e-10	-1.3159
39549328	chr1:39549328:G:A	1.18781e-05	-1.12957e-10	-1.16287
39549351	chr1:39549351:A:C	1.01856e-05	-1.12957e-10	-1.31659
39550128	chr1:39550128:A:G	1.67e-05	-1.12957e-10	-0.822157
39550169	chr1:39550169:C:A	1.5457e-05	-1.12957e-10	-0.899502
39551119	chr1:39551119:C:A	1.03304e-05	-1.12957e-10	-1.30248
39551323	chr1:39551323:A:G	4.82257e-06	-1.54637	-0.517886
39552269	chr1:39552269:C:T	1.28657e-05	-1.12957e-10	-1.083
39552338	chr1:39552338:A:C	9.71513e-06	-1.12957e-10	-1.36388
39552837	chr1:39552837:C:T	8.71548e-06	-0.349062	-1.1234
39553686	chr1:39553686:C:T	6.35983e-06	-1.3402	-0.447369
39554390	chr1:39554390:T:C	1.04744e-05	-1.28863	-3.58392e-10
39554512	chr1:39554512:C:T	1.4894e-05	-1.12957e-10	-0.936605
39554832	chr1:39554832:T:C	1.44406e-05	-0.460995	-0.506531
39555719	chr1:39555719:C:T	3.42094e-05	-1.12957e-10	-0.105067
39555744	chr1:39555744:A:C	3.60591e-06	-1.01157	-1.34342
39555820	chr1:39555820:G:A	1.36052e-05	-1.02711	-3.58392e-10
39555972	chr1:39555972:A:G	2.41635e-05	-0.222248	-0.230475
39556023	chr1:39556023:A:T	9.83016e-06	-1.12957e-10	-1.35211
39556093	chr1:39556093:T:C	1.22608e-05	-1.12957e-10	-1.13116
39556241	chr1:39556241:A:C	3.21132e-05	-0.168301	-3.58392e-10
39556353	chr1:39556353:C:A	1.24482e-05	-1.12957e-10	-1.11599
39556451	chr1:39556451:T:C	8.67564e-06	-1.54751	0.0704649
39556459	chr1:39556459:C:T	1.0274e-05	-1.12957e-10	-1.30795
39557105	chr1:39557105:C:G	9.59264e-06	-0.304286	-1.07228
39557375	chr1:39557375:T:A	3.71789e-06	-0.964808	-1.3596
39557624	chr1:39557624:T:C	4.2941e-06	-1.05745	-1.12287
39558802	chr1:39558802:C:G	1.0493e-05	-1.12957e-10	-1.28686
39558936	chr1:39558936:G:A	1.32647e-05	-1.12957e-10	-1.05246
39559037	chr1:39559037:G:A	9.52161e-05	-1.12957e-10	0.918582
39559408	chr1:39559408:G:C	1.47093e-05	-1.12957e-10	-0.949089
39560301	chr1:39560301:G:T	9.74632e-06	-1.12957e-10	-1.36068
39561179	chr1:39561179:A:C	9.73456e-06	-1.36188	-3.58392e-10
39561422	chr1:39561422:T:C	3.44754e-06	-1.35398	-1.04592
39562765	chr1:39562765:TAA:T	2.61357e-05	-1.12957e-10	-0.374263
39562935	chr1:39562935:C:T	1.19947e-05	-1.12957e-10	-1.1531
39562977	chr1:39562977:A:G	1.11963e-05	-1.12957e-10	-1.22198
39564007	chr1:39564007:C:T	1.20017e-05	-1.12957e-10	-1.15252
39565151	chr1:39565151:C:T	4.44825e-06	-1.28524	-0.85982
39566567	chr1:39566567:T:C	8.85275e-06	-0.827016	-0.629823
39566656	chr1:39566656:A:G	4.01801e-05	-1.12957e-10	0.0558042
39566770	chr1:39566770:A:G	6.52404e-06	-1.35206	-0.410008
39567008	chr1:39567008:C:CTA	1.05769e-05	-0.589808	-0.689086
39567147	chr1:39567147:T:C	1.07468e-05	-1.12957e-10	-1.26296
39567160	chr1:39567160:C:T	3.21632e-06	-1.17292	-1.29641
39567979	chr1:39567979:C:T	5.85875e-06	-1.12898	-0.740656
39568233	chr1:39568233:G:A	3.34264e-06	-1.22516	-1.20564
39568262	chr1:39568262:A:G	3.45381e-05	-1.12957e-10	-0.0955049
39569510	chr1:39569510:A:G	5.20217e-06	-0.724248	-1.26424
39570014	chr1:39570014:C:T	6.19033e-06	-0.632019	-1.18256
39570256	chr1:39570256:G:T	8.10315e-06	-0.950975	-0.594338
39570997	chr1:39570997:G:C	2.21308e-05	-0.540597	-3.58392e-10
39571175	chr1:39571175:G:C	5.81758e-06	-0.802375	-1.07431
39571534	chr1:39571534:G:A	1.03888e-05	-1.29684	-3.58392e-10
39572029	chr1:39572029:G:A	1.00111e-05	-1.12957e-10	-1.33387
39572054	chr1:39572054:T:C	8.09514e-06	-1.5463	-3.58392e-10
39572117	chr1:39572117:CT:C	1.19918e-05	-1.12957e-10	-1.15335
39572230	chr1:39572230:A:G	9.40209e-06	-0.146626	-1.25001
39572652	chr1:39572652:G:A	2.28517e-05	-1.12957e-10	-0.508541
39572779	chr1:39572779:C:G	3.29865e-05	-1.12957e-10	-0.141468
39572796	chr1:39572796:A:G	8.77483e-06	-1.46568	-3.58392e-10
39572860	chr1:39572860:A:G	2.82807e-05	-1.12957e-10	-0.295386
39572899	chr1:39572899:C:T	8.32164e-06	-0.439027	-1.07968
39572925	chr1:39572925:G:C	2.26689e-05	-0.188378	-0.328195
39573010	chr1:39573010:T:C	2.50896e-05	-1.12957e-10	-0.415113
39573191	chr1:39573191:C:T	3.97258e-06	-1.14548	-1.11267
39573264	chr1:39573264:G:A	9.09426e-06	-0.19955	-1.23037
39573939	chr1:39573939:G:A	1.81017e-05	0.496711	-1.23827
39574170	chr1:39574170:G:A	1.17512e-05	-1.12957e-10	-1.17361
39574963	chr1:39574963:G:C	6.34206e-06	-1.56193	-0.228432
39575372	chr1:39575372:T:A	1.16615e-05	-1.12957e-10	-1.18128
39575436	chr1:39575436:C:T	1.02569e-05	-1.12957e-10	-1.30961
39575602	chr1:39575602:A:C	9.71869e-06	-1.12957e-10	-1.36352
39575699	chr1:39575699:G:GA	7.67609e-06	-0.489839	-1.10962
39576601	chr1:39576601:G:A	1.55079e-05	-0.896216	-3.58392e-10
39577125	chr1:39577125:G:A	5.64175e-06	-0.857852	-1.04952
39577175	chr1:39577175:GA:G	2.27584e-06	-1.53406	-1.28116
39577349	chr1:39577349:C:T	9.622e-06	-1.37351	-3.58392e-10
39578100	chr1:39578100:G:A	1.08803e-05	0.112765	-1.36338
39578237	chr1:39578237:A:C	7.95609e-06	-1.56363	-3.58392e-10
39579220	chr1:39579220:T:C	6.44852e-06	-0.786548	-0.987168
39579247	chr1:39579247:G:A	1.69256e-05	-0.808739	-3.58392e-10
39579628	chr1:39579628:A:C	8.51474e-06	-0.133687	-1.36208
39579761	chr1:39579761:T:C	1.01313e-05	-1.32194	-3.58392e-10
39579835	chr1:39579835:G:A	1.28275e-05	-1.12957e-10	-1.08597
39580379	chr1:39580379:T:C	3.58121e-06	-1.15254	-1.20933
39580383	chr1:39580383:C:T	2.9278e-06	-1.41991	-1.1434
39580421	chr1:39580421:G:A	7.77212e-06	-0.224921	-1.3621
39580458	chr1:39580458:A:G	1.42942e-05	-1.12957e-10	-0.977715
39580568	chr1:39580568:A:G	1.2259e-05	-1.12957e-10	-1.13131
39581225	chr1:39581225:C:T	1.06851e-05	-0.268046	-1.00067
39581411	chr1:39581411:G:A	2.45726e-05	-1.12957e-10	-0.435936
39581767	chr1:39581767:T:C	2.47101e-05	-1.12957e-10	-0.430355
39582126	chr1:39582126:A:G	8.01332e-06	-0.246005	-1.31046
39582235	chr1:39582235:T:C	2.91052e-06	-1.56917	-1.00006
39582281	chr1:39582281:G:A	1.5037e-05	-0.927053	-3.58392e-10
39582292	chr1:39582292:G:A	3.33683e-05	-1.12957e-10	-0.129959
39582337	chr1:39582337:G:A	8.80689e-06	-0.121668	-1.34036
39582563	chr1:39582563:G:A	9.71528e-06	-1.12957e-10	-1.36387
39582814	chr1:39582814:G:T	1.03913e-05	-1.12957e-10	-1.29659
39582869	chr1:39582869:G:C	1.03809e-05	-1.12957e-10	-1.2976
39583432	chr1:39583432:A:G	3.69912e-05	0.160622	-0.18751
39583512	chr1:39583512:G:A	1.61833e-05	-0.593334	-0.260251
39583519	chr1:39583519:C:A	4.53354e-06	-1.38225	-0.743811
39583648	chr1:39583648:G:A	6.48624e-06	-1.38815	-0.37973
39583839	chr1:39583839:C:T	1.08463e-05	-0.181351	-1.07239
39584386	chr1:39584386:A:C	8.06111e-06	-1.55052	-3.58392e-10
39584887	chr1:39584887:G:A	9.86165e-06	-1.12957e-10	-1.34891
39584896	chr1:39584896:A:G	1.0201e-05	-0.291063	-1.02402
39585944	chr1:39585944:T:C	3.21694e-05	0.151847	-0.318397
39586253	chr1:39586253:G:A	3.21154e-05	-1.12957e-10	-0.168232
39587137	chr1:39587137:T:G	1.17227e-05	-0.131302	-1.04474
39587273	chr1:39587273:A:T	9.92631e-06	-1.34238	-3.58392e-10
39587294	chr1:39587294:G:A	2.8969e-05	0.0682639	-0.339605
39587326	chr1:39587326:A:G	1.08791e-05	-0.245162	-1.00556
39587349	chr1:39587349:C:T	3.15817e-06	-1.20052	-1.28705
39587382	chr1:39587382:A:G	4.27186e-06	-0.969393	-1.21612
39587389	chr1:39587389:C:T	3.32107e-05	0.274279	-0.408974
39587969	chr1:39587969:G:A	1.3482e-05	-0.138869	-0.897342
39588768	chr1:39588768:G:A	3.53176e-05	-1.12957e-10	-0.0731857
39588989	chr1:39588989:C:T	2.95773e-06	-1.20025	-1.35289
39588992	chr1:39588992:G:A	2.06392e-05	-1.12957e-10	-0.610373
39589032	chr1:39589032:G:A	2.17855e-05	-1.12957e-10	-0.55632
39589074	chr1:39589074:C:G	9.71633e-06	-1.12957e-10	-1.36376
39589514	chr1:39589514:TA:T	9.71498e-06	-1.12957e-10	-1.3639
39589552	chr1:39589552:G:A	9.98606e-06	-1.12957e-10	-1.33638
39589896	chr1:39589896:G:C	8.30468e-06	-1.52075	-3.58392e-10
39590129	chr1:39590129:G:A	1.35432e-05	-1.12957e-10	-1.03168
39590220	chr1:39590220:A:G	8.26719e-06	-1.52527	-3.58392e-10
39590650	chr1:39590650:A:G	3.68652e-05	-1.12957e-10	-0.0302993
39590759	chr1:39590759:G:A	2.24104e-05	-1.12957e-10	-0.528039
39591343	chr1:39591343:T:C	3.50642e-05	-1.12957e-10	-0.0803862
39591736	chr1:39591736:C:T	1.54161e-05	-1.12957e-10	-0.902156
39591737	chr1:39591737:A:G	2.78712e-06	-1.273	-1.33956
39591859	chr1:39591859:C:T	1.9665e-05	-1.12957e-10	-0.658728
39591871	chr1:39591871:A:G	1.08679e-05	0.032968	-1.28472
39592156	chr1:39592156:C:T	8.25985e-06	-1.52616	-3.58392e-10
39592470	chr1:39592470:T:C	1.05872e-05	-1.12957e-10	-1.27792
39592649	chr1:39592649:CT:C	2.6562e-05	-1.12957e-10	-0.358086
39592703	chr1:39592703:C:T	1.76913e-05	-1.12957e-10	-0.764494
39593094	chr1:39593094:T:C	9.71474e-06	-1.12957e-10	-1.36392
39594106	chr1:39594106:A:G	1.67046e-05	-0.623798	-0.198082
39594353	chr1:39594353:G:A	1.88152e-05	0.561757	-1.26466
39594689	chr1:39594689:C:T	9.71402e-06	-1.12957e-10	-1.364
39594801	chr1:39594801:G:A	1.52095e-05	0.155338	-1.07098
39594841	chr1:39594841:C:T	5.71319e-06	-0.906227	-0.988562
39595027	chr1:39595027:G:A	1.67102e-05	-1.12957e-10	-0.821549
39595368	chr1:39595368:A:G	1.54425e-05	-1.12957e-10	-0.900443
39595846	chr1:39595846:G:A	3.13109e-05	-1.12957e-10	-0.1936
39596277	chr1:39596277:TG:T	1.88814e-05	-1.12957e-10	-0.699391
39597012	chr1:39597012:G:T	1.07604e-05	-1.12957e-10	-1.2617
39597541	chr1:39597541:A:G	2.59361e-06	-1.55319	-1.13132
39597974	chr1:39597974:A:G	3.652e-05	-1.12957e-10	-0.039706
39597981	chr1:39597981:A:G	9.72439e-06	-1.12957e-10	-1.36293
39598494	chr1:39598494:T:A	1.44e-05	-1.12957e-10	-0.970339
39598989	chr1:39598989:G:T	0.000112977	1.09395	-0.00432843
39599094	chr1:39599094:C:A	8.07775e-06	-0.548037	-1.00042
39599129	chr1:39599129:C:T	1.43945e-05	-1.12957e-10	-0.970721
39599289	chr1:39599289:G:A	1.88461e-05	0.325013	-1.02627
39599437	chr1:39599437:T:C	1.25037e-05	-1.12957e-10	-1.11155
39600086	chr1:39600086:A:G	1.52322e-05	-1.12957e-10	-0.914157
39600483	chr1:39600483:G:T	1.54373e-05	-1.12957e-10	-0.90078
39600507	chr1:39600507:C:T	3.24512e-05	-1.12957e-10	-0.157829
39600538	chr1:39600538:A:T	3.01041e-05	-0.232905	-3.58392e-10
39600604	chr1:39600604:A:G	2.94422e-06	-1.22277	-1.33495
39600642	chr1:39600642:G:GT	1.10557e-05	-1.12957e-10	-1.23462
39600993	chr1:39600993:T:C	1.70851e-05	-1.12957e-10	-0.799358
39601307	chr1:39601307:T:C	9.80567e-06	-1.12957e-10	-1.35461
39601693	chr1:39601693:G:A	1.66151e-05	-1.12957e-10	-0.827257
39602317	chr1:39602317:C:T	1.42451e-05	-1.12957e-10	-0.981155
39602379	chr1:39602379:T:G	2.60864e-05	-1.12957e-10	-0.376153
39602578	chr1:39602578:T:C	1.00887e-05	-1.12957e-10	-1.32615
39603384	chr1:39603384:C:T	1.29322e-05	-1.12957e-10	-1.07785
39603534	chr1:39603534:G:A	3.29593e-06	-1.17586	-1.26902
39604267	chr1:39604267:G:A	2.95072e-05	1.07404	-1.32698
39604517	chr1:39604517:G:A	1.15586e-05	-1.12957e-10	-1.19014
39604526	chr1:39604526:G:T	3.78739e-06	-1.1412	-1.16469
39604836	chr1:39604836:C:T	1.25106e-05	-1.12957e-10	-1.11099
39604867	chr1:39604867:G:A	1.04714e-05	-1.28892	-3.58392e-10
39605116	chr1:39605116:T:C	5.45347e-05	0.667174	-0.305903
39605577	chr1:39605577:A:G	1.61929e-05	0.436088	-1.28908
39606075	chr1:39606075:C:G	1.54213e-05	-0.901817	-3.58392e-10
39607807	chr1:39607807:C:T	3.71196e-06	-0.9724	-1.35361
39607812	chr1:39607812:A:C	1.3803e-05	-1.12957e-10	-1.01268
39607957	chr1:39607957:A:G	1.92646e-05	0.641026	-1.32033
39608328	chr1:39608328:T:A	8.20542e-06	-1.53277	-3.58392e-10
39608640	chr1:39608640:C:T	1.22596e-05	-1.12957e-10	-1.13125
39608702	chr1:39608702:TCAAAA:T	2.21765e-05	-1.12957e-10	-0.538535
39608978	chr1:39608978:G:C	9.89531e-06	-1.34551	-3.58392e-10
39609167	chr1:39609167:C:A	1.694e-05	-1.12957e-10	-0.807891
39609530	chr1:39609530:C:CTGTGA	9.79657e-06	-1.12957e-10	-1.35553
39609541	chr1:39609541:A:G	1.56308e-05	-0.888325	-3.58392e-10
39609786	chr1:39609786:C:T	7.30674e-06	-0.309799	-1.33897
39609936	chr1:39609936:G:T	1.3972e-05	-1.12957e-10	-1.00051
39609975	chr1:39609975:G:A	9.01927e-06	-1.4382	-3.58392e-10
39610222	chr1:39610222:G:A	2.00021e-05	0.280286	-0.922014
39610438	chr1:39610438:C:T	2.38426e-06	-1.41656	-1.35212
39610601	chr1:39610601:T:G	4.76741e-06	-0.711923	-1.36384
39610642	chr1:39610642:TCTTA:T	2.17007e-05	-1.12957e-10	-0.560224
39610649	chr1:39610649:G:A	2.37157e-06	-1.42172	-1.3523
39610715	chr1:39610715:G:A	1.54489e-05	-1.12957e-10	-0.90003
39611170	chr1:39611170:T:C	3.21887e-06	-1.14025	-1.32829
39611634	chr1:39611634:G:C	9.77611e-06	-1.51794	0.160315
39611865	chr1:39611865:G:A	2.02733e-05	0.32354	-0.951801
39611908	chr1:39611908:T:C	2.03154e-06	-1.57407	-1.3547
39612252	chr1:39612252:A:C	2.11811e-05	-1.12957e-10	-0.584457
39612269	chr1:39612269:T:G	5.12003e-06	-0.932479	-1.07193
39612277	chr1:39612277:G:A	5.51702e-06	-0.888294	-1.04144
39612315	chr1:39612315:TG:T	7.20317e-05	-1.12957e-10	0.63954
39612317	chr1:39612317:TTG:T	7.74228e-05	-1.12957e-10	0.711715
39612454	chr1:39612454:A:G	1.52265e-05	-1.12957e-10	-0.914528
39612584	chr1:39612584:G:A	1.53388e-05	-1.12957e-10	-0.907182
39612594	chr1:39612594:G:A	3.83266e-06	-1.08389	-1.21012
39612775	chr1:39612775:T:C	2.34511e-06	-1.42124	-1.364
39612982	chr1:39612982:G:A	3.04472e-05	-1.12957e-10	-0.221573
39613039	chr1:39613039:A:C	5.80424e-05	0.877661	-0.454054
39613243	chr1:39613243:C:T	2.35687e-06	-1.44097	-1.33926
39613329	chr1:39613329:T:C	1.29182e-05	-1.12957e-10	-1.07893
39613442	chr1:39613442:A:G	2.07791e-05	0.663081	-1.2667
39613524	chr1:39613524:G:T	3.86023e-06	-0.980538	-1.3063
39613574	chr1:39613574:C:T	9.49603e-06	-0.399996	-0.986697
39613587	chr1:39613587:C:T	4.58607e-06	-0.936877	-1.17767
39613790	chr1:39613790:C:T	2.35299e-06	-1.45105	-1.33082
39614046	chr1:39614046:T:C	4.87208e-06	-0.901415	-1.15263
39614780	chr1:39614780:T:C	2.14749e-05	-1.12957e-10	-0.570681
39615138	chr1:39615138:C:T	1.16707e-05	-1.12957e-10	-1.18049
39615213	chr1:39615213:G:A	1.24659e-05	-1.12957e-10	-1.11457
39615577	chr1:39615577:CTT:C	5.82064e-06	-0.522261	-1.3539
39616190	chr1:39616190:C:T	1.64929e-05	-0.834637	-3.58392e-10
39616330	chr1:39616330:A:G	9.69567e-05	1.10063	-0.163936
39616606	chr1:39616606:G:A	8.85538e-05	-1.12957e-10	0.846044
39616817	chr1:39616817:A:G	1.49683e-05	-1.12957e-10	-0.931635
39617435	chr1:39617435:G:A	5.26173e-06	-0.983847	-0.993259
39617804	chr1:39617804:A:G	1.49217e-05	-0.934753	-3.58392e-10
39617994	chr1:39617994:A:G	2.45079e-06	-1.38038	-1.36078
39618104	chr1:39618104:G:A	1.1117e-05	-1.12957e-10	-1.22909
39618147	chr1:39618147:C:A	2.36825e-06	-1.43645	-1.33896
39618200	chr1:39618200:T:C	1.03248e-05	-1.12957e-10	-1.30302
39618299	chr1:39618299:C:A	3.21653e-06	-1.10741	-1.36185
39618542	chr1:39618542:C:T	1.66262e-05	-1.12957e-10	-0.82659
39618816	chr1:39618816:G:T	2.37985e-06	-1.40667	-1.36386
39619228	chr1:39619228:A:G	8.1818e-06	-1.53566	-3.58392e-10
39619412	chr1:39619412:G:A	5.40204e-06	-0.951543	-0.999247
39619423	chr1:39619423:C:T	8.21177e-06	-1.532	-3.58392e-10
39620213	chr1:39620213:A:G	2.42696e-06	-1.40606	-1.34487
39620502	chr1:39620502:C:T	2.40819e-05	-1.12957e-10	-0.456104
39620620	chr1:39620620:T:C	9.93136e-05	1.08854	-0.127824
39620993	chr1:39620993:G:A	2.93889e-05	-1.12957e-10	-0.25695
39621291	chr1:39621291:C:CT	9.8904e-06	-1.12957e-10	-1.346
39621339	chr1:39621339:G:T	1.70112e-05	-1.12957e-10	-0.803696
39621490	chr1:39621490:C:T	1.4939e-05	-0.933593	-3.58392e-10
39622092	chr1:39622092:G:A	1.18184e-05	-0.081872	-1.08604
39622232	chr1:39622232:T:C	2.30605e-06	-1.44276	-1.35927
39622301	chr1:39622301:C:T	8.5904e-06	-1.48692	-3.58392e-10
39622356	chr1:39622356:A:G	1.05859e-05	-1.12957e-10	-1.27804
39622371	chr1:39622371:G:A	5.53703e-06	-0.573785	-1.35232
39622438	chr1:39622438:C:G	9.7568e-06	-1.12957e-10	-1.3596
39622861	chr1:39622861:G:A	1.20562e-05	-1.12957e-10	-1.14799
39622920	chr1:39622920:TCTC:T	7.89429e-06	-0.717068	-0.854358
39623145	chr1:39623145:G:A	1.30614e-05	-1.0679	-3.58392e-10
39623753	chr1:39623753:G:T	2.5717e-05	-0.390414	-3.58392e-10
39623923	chr1:39623923:C:T	1.98152e-05	0.448879	-1.09999
39624273	chr1:39624273:A:G	8.69258e-05	1.14567	-0.318179
39624320	chr1:39624320:A:G	8.39939e-05	0.793177	-3.58392e-10
39625133	chr1:39625133:C:G	4.76919e-06	-1.08569	-0.989705
39625226	chr1:39625226:A:C	3.28832e-05	-0.144603	-3.58392e-10
39625447	chr1:39625447:A:G	2.19339e-06	-1.51522	-1.3369
39625984	chr1:39625984:G:C	3.98703e-05	-1.12957e-10	0.048064
39625988	chr1:39625988:TC:T	1.73862e-05	0.0652559	-0.847146
39627261	chr1:39627261:C:T	8.07348e-06	-1.54898	-3.58392e-10
39627633	chr1:39627633:C:T	3.53065e-06	-1.25149	-1.1246
39627659	chr1:39627659:C:T	6.47466e-06	-0.594764	-1.17491
39628231	chr1:39628231:G:A	2.30159e-06	-1.47108	-1.33289
39628371	chr1:39628371:C:T	1.03989e-05	-1.12957e-10	-1.29586
39628747	chr1:39628747:A:G	1.44748e-05	-1.12957e-10	-0.965157
39629063	chr1:39629063:G:A	1.43861e-05	-1.12957e-10	-0.971305
39629139	chr1:39629139:G:T	1.40539e-05	-1.12957e-10	-0.994668
39629558	chr1:39629558:T:C	2.21805e-06	-1.49667	-1.34427
39629656	chr1:39629656:G:C	1.21663e-05	-1.12957e-10	-1.13889
39629659	chr1:39629659:A:C	1.0538e-05	-1.12957e-10	-1.28258
39629862	chr1:39629862:C:T	2.80395e-06	-1.57405	-1.03249
39629936	chr1:39629936:C:T	3.87787e-05	-1.12957e-10	0.0203034
39629961	chr1:39629961:T:C	1.00808e-05	-1.12957e-10	-1.32694
39630008	chr1:39630008:G:C	1.82443e-05	-0.733712	-3.58392e-10
39630381	chr1:39630381:T:C	2.99003e-06	-1.24699	-1.29529
39631212	chr1:39631212:T:G	1.45568e-05	-1.12957e-10	-0.959507
39631460	chr1:39631460:A:C	2.61539e-05	-1.12957e-10	-0.373569
39631464	chr1:39631464:T:C	4.04348e-06	-1.24206	-0.998402
39631469	chr1:39631469:T:C	7.89308e-06	-1.57158	-3.58392e-10
39631846	chr1:39631846:C:T	2.07676e-05	-1.29582	0.691641
39632191	chr1:39632191:A:G	2.02223e-06	-1.57198	-1.36139
39632656	chr1:39632656:T:C	1.44835e-05	-0.964556	-3.58392e-10
39633947	chr1:39633947:C:T	2.06604e-05	-1.3118	0.702455
39634326	chr1:39634326:C:G	1.21129e-05	-1.12957e-10	-1.14329
39634331	chr1:39634331:G:A	6.43974e-05	-1.12957e-10	0.527506
39634458	chr1:39634458:T:A	8.44271e-06	-1.50426	-3.58392e-10
39634471	chr1:39634471:G:A	1.33759e-05	-1.12957e-10	-1.04412
39635240	chr1:39635240:A:G	3.95009e-05	-1.32842	1.36718
39635253	chr1:39635253:G:C	9.28638e-06	-0.194843	-1.21417
39635841	chr1:39635841:C:T	4.05342e-06	-1.01692	-1.22108
39636352	chr1:39636352:C:T	7.88563e-06	-1.57252	-3.58392e-10
39636627	chr1:39636627:G:T	1.28799e-05	-1.12957e-10	-1.0819
39637108	chr1:39637108:A:G	1.58195e-05	-1.07919	0.202865
39637356	chr1:39637356:G:A	2.33767e-05	-1.12957e-10	-0.485828
39637405	chr1:39637405:G:C	9.78471e-06	-1.12957e-10	-1.35675
39637527	chr1:39637527:G:A	1.99824e-05	-1.12957e-10	-0.642713
39638046	chr1:39638046:G:A	1.10115e-05	-1.12957e-10	-1.23863
39638789	chr1:39638789:T:C	2.93891e-06	-1.49434	-1.06519
39638912	chr1:39638912:G:A	5.01247e-05	0.436568	-0.15962
39639142	chr1:39639142:G:A	3.07565e-06	-1.16506	-1.34899
39639339	chr1:39639339:C:T	2.85789e-05	0.115503	-0.4004
39639972	chr1:39639972:G:GC	2.3786e-05	-1.12957e-10	-0.468471
39640000	chr1:39640000:C:T	9.72115e-06	-1.12957e-10	-1.36326
39640410	chr1:39640410:C:T	3.44067e-06	-1.03993	-1.36197
39640423	chr1:39640423:G:A	2.18506e-05	-1.46526	0.911919
39640689	chr1:39640689:G:C	0.000102325	-1.12957e-10	0.990588
39641113	chr1:39641113:T:C	2.65579e-06	-1.52717	-1.13365
39641949	chr1:39641949:C:T	3.30538e-05	0.217456	-0.356888
39642085	chr1:39642085:C:T	2.09764e-05	-0.594171	-3.58392e-10
39642133	chr1:39642133:G:A	2.07162e-06	-1.56449	-1.34475
39642389	chr1:39642389:C:T	1.79402e-05	-0.750524	-3.58392e-10
39642578	chr1:39642578:C:T	8.68692e-05	-1.12957e-10	0.826837
39642627	chr1:39642627:A:C	1.53729e-05	-1.12957e-10	-0.904959
39642716	chr1:39642716:C:T	9.77001e-06	-1.12957e-10	-1.35825
39643217	chr1:39643217:G:A	3.45982e-05	-1.12957e-10	-0.0937645
39643376	chr1:39643376:CAT:C	1.37965e-05	-0.140587	-0.872562
39643833	chr1:39643833:C:T	3.75246e-05	-0.0125707	-3.58392e-10
39643937	chr1:39643937:T:C	2.45911e-06	-1.50826	-1.22951
39644371	chr1:39644371:A:T	9.83622e-06	-0.0720031	-1.27949
39644645	chr1:39644645:A:C	1.24509e-05	-1.22891	0.113136
39645078	chr1:39645078:A:C	5.94539e-06	-0.649062	-1.20589
39645138	chr1:39645138:A:T	1.02254e-05	-1.12957e-10	-1.31269
39645759	chr1:39645759:G:A	9.81603e-06	-1.12957e-10	-1.35355
39646383	chr1:39646383:G:A	4.64199e-05	0.805571	-0.605409
39646699	chr1:39646699:T:C	2.82425e-06	-1.57328	-1.02604
39647148	chr1:39647148:A:G	1.95027e-05	0.693411	-1.36042
39647628	chr1:39647628:C:T	1.47653e-05	-1.12957e-10	-0.945286
39648069	chr1:39648069:A:G	2.7148e-06	-1.52269	-1.11616
39648314	chr1:39648314:G:C	9.71456e-06	-1.12957e-10	-1.36394
39648925	chr1:39648925:T:C	4.00268e-05	-1.12957e-10	0.0519819
39648976	chr1:39648976:C:T	5.31801e-06	-1.50414	-0.46233
39649151	chr1:39649151:A:G	3.83223e-05	-1.12957e-10	0.00846407
39649244	chr1:39649244:A:G	3.50692e-05	-1.12957e-10	-0.0802437
39649412	chr1:39649412:C:T	1.32375e-05	-1.12957e-10	-1.05451
39649585	chr1:39649585:C:T	8.81421e-06	-1.4612	-3.58392e-10
39649842	chr1:39649842:A:G	2.09288e-06	-1.54832	-1.35071
39650019	chr1:39650019:T:C	1.15457e-05	-1.12957e-10	-1.19125
39650151	chr1:39650151:A:G	1.12724e-05	-1.12957e-10	-1.21521
39650500	chr1:39650500:T:C	1.25981e-05	-1.12957e-10	-1.10402
39650740	chr1:39650740:A:T	3.4605e-05	0.514121	-0.607689
39650798	chr1:39650798:C:A	7.96154e-06	-1.56294	-3.58392e-10
39651167	chr1:39651167:T:C	1.54569e-05	-1.12957e-10	-0.899513
39651216	chr1:39651216:A:C	4.61435e-05	-1.12957e-10	0.19419
39651538	chr1:39651538:T:C	2.44539e-05	-0.546676	0.105898
39651751	chr1:39651751:C:T	3.11564e-05	1.07341	-1.27196
39651827	chr1:39651827:C:T	9.71895e-06	-1.12957e-10	-1.36349
39652365	chr1:39652365:T:C	5.0596e-06	-1.56144	-0.454841
39652404	chr1:39652404:A:G	2.88447e-06	-1.50742	-1.0708
39653085	chr1:39653085:G:A	3.00215e-06	-1.57388	-0.964364
39653226	chr1:39653226:G:A	3.62258e-06	-1.08679	-1.26359
39653268	chr1:39653268:A:G	1.26749e-05	-1.12957e-10	-1.09794
39653535	chr1:39653535:C:T	8.61167e-06	-1.48445	-3.58392e-10
39653621	chr1:39653621:G:A	2.59777e-05	-0.380329	-3.58392e-10
39654227	chr1:39654227:G:C	1.5869e-05	-1.12957e-10	-0.8732
39654303	chr1:39654303:C:T	1.62379e-05	-1.2424	0.392185
39654351	chr1:39654351:T:C	1.22293e-05	0.189967	-1.3237
39654362	chr1:39654362:G:C	9.82091e-06	-1.12957e-10	-1.35305
39654934	chr1:39654934:GTTTCT:G	3.41692e-06	-1.14934	-1.25949
39655025	chr1:39655025:T:G	9.82393e-06	-1.12957e-10	-1.35275
39655140	chr1:39655140:T:C	8.11857e-06	-1.54341	-3.58392e-10
39655194	chr1:39655194:C:T	6.57589e-05	0.190805	0.357623
39655674	chr1:39655674:G:A	9.63263e-06	-1.37241	-3.58392e-10
39655682	chr1:39655682:G:A	2.79188e-06	-1.56092	-1.04994
39656074	chr1:39656074:AG:A	1.21804e-05	0.222835	-1.36057
39656289	chr1:39656289:G:A	1.16404e-05	-1.12957e-10	-1.18308
39656492	chr1:39656492:G:C	1.03476e-05	-1.12957e-10	-1.30081
39656779	chr1:39656779:C:A	1.14147e-05	-1.12957e-10	-1.20266
39656898	chr1:39656898:C:T	9.82091e-06	-1.12957e-10	-1.35305
39656986	chr1:39656986:A:G	1.09785e-05	-1.12957e-10	-1.24163
39657125	chr1:39657125:A:G	1.28627e-05	-1.12957e-10	-1.08324
39657267	chr1:39657267:T:C	3.14992e-06	-1.4681	-1.02209
39657389	chr1:39657389:C:A	6.72077e-05	-1.12957e-10	0.570221
39657622	chr1:39657622:A:G	3.40009e-06	-1.57325	-0.840513
39657713	chr1:39657713:G:A	1.13895e-05	-1.12957e-10	-1.20487
39657725	chr1:39657725:C:T	1.06942e-05	-1.12957e-10	-1.26787
39657974	chr1:39657974:C:T	1.40545e-05	-1.30031	0.305688
39658306	chr1:39658306:T:C	1.36426e-05	-1.12957e-10	-1.02437
39658433	chr1:39658433:G:A	9.94371e-06	-1.12957e-10	-1.34063
39658568	chr1:39658568:A:G	1.0627e-05	-1.12957e-10	-1.27417
39659056	chr1:39659056:AGAG:A	9.72332e-06	-1.12957e-10	-1.36304
39659132	chr1:39659132:A:C	1.23697e-05	-1.12957e-10	-1.12232
39659532	chr1:39659532:A:T	9.90949e-06	-1.12957e-10	-1.34407
39659725	chr1:39659725:A:G	1.85153e-05	-0.702762	-0.0162088
39660032	chr1:39660032:T:C	3.34213e-06	-1.56316	-0.867795
39660092	chr1:39660092:A:C	1.39095e-05	-1.26389	0.258893
39660121	chr1:39660121:C:T	1.58572e-05	-0.873941	-3.58392e-10
39660316	chr1:39660316:T:A	2.83362e-06	-1.39257	-1.20344
39660359	chr1:39660359:G:A	1.58779e-05	-0.872639	-3.58392e-10
39660644	chr1:39660644:G:A	1.11571e-05	-1.12957e-10	-1.22549
39660814	chr1:39660814:G:A	1.42445e-05	-1.12957e-10	-0.981193
39661178	chr1:39661178:G:A	9.92201e-06	-1.12957e-10	-1.34281
39661944	chr1:39661944:A:C	1.22687e-05	-1.12957e-10	-1.13051
39662159	chr1:39662159:C:T	9.73168e-06	-1.12957e-10	-1.36218
39662374	chr1:39662374:A:G	4.50233e-06	-1.54582	-0.587146
39662380	chr1:39662380:C:T	1.46384e-05	-0.953915	-3.58392e-10
39662548	chr1:39662548:CA:C	1.05499e-05	-1.28145	-3.58392e-10
39663296	chr1:39663296:C:T	3.43371e-05	-1.12957e-10	-0.101341
39663394	chr1:39663394:G:A	7.88961e-06	-1.57202	-3.58392e-10
39663579	chr1:39663579:C:T	1.25513e-05	-1.12957e-10	-1.10775
39663705	chr1:39663705:GGCCATAGCT:G	2.73589e-06	-1.43158	-1.19953
39663729	chr1:39663729:G:A	1.14886e-05	-1.12957e-10	-1.19622
39664192	chr1:39664192:C:T	3.1798e-06	-1.15037	-1.33038
39664221	chr1:39664221:T:C	7.2946e-06	-1.41502	-0.235414
39664804	chr1:39664804:C:T	1.03554e-05	-1.12957e-10	-1.30006
39664896	chr1:39664896:T:C	1.10089e-05	-1.12957e-10	-1.23886
39665201	chr1:39665201:G:A	1.55137e-05	-1.12957e-10	-0.895841
39665205	chr1:39665205:A:G	1.03317e-05	-1.12957e-10	-1.30235
39665321	chr1:39665321:T:C	2.71848e-05	0.369461	-0.704372
39665417	chr1:39665417:G:T	3.70795e-06	-1.47549	-0.851601
39665509	chr1:39665509:G:T	9.71344e-06	-1.12957e-10	-1.36406
39666035	chr1:39666035:G:A	1.16941e-05	-1.12957e-10	-1.17849
39666044	chr1:39666044:G:A	9.89385e-06	-1.12957e-10	-1.34565
39666409	chr1:39666409:G:A	1.37447e-05	-1.01692	-3.58392e-10
39666551	chr1:39666551:C:T	9.8034e-06	-1.12957e-10	-1.35484
39666706	chr1:39666706:CATCT:C	1.39936e-05	-1.26964	0.270668
39666772	chr1:39666772:C:T	2.26605e-05	-1.12957e-10	-0.516942
39667117	chr1:39667117:T:A	9.76902e-06	-1.12957e-10	-1.35835
39667434	chr1:39667434:G:T	1.22596e-05	-1.3653	0.234046
39668141	chr1:39668141:G:A	9.84065e-06	-1.12957e-10	-1.35105
39668593	chr1:39668593:G:A	9.90986e-06	-1.12957e-10	-1.34404
39668933	chr1:39668933:C:T	9.72855e-06	-1.12957e-10	-1.3625
39668945	chr1:39668945:G:A	9.8511e-06	-1.12957e-10	-1.34998
39669345	chr1:39669345:C:T	3.95993e-06	-1.44701	-0.814336
39669800	chr1:39669800:C:T	1.61582e-05	-1.12957e-10	-0.855139
39669918	chr1:39669918:A:G	2.60713e-06	-1.39378	-1.28553
39670026	chr1:39670026:T:C	1.79972e-05	-0.747349	-3.58392e-10
39670398	chr1:39670398:C:G	9.2652e-06	-0.611878	-0.799423
39670463	chr1:39670463:A:T	1.17635e-05	-1.12957e-10	-1.17256
39670621	chr1:39670621:C:T	1.07e-05	-1.12957e-10	-1.26733
39671026	chr1:39671026:G:A	2.18949e-05	-1.12957e-10	-0.551311
39671579	chr1:39671579:C:A	3.41978e-05	1.19084	-1.29624
39671765	chr1:39671765:AGCT:A	1.00653e-05	-1.12957e-10	-1.32847
39671808	chr1:39671808:C:A	1.68595e-05	-1.12957e-10	-0.812652
39672082	chr1:39672082:G:A	8.05686e-06	-0.187663	-1.36338
39672087	chr1:39672087:G:C	4.21128e-05	-1.12957e-10	0.102784
39672442	chr1:39672442:T:C	1.28248e-05	-0.100854	-0.985331
39672509	chr1:39672509:A:C	1.07716e-05	-1.12957e-10	-1.26065
39672573	chr1:39672573:G:A	1.63426e-05	0.505844	-1.34964
39672606	chr1:39672606:T:C	8.28849e-06	-1.5227	-3.58392e-10
39672673	chr1:39672673:G:A	1.48335e-05	-1.02046	0.0797822
39672835	chr1:39672835:A:G	3.65335e-06	-0.97864	-1.36328
39672930	chr1:39672930:C:T	2.6112e-05	0.726068	-1.10124
39672946	chr1:39672946:G:A	1.12655e-05	-1.33779	0.121961
39673073	chr1:39673073:G:A	1.12254e-05	-1.12957e-10	-1.21939
39673137	chr1:39673137:G:C	1.87553e-05	-1.12957e-10	-0.70609
39673195	chr1:39673195:C:G	3.0219e-05	-1.12957e-10	-0.229097
39673690	chr1:39673690:C:T	2.04e-05	0.628387	-1.25042
39673792	chr1:39673792:C:T	1.31928e-05	-1.12957e-10	-1.0579
39673881	chr1:39673881:C:T	9.1627e-06	-0.304759	-1.11767
39674010	chr1:39674010:C:T	1.08507e-05	-1.12957e-10	-1.25334
39674022	chr1:39674022:A:G	3.80661e-06	-1.25162	-1.04921
39674099	chr1:39674099:C:G	7.44648e-06	-1.46873	-0.161099
39674301	chr1:39674301:TG:T	1.44201e-05	-1.12957e-10	-0.968944
39674449	chr1:39674449:G:A	1.05557e-05	-0.154983	-1.12592
39674887	chr1:39674887:A:T	2.8868e-06	-1.31112	-1.26629
39674988	chr1:39674988:T:C	4.27802e-06	-1.34687	-0.837207
39675377	chr1:39675377:T:C	4.4545e-06	-1.24098	-0.902675
39675787	chr1:39675787:G:A	1.20623e-05	-1.12957e-10	-1.14749
39675841	chr1:39675841:C:A	1.05268e-05	-0.125165	-1.15848
39676179	chr1:39676179:C:T	8.70824e-06	-1.3494	-0.123895
39676344	chr1:39676344:C:T	1.0459e-05	-1.12957e-10	-1.2901
39676583	chr1:39676583:G:A	1.3626e-05	-1.12957e-10	-1.02559
39677018	chr1:39677018:T:C	9.80292e-06	-1.12957e-10	-1.35489
39677335	chr1:39677335:A:G	1.23351e-05	-1.12957e-10	-1.12512
39678143	chr1:39678143:T:A	8.7896e-06	-1.464	-3.58392e-10
39678197	chr1:39678197:G:A	8.48998e-06	-0.14348	-1.3552
39678417	chr1:39678417:T:A	4.8321e-06	-0.708024	-1.35426
39678418	chr1:39678418:C:A	3.58627e-06	-1.06577	-1.29468
39678425	chr1:39678425:T:C	4.84294e-06	-0.704597	-1.35545
39678629	chr1:39678629:G:C	8.03273e-06	-1.39708	-0.156967
39678761	chr1:39678761:G:A	1.33913e-05	-1.12957e-10	-1.04296
39678814	chr1:39678814:A:C	4.70018e-06	-0.725909	-1.36406
39679146	chr1:39679146:A:T	3.71298e-06	-1.06165	-1.26408
39679625	chr1:39679625:C:T	4.81108e-06	-0.706211	-1.36043
39679814	chr1:39679814:T:C	1.08759e-05	-1.12957e-10	-1.25102
39680008	chr1:39680008:C:T	1.12357e-05	-1.12957e-10	-1.21847
39680178	chr1:39680178:G:C	7.46764e-06	-1.46589	-0.161099
39680581	chr1:39680581:T:C	3.90344e-06	-1.50178	-0.773927
39680752	chr1:39680752:G:A	9.90255e-06	-1.12957e-10	-1.34477
39680849	chr1:39680849:A:G	1.75065e-05	-1.12957e-10	-0.774997
39681258	chr1:39681258:G:A	3.81083e-05	0.00286447	-3.58392e-10
39682043	chr1:39682043:T:C	1.11664e-05	-1.12957e-10	-1.22465
39682088	chr1:39682088:A:C	3.86058e-06	-1.48435	-0.802395
39682145	chr1:39682145:C:A	7.50758e-06	-1.46056	-0.161099
39682226	chr1:39682226:C:T	1.22767e-05	-1.12957e-10	-1.12986
39682254	chr1:39682254:C:T	1.77749e-05	-1.12957e-10	-0.759781
39682946	chr1:39682946:C:T	4.76052e-06	-0.715362	-1.36185
39683022	chr1:39683022:T:C	5.51753e-05	-1.12957e-10	0.372948
39683108	chr1:39683108:T:C	2.70656e-06	-1.4666	-1.17529
39683115	chr1:39683115:C:A	4.64961e-06	-0.737025	-1.36376
39683137	chr1:39683137:C:G	3.22455e-06	-1.3766	-1.09017
39683141	chr1:39683141:C:A	3.62305e-06	-1.47333	-0.876918
39683199	chr1:39683199:A:C	1.12595e-05	-1.12957e-10	-1.21635
39683294	chr1:39683294:C:T	1.55622e-05	-1.12957e-10	-0.892724
39683578	chr1:39683578:A:T	1.3861e-05	-1.12957e-10	-1.00849
39683755	chr1:39683755:C:T	1.10914e-05	-1.12957e-10	-1.2314
39683843	chr1:39683843:A:G	3.87e-06	-1.50409	-0.78022
39683970	chr1:39683970:G:T	3.74824e-06	-1.51106	-0.805215
39684698	chr1:39684698:C:T	3.90287e-06	-1.50732	-0.768535
39684851	chr1:39684851:G:T	4.13957e-06	-1.50286	-0.714112
39684992	chr1:39684992:A:G	3.17111e-06	-1.51583	-0.967651
39685051	chr1:39685051:C:G	1.39136e-05	-1.12957e-10	-1.0047
39685325	chr1:39685325:A:AT	0.000525277	2.62636	-3.58392e-10
39685606	chr1:39685606:A:G	8.48078e-06	-1.49976	-3.58392e-10
39685706	chr1:39685706:T:C	2.09828e-06	-1.53245	-1.364
39685754	chr1:39685754:C:T	4.92732e-06	-1.51654	-0.526229
39685773	chr1:39685773:G:A	1.02351e-05	-1.12957e-10	-1.31174
39685811	chr1:39685811:G:C	4.96783e-06	-1.43687	-0.597713
39685817	chr1:39685817:A:T	2.20482e-06	-1.52917	-1.31775
39685904	chr1:39685904:G:A	6.02319e-06	-1.17327	-0.668676
39685996	chr1:39685996:A:G	6.63324e-06	-1.46923	-0.276246
39686113	chr1:39686113:G:A	8.19359e-06	-0.729169	-0.805045
39686238	chr1:39686238:A:C	1.16995e-05	-0.208988	-0.969033
39686445	chr1:39686445:G:A	9.97246e-06	0.0146168	-1.35236
39686757	chr1:39686757:G:A	1.87417e-05	0.610318	-1.31713
39686925	chr1:39686925:G:T	1.98482e-05	0.661486	-1.31094
39687004	chr1:39687004:T:C	1.39741e-05	-0.163902	-0.836462
39687469	chr1:39687469:T:C	3.7714e-06	-0.980689	-1.32943
39687724	chr1:39687724:G:T	6.15717e-06	-1.43324	-0.386713
39687800	chr1:39687800:A:G	2.35273e-05	0.846086	-1.32549
39688076	chr1:39688076:T:C	5.59704e-06	-0.589916	-1.32541
39688095	chr1:39688095:C:T	5.31123e-06	-0.625376	-1.34237
39688272	chr1:39688272:A:G	5.63681e-06	-1.49701	-0.411236
39688511	chr1:39688511:A:G	4.72039e-06	-0.721798	-1.36388
39688962	chr1:39688962:C:T	4.36986e-06	-1.56667	-0.596166
39689226	chr1:39689226:G:A	1.04019e-05	-1.12957e-10	-1.29557
39689311	chr1:39689311:T:C	2.75974e-06	-1.56967	-1.05276
39689325	chr1:39689325:G:A	2.46739e-05	-1.12957e-10	-0.431821
39689516	chr1:39689516:A:G	8.10461e-06	-0.231719	-1.31342
39689814	chr1:39689814:A:G	4.14107e-06	-1.45175	-0.764862
39689914	chr1:39689914:C:T	3.23134e-06	-1.56012	-0.90455
39689951	chr1:39689951:G:A	8.63598e-06	-0.260432	-1.2212
39689994	chr1:39689994:C:A	1.03076e-05	-1.12957e-10	-1.30469
39690060	chr1:39690060:G:A	2.60564e-06	-1.44476	-1.23512
39690194	chr1:39690194:C:G	6.28644e-06	-1.43037	-0.368803
39690420	chr1:39690420:C:T	8.07041e-06	-0.285149	-1.26421
39690563	chr1:39690563:C:A	1.42958e-05	-1.12957e-10	-0.977603
39690804	chr1:39690804:A:G	7.58617e-06	-0.536146	-1.07509
39690883	chr1:39690883:G:A	6.80835e-06	-0.413046	-1.30637
39691095	chr1:39691095:T:C	6.87784e-06	-0.400106	-1.30916
39691106	chr1:39691106:A:G	6.49685e-06	-0.470001	-1.29625
39691325	chr1:39691325:C:G	1.02541e-05	-1.30988	-3.58392e-10
39691471	chr1:39691471:C:T	5.47446e-06	-0.584737	-1.35274
39691542	chr1:39691542:T:TGGGGACCGGGTGGCCGGC	7.97464e-06	-1.5613	-3.58392e-10
39691544	chr1:39691544:G:C	5.94232e-05	0.447118	-3.58392e-10
39691588	chr1:39691588:C:A	6.59095e-06	-0.39125	-1.36062
39691608	chr1:39691608:C:T	2.65272e-05	-1.12957e-10	-0.359397
39691804	chr1:39691804:G:A	2.95849e-05	-0.250301	-3.58392e-10
39691815	chr1:39691815:G:A	6.13283e-06	-0.800251	-1.02366
39691971	chr1:39691971:C:T	6.61419e-06	-0.596942	-1.15141
39692691	chr1:39692691:G:C	1.14836e-05	-1.12957e-10	-1.19665
39692702	chr1:39692702:A:G	8.10855e-06	-1.54465	-3.58392e-10
39693156	chr1:39693156:C:T	2.09571e-06	-1.53471	-1.36296
39693503	chr1:39693503:A:G	6.94039e-06	-1.32533	-0.374881
39693821	chr1:39693821:C:T	1.03835e-05	-1.12957e-10	-1.29734
39693986	chr1:39693986:C:T	2.12479e-06	-1.52057	-1.36333
39694083	chr1:39694083:A:C	1.03402e-05	-1.30153	-3.58392e-10
39694084	chr1:39694084:A:C	1.50224e-05	-1.12957e-10	-0.928025
39694086	chr1:39694086:A:C	1.76098e-05	-1.12957e-10	-0.769114
39694090	chr1:39694090:A:C	1.36372e-05	-1.12957e-10	-1.02477
39694094	chr1:39694094:A:C	1.47135e-05	-1.12957e-10	-0.948801
39694100	chr1:39694100:A:C	1.19034e-05	-1.12957e-10	-1.16074
39694322	chr1:39694322:T:A	1.04939e-05	-1.12957e-10	-1.28677
39694335	chr1:39694335:G:C	1.76944e-05	-0.764319	-3.58392e-10
39694476	chr1:39694476:A:C	1.06121e-05	-1.12957e-10	-1.27557
39694913	chr1:39694913:G:A	2.89567e-05	0.741235	-1.013
39695341	chr1:39695341:A:G	7.80595e-06	-1.4134	-0.169282
39695410	chr1:39695410:G:A	1.92249e-05	-1.12957e-10	-0.68136
39695632	chr1:39695632:G:A	1.82781e-05	-1.12957e-10	-0.731862
39695880	chr1:39695880:A:G	8.80033e-06	-1.57391	0.111135
39696062	chr1:39696062:C:A	3.7205e-06	-0.959901	-1.36381
39696145	chr1:39696145:C:T	2.92241e-05	-1.12957e-10	-0.262572
39696874	chr1:39696874:T:G	1.61419e-05	-1.12957e-10	-0.856149
39696898	chr1:39696898:A:G	9.78674e-06	-1.12957e-10	-1.35654
39696907	chr1:39696907:C:T	8.0922e-06	-1.54667	-3.58392e-10
39697140	chr1:39697140:G:A	1.0232e-05	-1.12957e-10	-1.31205
39697460	chr1:39697460:AG:A	7.10119e-06	-1.57392	-0.103387
39697598	chr1:39697598:G:A	9.76036e-06	-1.12957e-10	-1.35924
39697828	chr1:39697828:C:T	8.12451e-05	-1.12957e-10	0.759904
39697851	chr1:39697851:G:C	1.05358e-05	-1.12957e-10	-1.28279
39697894	chr1:39697894:G:A	9.72365e-06	-1.12957e-10	-1.36301
39698633	chr1:39698633:G:A	3.56977e-06	-1.54324	-0.821829
39698660	chr1:39698660:G:C	7.18584e-06	-0.396293	-1.26916
39698719	chr1:39698719:A:G	2.57599e-05	-1.12957e-10	-0.388749
39698721	chr1:39698721:C:T	3.92653e-06	-0.998492	-1.27132
39698880	chr1:39698880:A:G	3.93937e-06	-1.11204	-1.1545
39698899	chr1:39698899:T:C	1.43778e-05	-1.12957e-10	-0.971879
39699304	chr1:39699304:G:C	2.2222e-06	-1.56575	-1.27332
39699317	chr1:39699317:T:A	1.00207e-05	-1.12957e-10	-1.33292
39699597	chr1:39699597:A:T	9.71414e-06	-1.12957e-10	-1.36398
39699762	chr1:39699762:A:G	2.27943e-06	-1.57203	-1.24161
39699996	chr1:39699996:C:G	2.79175e-05	-1.12957e-10	-0.308313
39700433	chr1:39700433:G:A	8.0271e-06	-0.322123	-1.23262
39700755	chr1:39700755:TCTTC:T	1.02101e-05	-1.12957e-10	-1.31419
39700885	chr1:39700885:G:A	1.16852e-05	-1.12957e-10	-1.17925
39701067	chr1:39701067:T:G	1.11755e-05	-1.12957e-10	-1.22384
39701104	chr1:39701104:T:C	5.35451e-06	-1.5085	-0.451132
39701957	chr1:39701957:T:C	1.13268e-05	-1.12957e-10	-1.2104
39702022	chr1:39702022:G:C	1.13637e-05	-1.12957e-10	-1.20714
39702112	chr1:39702112:G:A	1.02816e-05	-1.12957e-10	-1.30721
39702116	chr1:39702116:C:A	1.53468e-05	-1.12957e-10	-0.906662
39702400	chr1:39702400:G:C	1.00039e-05	-1.57344	0.238853
39702915	chr1:39702915:C:T	1.39482e-05	-1.25109	0.248867
39703012	chr1:39703012:A:G	1.05767e-05	-1.12957e-10	-1.27892
39703085	chr1:39703085:T:A	2.14124e-05	-1.12957e-10	-0.573597
39703132	chr1:39703132:G:T	1.27842e-05	-0.354859	-0.734497
39703151	chr1:39703151:A:G	1.04245e-05	-1.12957e-10	-1.29341
39703193	chr1:39703193:G:A	3.88453e-06	-1.05228	-1.22828
39703375	chr1:39703375:G:A	1.06813e-05	-1.12957e-10	-1.26907
39703894	chr1:39703894:C:T	9.86726e-06	-1.0656	-0.282749
39704052	chr1:39704052:G:A	9.96919e-06	-1.04923	-0.288837
39704377	chr1:39704377:G:C	1.33276e-05	-1.12957e-10	-1.04773
39704452	chr1:39704452:A:G	6.83183e-06	-1.20368	-0.512295
39704471	chr1:39704471:T:C	3.11233e-06	-1.30664	-1.19555
39704717	chr1:39704717:T:C	3.07577e-06	-1.22903	-1.28498
39704847	chr1:39704847:T:A	6.67134e-06	-0.434213	-1.30553
39704887	chr1:39704887:T:TA	3.26703e-06	-1.19832	-1.25536
39704982	chr1:39704982:C:G	9.23234e-06	-1.00616	-0.40869
39705340	chr1:39705340:C:T	1.06443e-05	-1.12957e-10	-1.27254
39705399	chr1:39705399:T:A	5.74321e-06	-1.22978	-0.659772
39705554	chr1:39705554:C:T	3.43078e-06	-1.56805	-0.836725
39706199	chr1:39706199:A:G	2.07513e-06	-1.5664	-1.34114
39706402	chr1:39706402:A:G	5.36864e-05	0.345592	-3.58392e-10
39706506	chr1:39706506:G:A	1.60508e-05	-1.12957e-10	-0.86181
39706533	chr1:39706533:T:C	2.14025e-05	-1.12957e-10	-0.574058
39706786	chr1:39706786:G:A	3.03489e-06	-1.27752	-1.24987
39706896	chr1:39706896:G:A	2.1146e-05	-1.12957e-10	-0.586116
39707346	chr1:39707346:G:A	7.23237e-06	-1.15662	-0.502383
39707682	chr1:39707682:G:A	1.18458e-05	-0.843485	-0.322105
39708200	chr1:39708200:A:G	1.55316e-05	-1.12957e-10	-0.894691
39708875	chr1:39708875:G:A	1.01187e-05	-0.960966	-0.362217
39709052	chr1:39709052:GC:G	2.35107e-05	-1.12957e-10	-0.480111
39709399	chr1:39709399:G:T	1.83244e-05	-1.12957e-10	-0.729331
39709996	chr1:39709996:T:C	1.00567e-05	-1.12957e-10	-1.32932
39710118	chr1:39710118:C:T	9.93549e-06	-1.12957e-10	-1.34145
39710374	chr1:39710374:T:C	5.50222e-06	-1.1807	-0.751714
39710740	chr1:39710740:T:C	5.32706e-06	-0.811756	-1.15301
39710908	chr1:39710908:G:A	1.07496e-05	-1.12957e-10	-1.2627
39711277	chr1:39711277:A:G	9.77048e-06	-1.12957e-10	-1.3582
39711290	chr1:39711290:G:A	1.68024e-05	-1.12957e-10	-0.816043
39711815	chr1:39711815:A:AATC	6.04214e-06	-1.21259	-0.626213
39711826	chr1:39711826:G:A	3.279e-06	-1.12566	-1.32437
39712479	chr1:39712479:A:G	1.04665e-05	-1.12957e-10	-1.28939
39712596	chr1:39712596:A:G	8.1308e-06	-0.45719	-1.08472
39712900	chr1:39712900:G:A	1.38221e-05	-1.25182	0.240524
39713271	chr1:39713271:G:A	1.4137e-05	-1.12957e-10	-0.988771
39713576	chr1:39713576:G:A	1.20326e-05	-1.12957e-10	-1.14995
39713743	chr1:39713743:G:A	9.95388e-06	-1.12957e-10	-1.3396
39713759	chr1:39713759:T:C	3.27887e-06	-1.12581	-1.32426
39713787	chr1:39713787:G:T	1.05442e-05	-1.12957e-10	-1.28199
39713942	chr1:39713942:T:C	5.84774e-06	-1.56933	-0.302177
39714047	chr1:39714047:T:C	9.71745e-06	-1.12957e-10	-1.36364
39714115	chr1:39714115:T:C	9.99287e-06	-1.12957e-10	-1.33569
39714509	chr1:39714509:C:T	6.85532e-06	-1.19029	-0.522252
39714624	chr1:39714624:G:A	1.1258e-05	-1.12957e-10	-1.21649
39714893	chr1:39714893:C:T	9.79877e-06	-0.800014	-0.555296
39715084	chr1:39715084:G:T	1.21798e-05	-1.12957e-10	-1.13779
39715238	chr1:39715238:C:T	9.71344e-06	-1.12957e-10	-1.36406
39715247	chr1:39715247:A:G	2.35451e-06	-1.49275	-1.28848
39715391	chr1:39715391:G:A	1.93494e-05	-1.12957e-10	-0.674907
39716609	chr1:39716609:C:T	9.85405e-06	-1.12957e-10	-1.34968
39716612	chr1:39716612:A:T	1.52196e-05	-1.21627	0.30129
39716705	chr1:39716705:A:G	1.76404e-05	-1.12957e-10	-0.767375
39716729	chr1:39716729:C:A	3.8996e-06	-1.24581	-1.03089
39716874	chr1:39716874:C:G	3.85544e-06	-1.22377	-1.06431
39716883	chr1:39716883:G:A	6.32192e-06	-0.755944	-1.0376
39717000	chr1:39717000:G:T	2.33951e-05	-1.13496	0.649915
39717220	chr1:39717220:A:T	1.18397e-05	-1.12957e-10	-1.16611
39717461	chr1:39717461:G:C	1.42455e-05	-1.12957e-10	-0.981124
39717535	chr1:39717535:T:G	3.96417e-06	-0.955516	-1.30475
39717556	chr1:39717556:A:G	1.19619e-05	-0.184781	-0.971058
39717570	chr1:39717570:G:A	3.23442e-06	-1.49778	-0.965938
39717906	chr1:39717906:G:A	2.92827e-06	-1.2089	-1.35426
39718030	chr1:39718030:G:A	7.69363e-06	-1.57305	-0.0241227
39718187	chr1:39718187:G:A	9.8215e-06	-1.12957e-10	-1.35299
39718220	chr1:39718220:G:C	2.06798e-05	-0.81083	0.202421
39718250	chr1:39718250:C:T	4.53879e-06	-1.46815	-0.656759
39718254	chr1:39718254:G:A	1.59394e-05	-1.12957e-10	-0.868773
39718776	chr1:39718776:G:A	1.16981e-05	-0.638723	-0.539419
39719328	chr1:39719328:G:A	3.47729e-06	-1.05751	-1.3338
39719364	chr1:39719364:T:C	9.9535e-06	-1.12957e-10	-1.33964
39719436	chr1:39719436:A:G	1.12502e-05	-1.12957e-10	-1.21718
39719648	chr1:39719648:A:G	1.00422e-05	-1.12957e-10	-1.33077
39720031	chr1:39720031:C:CT	2.93022e-06	-1.20757	-1.35493
39720250	chr1:39720250:C:T	2.71464e-05	-0.336324	-3.58392e-10
39720269	chr1:39720269:C:G	6.21376e-06	-0.484013	-1.32679
39720284	chr1:39720284:T:G	1.67362e-05	0.405797	-1.22579
39720369	chr1:39720369:C:A	1.67914e-05	0.386738	-1.20344
39720370	chr1:39720370:T:A	1.63179e-05	0.383575	-1.22888
39720485	chr1:39720485:T:C	9.8199e-06	-1.12957e-10	-1.35316
39720504	chr1:39720504:A:G	1.13665e-05	-1.55302	0.346127
39720544	chr1:39720544:G:T	1.19444e-05	-1.12957e-10	-1.1573
39720877	chr1:39720877:G:C	1.13098e-05	-1.12957e-10	-1.21189
39721177	chr1:39721177:T:C	1.61988e-05	-1.12957e-10	-0.85263
39721195	chr1:39721195:C:T	1.81364e-05	-1.12957e-10	-0.739643
39721391	chr1:39721391:C:T	3.51022e-06	-1.04756	-1.33433
39721468	chr1:39721468:A:G	5.51822e-06	-0.599728	-1.32978
39722135	chr1:39722135:C:T	3.41459e-06	-1.36442	-1.04509
39722441	chr1:39722441:C:T	2.16085e-06	-1.50333	-1.36374
39722644	chr1:39722644:G:A	3.38729e-06	-1.10971	-1.30782
39723105	chr1:39723105:C:T	3.69998e-06	-1.16066	-1.16858
39723215	chr1:39723215:G:C	3.34122e-06	-1.09867	-1.33256
39723308	chr1:39723308:A:C	1.0083e-05	-1.12957e-10	-1.32671
39724354	chr1:39724354:C:T	9.95614e-06	-1.12957e-10	-1.33938
39724420	chr1:39724420:G:A	9.94998e-06	-1.12957e-10	-1.34
39724430	chr1:39724430:G:A	2.64071e-05	-1.05026	0.686325
39724861	chr1:39724861:G:A	8.72827e-06	-1.471	-3.58392e-10
39724888	chr1:39724888:G:C	1.46389e-05	-1.12957e-10	-0.953884
39725073	chr1:39725073:TA:T	2.66093e-06	-1.34323	-1.31566
39725133	chr1:39725133:C:T	9.95492e-06	-1.12957e-10	-1.3395
39725231	chr1:39725231:C:T	9.80156e-06	-1.12957e-10	-1.35502
39725657	chr1:39725657:T:A	9.94819e-06	-1.12957e-10	-1.34018
39726139	chr1:39726139:CATTT:C	1.13674e-05	0.0312685	-1.23808
39726664	chr1:39726664:TC:T	1.0125e-05	-1.12957e-10	-1.32256
39727599	chr1:39727599:T:C	9.73532e-06	-1.12957e-10	-1.36181
39727608	chr1:39727608:AGGTGCATGCCACCATG:A	9.94972e-06	-1.12957e-10	-1.34002
39727917	chr1:39727917:C:T	3.59673e-06	-1.43797	-0.919571
39728010	chr1:39728010:G:C	3.76731e-06	-0.986296	-1.32491
39728100	chr1:39728100:A:G	9.99075e-06	-0.711612	-0.624295
39728402	chr1:39728402:G:A	1.09748e-05	-1.12957e-10	-1.24196
39728626	chr1:39728626:G:A	1.12383e-05	-1.12957e-10	-1.21824
39728859	chr1:39728859:C:G	1.20347e-05	-1.12957e-10	-1.14978
39728876	chr1:39728876:T:C	2.73941e-06	-1.28785	-1.34198
39728981	chr1:39728981:T:C	1.9173e-05	-1.12957e-10	-0.684066
39729092	chr1:39729092:TCCTAGGGGGCAC:T	3.82171e-06	-1.15125	-1.14562
39729097	chr1:39729097:G:A	1.11313e-05	-1.12957e-10	-1.22781
39729231	chr1:39729231:G:A	6.1585e-06	-0.642089	-1.17765
39729359	chr1:39729359:G:A	3.42292e-06	-1.07117	-1.3359
39729666	chr1:39729666:C:T	1.6878e-05	-1.12957e-10	-0.811558
39729879	chr1:39729879:C:T	9.7621e-06	-1.12957e-10	-1.35906
39729891	chr1:39729891:A:C	2.61225e-06	-1.32435	-1.353
39729982	chr1:39729982:A:G	8.6044e-06	-1.48529	-3.58392e-10
39730185	chr1:39730185:C:T	1.0499e-05	-1.12957e-10	-1.28628
39730403	chr1:39730403:C:T	1.52523e-05	-1.12957e-10	-0.912837
39730945	chr1:39730945:A:G	6.55154e-06	-0.638797	-1.11907
39731185	chr1:39731185:A:G	2.8206e-05	-0.783367	0.485336
39731186	chr1:39731186:A:G	1.88692e-05	-1.12957e-10	-0.700036
39731198	chr1:39731198:T:C	9.43098e-06	-0.604701	-0.788866
39731292	chr1:39731292:G:A	2.82365e-06	-1.5044	-1.09513
39731323	chr1:39731323:A:G	1.7266e-05	-1.12957e-10	-0.788826
39731633	chr1:39731633:A:C	6.02278e-06	-0.709695	-1.13232
39731859	chr1:39731859:C:CTCAG	2.2004e-06	-1.52351	-1.32542
39732463	chr1:39732463:G:A	2.60113e-05	-1.12957e-10	-0.379034
39732482	chr1:39732482:C:T	1.83784e-05	-1.12957e-10	-0.72639
39732586	chr1:39732586:T:C	1.02116e-05	-1.12957e-10	-1.31404
39733011	chr1:39733011:A:AT	9.72904e-06	-1.12957e-10	-1.36245
39733036	chr1:39733036:T:C	1.21974e-05	-1.12957e-10	-1.13634
39733101	chr1:39733101:G:A	5.38741e-05	-0.74526	1.09434
39733674	chr1:39733674:A:G	3.58704e-06	-1.20332	-1.15692
39733906	chr1:39733906:G:C	9.80831e-05	-1.12957e-10	0.948248
39734182	chr1:39734182:G:A	5.76421e-06	-0.522639	-1.36326
39734290	chr1:39734290:A:C	9.90103e-06	-1.12957e-10	-1.34493
39734389	chr1:39734389:T:C	9.71585e-06	-1.12957e-10	-1.36381
39735993	chr1:39735993:A:G	7.91686e-06	-1.56857	-3.58392e-10
39736008	chr1:39736008:G:A	1.02352e-05	-1.12957e-10	-1.31174
39736418	chr1:39736418:T:C	9.71774e-06	-1.12957e-10	-1.36361
39736940	chr1:39736940:G:A	2.59841e-05	-1.12957e-10	-0.380082
39736977	chr1:39736977:G:A	9.9596e-06	-1.12957e-10	-1.33903
39737050	chr1:39737050:A:T	2.40963e-06	-1.41409	-1.344
39737675	chr1:39737675:G:A	2.16777e-05	-1.12957e-10	-0.561281
39737843	chr1:39737843:C:T	2.26665e-06	-1.56768	-1.25158
39738050	chr1:39738050:T:C	2.37973e-06	-1.41241	-1.35816
39738256	chr1:39738256:G:T	4.8175e-06	-0.719522	-1.34579
39738494	chr1:39738494:G:T	2.37283e-06	-1.41093	-1.36255
39738660	chr1:39738660:G:A	1.05055e-05	-1.12957e-10	-1.28567
39739002	chr1:39739002:C:T	9.92278e-06	-1.12957e-10	-1.34273
39739130	chr1:39739130:ACTT:A	2.23301e-06	-1.47409	-1.36012
39739151	chr1:39739151:C:T	2.33966e-06	-1.43524	-1.35232
39739156	chr1:39739156:G:C	1.14414e-05	-1.12957e-10	-1.20033
39739351	chr1:39739351:G:A	2.26181e-06	-1.46243	-1.35897
39739455	chr1:39739455:TAAAG:T	2.33229e-06	-1.43437	-1.35635
39740131	chr1:39740131:TC:T	8.68882e-06	-1.47553	-3.58392e-10
39740494	chr1:39740494:G:C	1.09474e-05	-1.12957e-10	-1.24447
39740626	chr1:39740626:G:A	2.34332e-06	-1.43414	-1.35185
39740729	chr1:39740729:T:C	9.72093e-06	-1.12957e-10	-1.36329
39740838	chr1:39740838:A:G	4.53172e-06	-0.819072	-1.30739
39741060	chr1:39741060:T:C	6.43995e-06	-1.14544	-0.629601
39741497	chr1:39741497:T:G	5.20496e-06	-0.703375	-1.28458
39741608	chr1:39741608:C:T	1.1963e-05	-1.12957e-10	-1.15575
39742714	chr1:39742714:A:C	7.93169e-06	-1.5667	-3.58392e-10
39742905	chr1:39742905:T:C	2.11597e-06	-1.53856	-1.3495
39743736	chr1:39743736:A:G	4.50395e-06	-1.02695	-1.10566
39743937	chr1:39743937:C:G	1.65093e-05	-1.12957e-10	-0.833642
39743980	chr1:39743980:T:A	1.36553e-05	-1.12957e-10	-1.02344
39744109	chr1:39744109:G:A	1.11973e-05	-1.12957e-10	-1.22189
39744152	chr1:39744152:C:T	0.00607717	5.07473	-3.58392e-10
39744383	chr1:39744383:G:A	5.3772e-06	-0.63501	-1.32039
39744444	chr1:39744444:C:T	6.93311e-06	-1.05999	-0.641265
39744504	chr1:39744504:A:G	1.08353e-05	-1.12957e-10	-1.25476
39744671	chr1:39744671:G:A	1.14856e-05	-1.12957e-10	-1.19647
39744796	chr1:39744796:G:C	2.35946e-06	-1.46531	-1.31382
39745568	chr1:39745568:A:G	1.4025e-05	-1.12957e-10	-0.996728
39745752	chr1:39745752:A:G	9.71961e-06	-1.12957e-10	-1.36342
39745845	chr1:39745845:C:A	2.03394e-06	-1.5734	-1.3542
39746065	chr1:39746065:T:C	2.32272e-06	-1.48941	-1.30542
39746255	chr1:39746255:T:C	1.0658e-05	-1.12957e-10	-1.27125
39746383	chr1:39746383:C:T	0.00628965	5.10909	-3.58392e-10
39746568	chr1:39746568:G:C	9.73545e-06	-1.12957e-10	-1.36179
39747236	chr1:39747236:C:T	2.54795e-05	-1.12957e-10	-0.399692
39747285	chr1:39747285:T:C	4.63277e-06	-0.839748	-1.26466
39747543	chr1:39747543:A:T	1.05602e-05	-1.12957e-10	-1.28048
39747912	chr1:39747912:CTTAT:C	1.0543e-05	-1.12957e-10	-1.28211
39747998	chr1:39747998:A:T	2.74485e-06	-1.45668	-1.17116
39748043	chr1:39748043:C:T	1.06257e-05	-1.12957e-10	-1.27429
39748147	chr1:39748147:A:G	9.77335e-06	-1.12957e-10	-1.35791
39748218	chr1:39748218:C:T	2.68911e-06	-1.46239	-1.18596
39748703	chr1:39748703:G:C	5.73919e-06	-0.631322	-1.25893
39748753	chr1:39748753:T:C	1.41256e-05	-1.12957e-10	-0.989579
39748853	chr1:39748853:T:A	2.69052e-06	-1.46761	-1.18022
39749272	chr1:39749272:A:G	2.88548e-06	-1.44998	-1.12789
39749325	chr1:39749325:G:A	1.15792e-05	-1.12957e-10	-1.18835
39749505	chr1:39749505:A:G	4.25399e-06	-1.07396	-1.11575
39749791	chr1:39749791:G:C	0.0137443	5.89081	-3.58392e-10
39749985	chr1:39749985:T:C	2.78274e-05	-1.12957e-10	-0.311545
39750331	chr1:39750331:C:G	1.7789e-05	-1.12957e-10	-0.758984
39750481	chr1:39750481:A:G	0.0123029	5.78003	-3.58392e-10
39750562	chr1:39750562:A:G	2.45602e-06	-1.45789	-1.28114
39751586	chr1:39751586:T:C	2.41206e-06	-1.4641	-1.29298
39751700	chr1:39751700:A:G	2.2318e-06	-1.50333	-1.33143
39751701	chr1:39751701:T:C	1.30343e-05	-1.12957e-10	-1.06998
39751730	chr1:39751730:A:G	1.40358e-05	-1.12957e-10	-0.995955
39752096	chr1:39752096:C:G	2.89175e-05	-1.12957e-10	-0.273118
39752114	chr1:39752114:AG:A	2.66506e-05	-1.12957e-10	-0.354756
39753075	chr1:39753075:C:T	9.72076e-06	-1.12957e-10	-1.3633
39753192	chr1:39753192:G:A	9.74365e-06	-1.12957e-10	-1.36095
39753393	chr1:39753393:C:T	2.2713e-06	-1.486	-1.33122
39753608	chr1:39753608:T:C	2.33206e-06	-1.43859	-1.35222
39753854	chr1:39753854:G:A	9.71373e-06	-1.12957e-10	-1.36403
39754445	chr1:39754445:C:G	2.69081e-05	-1.12957e-10	-0.34514
39754631	chr1:39754631:G:A	1.06323e-05	-1.27367	-3.58392e-10
39754773	chr1:39754773:G:A	7.44723e-06	-1.19176	-0.437967
39754821	chr1:39754821:G:T	2.63313e-06	-1.30938	-1.36001
39755395	chr1:39755395:G:A	2.30936e-06	-1.43663	-1.36397
39755483	chr1:39755483:C:T	1.41461e-05	-0.988127	-3.58392e-10
39755790	chr1:39755790:G:A	3.58544e-05	-1.12957e-10	-0.0581005
39755792	chr1:39755792:T:C	4.00635e-06	-0.89222	-1.35747
39756183	chr1:39756183:G:C	1.14673e-05	-0.903006	-0.295058
39756251	chr1:39756251:C:T	1.28046e-05	-1.12957e-10	-1.08776
39756868	chr1:39756868:A:G	0.0173947	6.12635	-3.58392e-10
39757409	chr1:39757409:A:G	1.18855e-05	-1.12957e-10	-1.16224
39757456	chr1:39757456:T:C	2.40597e-06	-1.50262	-1.25699
39757468	chr1:39757468:T:G	6.02033e-06	-1.18923	-0.653192
39757700	chr1:39757700:A:G	1.37504e-05	-1.12957e-10	-1.0165
39758101	chr1:39758101:A:C	8.47177e-06	-1.50083	-3.58392e-10
39758161	chr1:39758161:A:G	1.37504e-05	-1.12957e-10	-1.0165
39758177	chr1:39758177:TC:T	9.71388e-06	-1.12957e-10	-1.36401
39758366	chr1:39758366:T:C	1.11353e-05	-1.22745	-3.58392e-10
39758415	chr1:39758415:T:C	4.61164e-06	-0.852016	-1.25697
39758426	chr1:39758426:T:C	1.07801e-05	-1.12957e-10	-1.25987
39758934	chr1:39758934:G:A	1.42662e-05	-1.12957e-10	-0.979672
39759303	chr1:39759303:CTT:C	1.03206e-05	-1.12957e-10	-1.30342
39759352	chr1:39759352:G:A	9.80798e-06	-1.12957e-10	-1.35437
39760374	chr1:39760374:G:A	2.24092e-06	-1.46803	-1.36265
39760462	chr1:39760462:C:T	1.0828e-05	-1.25543	-3.58392e-10
39760533	chr1:39760533:C:T	1.26707e-05	-1.12957e-10	-1.09827
39761071	chr1:39761071:G:A	4.0686e-06	-0.914978	-1.31929
39761120	chr1:39761120:A:T	1.13415e-05	-1.12957e-10	-1.2091
39761385	chr1:39761385:A:G	4.09528e-06	-1.19876	-1.02897
39761655	chr1:39761655:G:A	9.75874e-06	-1.12957e-10	-1.3594
39761829	chr1:39761829:A:G	3.17155e-06	-1.1389	-1.34445
39762071	chr1:39762071:C:T	1.51601e-05	-1.12957e-10	-0.918898
39762587	chr1:39762587:G:GC	1.41726e-05	-1.12957e-10	-0.986255
39762591	chr1:39762591:G:A	1.41728e-05	-1.12957e-10	-0.98624
39762738	chr1:39762738:C:T	9.77898e-06	-1.12957e-10	-1.35733
39762850	chr1:39762850:A:G	1.41718e-05	-1.12957e-10	-0.986312
39762983	chr1:39762983:CT:C	1.58452e-05	-0.8747	-3.58392e-10
39762990	chr1:39762990:G:A	4.05851e-06	-0.891481	-1.34527
39763647	chr1:39763647:G:A	9.79203e-06	-1.12957e-10	-1.356
39769093	chr1:39769093:A:G	1.0058e-05	-1.12957e-10	-1.3292
39770041	chr1:39770041:G:A	2.02083e-05	-1.12957e-10	-0.631475
39770456	chr1:39770456:T:C	9.96344e-06	-1.12957e-10	-1.33864
39770503	chr1:39770503:C:A	1.11586e-05	-1.12957e-10	-1.22536
39775171	chr1:39775171:C:T	9.0118e-06	-0.178045	-1.26099
39775486	chr1:39775486:C:T	2.42211e-06	-1.57407	-1.17885
39776353	chr1:39776353:A:G	2.74661e-06	-1.57076	-1.05644
39776584	chr1:39776584:A:G	3.20113e-06	-1.24321	-1.23085
39776876	chr1:39776876:G:A	9.74836e-06	-1.12957e-10	-1.36047
39777343	chr1:39777343:C:T	0.00839708	5.39807	-3.58392e-10
39777370	chr1:39777370:T:C	2.69578e-06	-1.56802	-1.07785
39777384	chr1:39777384:A:C	5.70844e-06	-1.26603	-0.629592
39777444	chr1:39777444:A:C	7.87676e-06	-1.57365	-3.58392e-10
39777506	chr1:39777506:C:T	9.98041e-06	-1.12957e-10	-1.33694
39777786	chr1:39777786:G:C	9.7484e-06	-1.12957e-10	-1.36046
39777803	chr1:39777803:T:G	2.86293e-06	-1.56549	-1.02023
39777804	chr1:39777804:C:T	3.05572e-06	-1.5514	-0.969155
39778098	chr1:39778098:G:A	1.20503e-05	-1.12957e-10	-1.14847
39778180	chr1:39778180:G:A	2.49795e-05	-1.12957e-10	-0.419513
39778402	chr1:39778402:C:T	0.0111053	5.67761	-3.58392e-10
39778740	chr1:39778740:A:G	0.00917293	5.48645	-3.58392e-10
39778870	chr1:39778870:A:G	2.79923e-06	-1.5729	-1.03532
39779031	chr1:39779031:C:T	1.04969e-05	-1.12957e-10	-1.28649
39779265	chr1:39779265:C:A	1.62692e-05	-1.12957e-10	-0.848294
39779757	chr1:39779757:G:A	1.66737e-05	-1.12957e-10	-0.823735
39779813	chr1:39779813:T:C	7.95229e-06	-1.56411	-3.58392e-10
39779941	chr1:39779941:AG:A	2.69938e-06	-1.57087	-1.07367
39779977	chr1:39779977:C:A	0.000134198	-1.12957e-10	1.26175
39779987	chr1:39779987:C:T	0.00905845	5.47389	-3.58392e-10
39780086	chr1:39780086:A:G	1.09382e-05	-1.12957e-10	-1.2453
39780232	chr1:39780232:G:C	7.80363e-06	-0.235757	-1.34722
39780877	chr1:39780877:C:T	3.63079e-06	-1.00985	-1.33827
39781036	chr1:39781036:G:A	1.15144e-05	-1.12957e-10	-1.19397
39781069	chr1:39781069:T:C	4.10038e-06	-1.02712	-1.19937
39781077	chr1:39781077:T:G	2.1486e-06	-1.53046	-1.34229
39781292	chr1:39781292:T:C	1.62954e-05	-1.12957e-10	-0.846681
39781312	chr1:39781312:C:T	9.97936e-06	-1.12957e-10	-1.33705
39781442	chr1:39781442:A:G	3.93958e-06	-1.02306	-1.24343
39781557	chr1:39781557:G:C	5.5685e-06	-1.25492	-0.665519
39781883	chr1:39781883:G:A	1.61848e-05	-0.853494	-3.58392e-10
39781984	chr1:39781984:C:T	5.86702e-06	-0.587209	-1.28101
39782015	chr1:39782015:G:A	3.68471e-06	-1.10456	-1.22882
39782497	chr1:39782497:C:T	0.00701464	5.21819	-3.58392e-10
39782616	chr1:39782616:T:C	3.70087e-06	-1.13906	-1.18994
39782627	chr1:39782627:C:A	9.88473e-06	-1.12957e-10	-1.34658
39782628	chr1:39782628:C:T	9.86651e-06	-1.12957e-10	-1.34842
39782666	chr1:39782666:C:T	6.37206e-06	-0.531067	-1.25458
39782695	chr1:39782695:T:C	1.28804e-05	-0.356037	-0.725823
39783061	chr1:39783061:G:A	3.63578e-06	-1.09995	-1.24679
39783259	chr1:39783259:A:G	3.69054e-06	-1.48057	-0.851229
39783386	chr1:39783386:G:A	2.43109e-05	-1.12957e-10	-0.446641
39783597	chr1:39783597:T:C	2.58132e-05	-0.386681	-3.58392e-10
39783710	chr1:39783710:C:A	2.17896e-06	-1.50993	-1.34878
39783746	chr1:39783746:A:G	3.28049e-06	-1.17937	-1.27021
39783754	chr1:39783754:G:A	3.16731e-06	-1.22045	-1.26423
39783771	chr1:39783771:A:G	1.70722e-05	-1.12957e-10	-0.800113
39783849	chr1:39783849:G:A	9.75892e-06	-1.12957e-10	-1.35938
39783967	chr1:39783967:T:G	0.00847865	5.40774	-3.58392e-10
39784159	chr1:39784159:C:T	3.2738e-06	-1.24444	-1.20718
39785619	chr1:39785619:C:T	3.0415e-06	-1.54506	-0.980154
39785670	chr1:39785670:CCTG:C	1.78047e-05	-0.758102	-3.58392e-10
39785707	chr1:39785707:A:C	0.00697085	5.21193	-3.58392e-10
39785810	chr1:39785810:C:T	3.92593e-06	-1.21189	-1.05808
39785976	chr1:39785976:G:A	9.75578e-06	-1.12957e-10	-1.35971
39786075	chr1:39786075:C:T	0.00823791	5.37894	-3.58392e-10
39786491	chr1:39786491:G:GC	0.00735444	5.26549	-3.58392e-10
39786874	chr1:39786874:A:G	0.00777579	5.3212	-3.58392e-10
39786897	chr1:39786897:T:C	3.63903e-06	-1.24059	-1.10526
39786898	chr1:39786898:C:T	9.72256e-06	-1.12957e-10	-1.36312
39786959	chr1:39786959:T:G	0.00794784	5.34309	-3.58392e-10
39786972	chr1:39786972:G:A	5.4134e-06	-0.585217	-1.36347
39787032	chr1:39787032:T:A	0.00826886	5.38268	-3.58392e-10
39787084	chr1:39787084:C:T	0.00842305	5.40116	-3.58392e-10
39787126	chr1:39787126:G:A	3.97685e-06	-1.04267	-1.2144
39787228	chr1:39787228:A:G	2.46888e-06	-1.38399	-1.34981
39787243	chr1:39787243:G:T	2.90476e-06	-1.22085	-1.35037
39787248	chr1:39787248:T:A	3.00753e-06	-1.19519	-1.34126
39787357	chr1:39787357:T:G	1.89921e-05	0.192421	-0.885964
39787599	chr1:39787599:A:C	4.5339e-05	1.54056	-1.36395
39787848	chr1:39787848:T:TC	1.65459e-05	-1.12957e-10	-0.831431
39787880	chr1:39787880:C:T	6.76115e-06	-0.480821	-1.24555
39787941	chr1:39787941:T:TC	2.34256e-05	-1.12957e-10	-0.483739
39787966	chr1:39787966:C:T	0.00719814	5.24401	-3.58392e-10
39788016	chr1:39788016:G:A	0.0073919	5.27057	-3.58392e-10
39788054	chr1:39788054:C:T	3.19118e-06	-1.357	-1.12018
39788074	chr1:39788074:C:T	1.20358e-05	-1.12957e-10	-1.14968
39788098	chr1:39788098:C:T	1.78931e-05	0.151923	-0.905076
39788114	chr1:39788114:C:T	1.85317e-05	0.184314	-0.902396
39788138	chr1:39788138:GC:G	6.00742e-06	-0.551433	-1.29314
39788140	chr1:39788140:G:A	5.92084e-06	-0.562666	-1.29642
39788196	chr1:39788196:C:T	0.00803447	5.35393	-3.58392e-10
39788427	chr1:39788427:C:T	0.00868528	5.43182	-3.58392e-10
39788503	chr1:39788503:C:T	2.44633e-05	-1.12957e-10	-0.440393
39788559	chr1:39788559:A:G	2.59162e-06	-1.32309	-1.36219
39788618	chr1:39788618:C:T	0.00710592	5.23112	-3.58392e-10
39788667	chr1:39788667:A:G	0.0080846	5.36015	-3.58392e-10
39788684	chr1:39788684:T:C	0.00874846	5.43907	-3.58392e-10
39788686	chr1:39788686:G:C	1.04099e-05	-1.12957e-10	-1.29481
39788850	chr1:39788850:G:A	3.73304e-06	-1.218	-1.10235
39789001	chr1:39789001:A:C	1.60795e-05	0.0320826	-0.892102
39789054	chr1:39789054:G:T	1.19815e-05	-1.12957e-10	-1.1542
39789243	chr1:39789243:C:G	5.55816e-06	-0.643594	-1.27871
39789632	chr1:39789632:C:G	2.19184e-05	-1.12957e-10	-0.550242
39789669	chr1:39789669:G:A	8.27475e-06	-1.52436	-3.58392e-10
39789828	chr1:39789828:G:A	5.14227e-06	-0.718616	-1.28146
39789858	chr1:39789858:C:A	7.028e-05	1.96092	-1.346
39789901	chr1:39789901:T:C	1.81718e-05	0.0470901	-0.784786
39790056	chr1:39790056:T:A	8.20335e-05	-1.12957e-10	0.769561
39790117	chr1:39790117:C:T	2.29525e-05	-1.12957e-10	-0.504139
39790132	chr1:39790132:A:G	1.48576e-05	-0.0830305	-0.856023
39790497	chr1:39790497:TATTACCCCCAACAAATTTTAAA:T	0.00753515	5.28977	-3.58392e-10
39790611	chr1:39790611:A:G	0.00708984	5.22885	-3.58392e-10
39790758	chr1:39790758:A:ATATAT	0.00935654	5.50626	-3.58392e-10
39791023	chr1:39791023:G:A	0.00472059	4.82212	-3.58392e-10
39791076	chr1:39791076:C:G	1.38959e-05	-0.313721	-0.692254
39791139	chr1:39791139:A:G	0.000380247	3.27793	-0.974671
39791369	chr1:39791369:C:A	7.91831e-06	-1.44834	-0.120052
39791523	chr1:39791523:C:T	5.0615e-06	-0.921322	-1.09458
39791527	chr1:39791527:A:AT	4.96492e-06	-0.943998	-1.09117
39791577	chr1:39791577:A:G	7.62011e-06	-1.56429	-0.0424841
39791592	chr1:39791592:C:T	9.22281e-05	0.886699	-3.58392e-10
39791949	chr1:39791949:A:T	2.99532e-05	-1.12957e-10	-0.237932
39791966	chr1:39791966:T:C	1.22722e-05	-1.12957e-10	-1.13023
39792224	chr1:39792224:T:TTTTTG	0.000307507	2.09093	-3.58392e-10
39792282	chr1:39792282:C:G	0.000357403	2.2413	-3.58392e-10
39792292	chr1:39792292:G:A	7.77906e-05	1.60375	-0.887295
39792920	chr1:39792920:G:A	0.000363152	3.03729	-0.780032
39792940	chr1:39792940:C:A	1.0312e-05	-1.30426	-3.58392e-10
39793023	chr1:39793023:C:T	0.000514834	3.25183	-0.64555
39793067	chr1:39793067:G:A	0.000310217	2.0997	-3.58392e-10
39793180	chr1:39793180:T:C	0.000302031	2.07296	-3.58392e-10
39793321	chr1:39793321:G:A	4.61168e-05	0.911932	-0.718323
39793376	chr1:39793376:G:A	9.91958e-06	-1.12957e-10	-1.34306
39793552	chr1:39793552:G:A	0.000306234	2.08678	-3.58392e-10
39793725	chr1:39793725:G:A	0.000617605	2.78828	-3.58392e-10
39793766	chr1:39793766:T:G	1.07042e-05	-1.12957e-10	-1.26693
39793846	chr1:39793846:G:A	1.11707e-05	-1.12957e-10	-1.22427
39793870	chr1:39793870:C:T	0.000277471	1.98815	-3.58392e-10
39793916	chr1:39793916:C:G	3.7636e-05	-1.12957e-10	-0.00960434
39793926	chr1:39793926:T:C	1.03222e-05	-1.12957e-10	-1.30327
39794106	chr1:39794106:C:T	0.000358973	2.24568	-3.58392e-10
39794132	chr1:39794132:A:G	0.000341219	2.19496	-3.58392e-10
39794235	chr1:39794235:G:A	1.03337e-05	-1.12957e-10	-1.30216
39794413	chr1:39794413:G:A	1.03858e-05	-1.12957e-10	-1.29713
39794470	chr1:39794470:C:T	1.01313e-05	-1.12957e-10	-1.32194
39794722	chr1:39794722:T:TG	5.98569e-05	1.30596	-0.851565
39794913	chr1:39794913:A:G	0.000462121	3.82019	-1.32193
39794916	chr1:39794916:G:A	5.62817e-05	1.267	-0.874192
39795334	chr1:39795334:C:T	9.7657e-06	-1.12957e-10	-1.35869
39795369	chr1:39795369:G:T	4.37301e-05	1.06163	-0.921159
39795740	chr1:39795740:T:C	3.07636e-05	0.903273	-1.11451
39795777	chr1:39795777:T:C	3.04349e-05	0.898623	-1.1206
39795895	chr1:39795895:C:T	1.11936e-05	-1.12957e-10	-1.22223
39795900	chr1:39795900:A:C	3.83804e-05	-1.12957e-10	0.00998127
39796430	chr1:39796430:AC:A	3.44519e-06	-1.57399	-0.826598
39796471	chr1:39796471:G:T	3.00932e-05	0.875557	-1.10882
39796489	chr1:39796489:T:TA	2.89854e-05	0.835712	-1.10649
39796506	chr1:39796506:A:G	2.9679e-05	0.870209	-1.11734
39796581	chr1:39796581:T:A	3.19822e-05	0.936607	-1.10899
39796662	chr1:39796662:A:G	3.04626e-05	0.886636	-1.1077
39796700	chr1:39796700:T:C	2.71718e-05	0.827315	-1.1627
39796998	chr1:39796998:C:T	2.27808e-05	-1.12957e-10	-0.511649
39797116	chr1:39797116:T:TTCTC	3.13535e-05	0.914508	-1.10675
39797242	chr1:39797242:G:A	3.11797e-05	0.919641	-1.11744
39797321	chr1:39797321:T:A	0.000151895	2.22747	-0.841851
39797382	chr1:39797382:G:A	3.16316e-05	0.917524	-1.10093
39797594	chr1:39797594:C:T	3.60236e-06	-1.44957	-0.906408
39797633	chr1:39797633:T:C	9.85048e-06	-1.12957e-10	-1.35005
39797694	chr1:39797694:A:G	3.06934e-05	0.891067	-1.10459
39797698	chr1:39797698:T:C	9.84086e-06	-1.12957e-10	-1.35102
39797741	chr1:39797741:T:C	2.95383e-05	0.852883	-1.10476
39797856	chr1:39797856:T:A	2.9054e-05	-1.12957e-10	-0.268411
39797915	chr1:39797915:A:G	3.57394e-05	0.933785	-0.995098
39798029	chr1:39798029:C:T	3.26947e-05	0.983626	-1.13398
39798239	chr1:39798239:G:A	0.000356071	2.23756	-3.58392e-10
39798246	chr1:39798246:C:T	1.17467e-05	-1.12957e-10	-1.17399
39798275	chr1:39798275:GGAA:G	3.18908e-05	0.936741	-1.11199
39798410	chr1:39798410:T:C	2.91713e-05	0.857649	-1.12203
39798474	chr1:39798474:C:T	3.15393e-05	0.925236	-1.11157
39798496	chr1:39798496:T:C	3.04683e-05	0.877423	-1.0983
39798685	chr1:39798685:G:A	1.93098e-05	-1.12957e-10	-0.676952
39798728	chr1:39798728:G:T	5.76988e-05	1.03648	-0.618814
39799080	chr1:39799080:T:C	3.19499e-05	0.945082	-1.11848
39799095	chr1:39799095:G:C	1.04355e-05	-1.12957e-10	-1.29235
39799181	chr1:39799181:C:T	2.73528e-05	-1.12957e-10	-0.328749
39799531	chr1:39799531:C:A	1.0262e-05	-1.12957e-10	-1.30911
39799684	chr1:39799684:C:T	3.44789e-05	-0.642561	0.545342
39799765	chr1:39799765:C:G	1.06213e-05	-1.12957e-10	-1.27471
39799850	chr1:39799850:G:A	2.81014e-05	0.826211	-1.12796
39799897	chr1:39799897:C:T	0.000319451	2.12904	-3.58392e-10
39800032	chr1:39800032:T:TAGCC	9.71814e-06	-1.12957e-10	-1.36357
39800442	chr1:39800442:G:T	1.79142e-05	-1.12957e-10	-0.751975
39800566	chr1:39800566:A:T	1.23265e-05	-1.12957e-10	-1.12581
39800666	chr1:39800666:G:A	1.04878e-05	-1.12957e-10	-1.28735
39800671	chr1:39800671:C:A	1.04889e-05	-1.12957e-10	-1.28725
39800814	chr1:39800814:T:TTACATGTA	1.03143e-05	-1.12957e-10	-1.30403
39800959	chr1:39800959:C:T	2.7442e-05	-1.12957e-10	-0.325491
39801031	chr1:39801031:T:C	1.04009e-05	-1.12957e-10	-1.29567
39801680	chr1:39801680:T:C	3.23809e-05	0.812506	-0.972504
39802006	chr1:39802006:G:A	1.04642e-05	-1.12957e-10	-1.28961
39802151	chr1:39802151:C:T	1.0702e-05	-1.12957e-10	-1.26714
39802452	chr1:39802452:A:G	0.0108721	6.87786	-1.22147
39802696	chr1:39802696:G:A	7.87633e-05	1.83447	-1.10559
39803034	chr1:39803034:G:A	9.74503e-06	-1.12957e-10	-1.36081
39803047	chr1:39803047:C:T	1.73938e-05	-1.12957e-10	-0.781451
39803089	chr1:39803089:G:C	1.76318e-05	-1.12957e-10	-0.767864
39803339	chr1:39803339:A:G	9.3871e-05	2.03256	-1.1282
39803449	chr1:39803449:G:A	1.06316e-05	-0.242898	-1.03084
39803576	chr1:39803576:C:T	0.000334101	3.35009	-1.17622
39803636	chr1:39803636:G:A	1.05433e-05	-1.12957e-10	-1.28207
39803637	chr1:39803637:A:C	1.05217e-05	-1.12957e-10	-1.28413
39803817	chr1:39803817:C:T	1.01549e-05	-1.12957e-10	-1.31961
39803966	chr1:39803966:G:A	1.76149e-05	-1.12957e-10	-0.768822
39803985	chr1:39803985:T:C	1.87161e-05	-1.12957e-10	-0.708182
39804186	chr1:39804186:A:G	1.76785e-05	-1.12957e-10	-0.765219
39804409	chr1:39804409:G:A	1.59729e-05	-1.12957e-10	-0.866673
39804462	chr1:39804462:A:T	1.8212e-05	-1.12957e-10	-0.735488
39804493	chr1:39804493:A:G	1.00916e-05	-1.12957e-10	-1.32587
39804810	chr1:39804810:A:G	2.00147e-05	-1.12957e-10	-0.6411
39804905	chr1:39804905:T:C	1.37473e-05	-1.12957e-10	-1.01673
39804987	chr1:39804987:G:A	1.75668e-05	-1.12957e-10	-0.771555
39805248	chr1:39805248:G:T	8.12531e-05	1.87084	-1.11084
39805551	chr1:39805551:A:AG	1.76549e-05	-1.12957e-10	-0.766555
39805627	chr1:39805627:C:T	1.0535e-05	-1.12957e-10	-1.28287
39805893	chr1:39805893:A:G	0.00026641	3.09336	-1.14589
39805903	chr1:39805903:T:TC	1.75447e-05	-1.12957e-10	-0.772813
39806096	chr1:39806096:C:T	7.87888e-06	-1.57338	-3.58392e-10
39806322	chr1:39806322:A:G	1.71966e-05	-1.12957e-10	-0.792856
39806386	chr1:39806386:A:G	1.73163e-05	-1.12957e-10	-0.785916
39806440	chr1:39806440:G:GCTGGTCTGGAACTC	1.7582e-05	-1.12957e-10	-0.770692
39806508	chr1:39806508:C:T	1.69487e-05	-1.12957e-10	-0.807374
39806628	chr1:39806628:T:C	0.00016637	2.25041	-0.77376
39806765	chr1:39806765:A:G	0.000183558	1.56103	0.0139314
39806949	chr1:39806949:T:C	1.76472e-05	-1.12957e-10	-0.766989
39807048	chr1:39807048:A:G	1.75867e-05	-1.12957e-10	-0.770425
39807062	chr1:39807062:TC:T	9.74444e-06	-1.12957e-10	-1.36087
39807240	chr1:39807240:C:T	1.00704e-05	-1.12957e-10	-1.32796
39807351	chr1:39807351:A:G	1.76316e-05	-1.12957e-10	-0.767871
39807526	chr1:39807526:C:T	0.00028102	2.00086	-3.58392e-10
39807802	chr1:39807802:C:T	9.97602e-06	-1.12957e-10	-1.33738
39807901	chr1:39807901:G:A	9.73332e-06	-1.12957e-10	-1.36201
39808126	chr1:39808126:GCGCCTC:G	1.8329e-05	-1.12957e-10	-0.729081
39808135	chr1:39808135:CCCGGCCGTGACCCCGTCTGGGAACTGAGGAGTGT:C	1.91745e-05	-1.12957e-10	-0.683983
39808168	chr1:39808168:G:A	9.71415e-06	-1.12957e-10	-1.36398
39808227	chr1:39808227:G:A	8.16017e-06	-1.5383	-3.58392e-10
39808238	chr1:39808238:G:A	0.000801115	4.35176	-1.30332
39808375	chr1:39808375:G:A	0.000163471	1.45907	-3.58392e-10
39808393	chr1:39808393:G:C	3.39917e-05	-1.12957e-10	-0.111451
39808623	chr1:39808623:A:G	9.71983e-06	-1.12957e-10	-1.3634
39808643	chr1:39808643:AC:A	1.56647e-05	-1.12957e-10	-0.886159
39808776	chr1:39808776:A:T	1.04618e-05	-1.12957e-10	-1.28984
39808787	chr1:39808787:G:T	0.000260634	-1.12957e-10	1.92555
39808822	chr1:39808822:T:C	1.02369e-05	-1.12957e-10	-1.31157
39808909	chr1:39808909:G:T	0.00026185	1.9302	-3.58392e-10
39808973	chr1:39808973:T:A	1.94512e-05	-1.12957e-10	-0.669659
39809086	chr1:39809086:T:C	0.000256666	1.85271	0.0575025
39809213	chr1:39809213:G:T	1.76251e-05	-1.12957e-10	-0.768243
39809234	chr1:39809234:C:T	1.7623e-05	-1.12957e-10	-0.768363
39809264	chr1:39809264:A:G	1.76149e-05	-1.12957e-10	-0.768822
39809397	chr1:39809397:G:A	1.82435e-05	-1.12957e-10	-0.733759
39809399	chr1:39809399:G:A	3.49832e-06	-1.56906	-0.816221
39809417	chr1:39809417:A:T	4.52389e-05	-0.771522	0.945912
39809431	chr1:39809431:A:G	0.000257342	1.83032	0.0825161
39809448	chr1:39809448:G:C	0.00078868	3.64274	-0.60995
39809569	chr1:39809569:A:G	0.000257088	2.75058	-0.838724
39809653	chr1:39809653:C:T	0.00144352	4.92899	-1.29172
39809877	chr1:39809877:T:C	0.00023168	2.61887	-0.811085
39810602	chr1:39810602:G:A	0.000254575	1.90203	-3.58392e-10
39810649	chr1:39810649:AGTC:A	1.01767e-05	-1.12957e-10	-1.31747
39810698	chr1:39810698:C:T	9.71614e-06	-1.12957e-10	-1.36378
39810848	chr1:39810848:T:C	2.52489e-05	0.52804	-0.936823
39811088	chr1:39811088:G:A	1.62889e-05	-1.12957e-10	-0.847086
39811265	chr1:39811265:A:G	7.30221e-06	-1.46581	-0.183582
39811650	chr1:39811650:T:C	2.67949e-05	0.488021	-0.837377
39811821	chr1:39811821:T:C	2.21655e-05	-0.701343	0.162313
39812157	chr1:39812157:C:T	1.00315e-05	-1.12957e-10	-1.33184
39812216	chr1:39812216:G:A	0.000267221	1.95051	-3.58392e-10
39812323	chr1:39812323:A:G	9.1172e-05	1.93856	-1.06338
39812345	chr1:39812345:A:G	2.97342e-06	-1.5349	-1.01296
39812622	chr1:39812622:T:G	0.00115581	4.67498	-1.26
39812715	chr1:39812715:T:A	1.01847e-05	-1.12957e-10	-1.31668
39812743	chr1:39812743:G:A	8.33799e-06	-1.51674	-3.58392e-10
39812838	chr1:39812838:C:T	1.91487e-05	-1.12957e-10	-0.685329
39813335	chr1:39813335:A:T	1.25696e-05	-1.12957e-10	-1.10629
39813484	chr1:39813484:T:C	3.17997e-06	-1.4802	-1.0005
39813536	chr1:39813536:T:C	8.67495e-05	2.18951	-1.36405
39813572	chr1:39813572:TA:T	1.13868e-05	-1.20511	-3.58392e-10
39813704	chr1:39813704:G:A	9.71516e-06	-1.12957e-10	-1.36388
39813854	chr1:39813854:C:T	9.72852e-06	-1.12957e-10	-1.36251
39813858	chr1:39813858:C:T	0.000980503	4.60865	-1.35815
39813930	chr1:39813930:T:A	6.13748e-06	-0.542886	-1.28027
39814044	chr1:39814044:C:T	1.05479e-05	-1.12957e-10	-1.28164
39814237	chr1:39814237:T:G	7.62056e-06	-1.43972	-0.167
39814545	chr1:39814545:A:C	7.99165e-06	-0.275342	-1.28383
39814631	chr1:39814631:C:T	0.00130743	4.84297	-1.30472
39814728	chr1:39814728:T:C	9.76687e-06	-1.12957e-10	-1.35857
39814799	chr1:39814799:C:T	5.15068e-05	-1.12957e-10	0.304147
39815529	chr1:39815529:A:G	1.00976e-05	-1.12957e-10	-1.32526
39815579	chr1:39815579:A:G	3.23617e-05	0.716082	-0.876672
39815769	chr1:39815769:C:T	3.15439e-05	1.12113	-1.30732
39815939	chr1:39815939:G:A	9.99527e-06	-1.12957e-10	-1.33545
39816084	chr1:39816084:G:A	9.76978e-06	-1.12957e-10	-1.35827
39816152	chr1:39816152:G:C	3.2404e-05	1.18763	-1.34691
39816195	chr1:39816195:A:G	2.23205e-05	-1.12957e-10	-0.532061
39816728	chr1:39816728:G:A	1.19582e-05	-1.12957e-10	-1.15615
39816773	chr1:39816773:G:A	2.18799e-05	-0.551997	-3.58392e-10
39816963	chr1:39816963:A:G	5.68935e-06	-1.29671	-0.60226
39816965	chr1:39816965:A:G	5.7425e-06	-1.30811	-0.581562
39817015	chr1:39817015:A:G	9.86719e-06	-1.12957e-10	-1.34835
39817019	chr1:39817019:G:A	9.87675e-06	-1.12957e-10	-1.34738
39817021	chr1:39817021:A:C	9.873e-06	-1.12957e-10	-1.34776
39817036	chr1:39817036:C:T	5.41703e-05	-0.897461	1.25203
39817065	chr1:39817065:G:C	1.01777e-05	-1.12957e-10	-1.31737
39817146	chr1:39817146:A:G	6.05325e-06	-0.993405	-0.843566
39817379	chr1:39817379:T:G	0.000582068	2.82698	-0.0979637
39817687	chr1:39817687:A:G	7.38594e-06	-1.33497	-0.303016
39817844	chr1:39817844:T:C	1.35321e-05	-1.12957e-10	-1.0325
39818331	chr1:39818331:C:T	1.00499e-05	-1.12957e-10	-1.33
39818381	chr1:39818381:A:G	8.43854e-06	-0.252018	-1.25274
39818515	chr1:39818515:G:A	9.76103e-06	-1.12957e-10	-1.35917
39819029	chr1:39819029:C:T	2.19633e-05	-0.548195	-3.58392e-10
39819188	chr1:39819188:G:A	1.03041e-05	-1.12957e-10	-1.30502
39819261	chr1:39819261:T:C	0.000175564	1.53044	-3.58392e-10
39819675	chr1:39819675:A:G	9.02936e-06	-1.43709	-3.58392e-10
39819695	chr1:39819695:A:T	0.000198475	1.94719	-0.294094
39819734	chr1:39819734:T:G	1.03732e-05	-1.12957e-10	-1.29834
39819854	chr1:39819854:G:C	1.02622e-05	-1.12957e-10	-1.3091
39820093	chr1:39820093:G:A	1.03899e-05	-1.12957e-10	-1.29673
39820242	chr1:39820242:A:G	2.36672e-05	-1.12957e-10	-0.473477
39820245	chr1:39820245:G:C	1.01782e-05	-1.12957e-10	-1.31732
39820259	chr1:39820259:C:A	1.04034e-05	-1.12957e-10	-1.29544
39820287	chr1:39820287:G:A	1.03899e-05	-1.12957e-10	-1.29673
39820333	chr1:39820333:C:T	1.20762e-05	-1.55062	0.404286
39820378	chr1:39820378:A:G	6.75615e-06	-1.2219	-0.505212
39820388	chr1:39820388:T:C	2.07327e-06	-1.54442	-1.36402
39820454	chr1:39820454:G:T	1.04637e-05	-1.12957e-10	-1.28965
39820600	chr1:39820600:A:G	9.1603e-06	-0.409114	-1.01357
39820690	chr1:39820690:G:T	9.83167e-06	-1.12957e-10	-1.35196
39820724	chr1:39820724:A:G	0.000595224	2.80999	-0.0586211
39821139	chr1:39821139:C:T	1.09046e-05	-1.12957e-10	-1.24838
39821205	chr1:39821205:G:A	3.33206e-05	-0.131392	-3.58392e-10
39821576	chr1:39821576:G:GA	1.0313e-05	-1.12957e-10	-1.30416
39821607	chr1:39821607:C:T	2.33339e-05	0.482181	-0.969842
39821994	chr1:39821994:G:A	9.72906e-06	-1.12957e-10	-1.36245
39822147	chr1:39822147:T:C	0.001017	2.89044	0.396607
39822151	chr1:39822151:G:A	2.56542e-05	0.53649	-0.92935
39822245	chr1:39822245:C:T	2.45869e-05	0.502145	-0.9375
39822260	chr1:39822260:T:A	3.052e-05	0.620673	-0.839859
39822379	chr1:39822379:G:A	8.52343e-06	-0.193643	-1.30111
39822504	chr1:39822504:G:C	9.73355e-06	-1.12957e-10	-1.36199
39822535	chr1:39822535:G:C	1.7806e-05	-1.12957e-10	-0.758033
39822745	chr1:39822745:G:A	0.00012759	2.45899	-1.24773
39822792	chr1:39822792:C:T	2.10492e-05	0.383045	-0.97375
39822802	chr1:39822802:T:C	0.000122885	2.44281	-1.26912
39822917	chr1:39822917:CAA:C	9.94819e-06	-1.12957e-10	-1.34018
39823149	chr1:39823149:G:C	9.7211e-06	-1.12957e-10	-1.36327
39823198	chr1:39823198:T:C	1.25989e-05	-1.12957e-10	-1.10396
39823370	chr1:39823370:C:A	9.72378e-06	-1.12957e-10	-1.36299
39823414	chr1:39823414:C:T	1.0044e-05	-1.12957e-10	-1.33059
39823663	chr1:39823663:A:G	9.75386e-06	-1.12957e-10	-1.3599
39823891	chr1:39823891:T:C	1.52383e-05	-1.12957e-10	-0.913757
39823898	chr1:39823898:C:T	8.02763e-06	-1.55468	-3.58392e-10
39824070	chr1:39824070:G:A	9.84508e-06	-1.12957e-10	-1.35059
39824140	chr1:39824140:A:C	3.44223e-06	-1.19431	-1.20714
39824201	chr1:39824201:G:A	1.03004e-05	-1.12957e-10	-1.30538
39824416	chr1:39824416:A:G	9.92785e-06	-1.12957e-10	-1.34222
39824488	chr1:39824488:T:C	9.92912e-06	-1.12957e-10	-1.34209
39824605	chr1:39824605:T:C	1.78028e-05	0.582399	-1.34061
39824925	chr1:39824925:C:A	2.77859e-06	-1.26067	-1.35496
39825024	chr1:39825024:A:G	2.95123e-06	-1.19186	-1.36349
39825196	chr1:39825196:A:G	1.19757e-05	-1.40449	0.249802
39825292	chr1:39825292:T:C	6.34309e-05	0.805063	-0.292679
39825520	chr1:39825520:C:A	1.00378e-05	-1.12957e-10	-1.33121
39825759	chr1:39825759:C:T	0.000749845	1.91787	1.06443
39826082	chr1:39826082:T:C	1.03116e-05	-1.12957e-10	-1.3043
39826394	chr1:39826394:G:A	1.26283e-05	-1.12957e-10	-1.10163
39826422	chr1:39826422:A:C	0.000269377	1.95855	-3.58392e-10
39826470	chr1:39826470:A:G	8.22061e-05	2.10845	-1.33679
39826549	chr1:39826549:C:A	2.43678e-06	-1.41711	-1.32978
39826612	chr1:39826612:A:G	2.16487e-05	-1.12957e-10	-0.56262
39826792	chr1:39826792:C:T	2.39462e-06	-1.40082	-1.36352
39826896	chr1:39826896:C:T	3.42567e-05	-0.103683	-3.58392e-10
39826926	chr1:39826926:G:A	1.10227e-05	-1.12957e-10	-1.23761
39826994	chr1:39826994:ACAGGAATCTCT:A	1.16081e-05	-1.12957e-10	-1.18586
39827026	chr1:39827026:A:C	3.22623e-06	-1.42214	-1.04411
39827070	chr1:39827070:C:G	0.000162775	2.62112	-1.16632
39827380	chr1:39827380:G:A	1.0037e-05	-1.12957e-10	-1.33128
39827530	chr1:39827530:C:T	5.33616e-05	-1.12957e-10	0.339525
39828095	chr1:39828095:C:T	0.000506057	2.58908	-3.58392e-10
39828246	chr1:39828246:G:C	0.000239275	1.84005	-3.58392e-10
39828456	chr1:39828456:G:A	0.00010557	-1.12957e-10	1.0218
39828514	chr1:39828514:A:C	2.48788e-06	-1.44356	-1.28258
39828565	chr1:39828565:C:A	8.41388e-05	-1.12957e-10	0.794901
39828622	chr1:39828622:T:C	6.95824e-05	-1.12957e-10	0.604945
39828766	chr1:39828766:C:T	0.000479241	2.53464	-3.58392e-10
39829198	chr1:39829198:G:GT	6.98036e-06	-0.756737	-0.93773
39829228	chr1:39829228:T:C	2.07835e-06	-1.55191	-1.35408
39829335	chr1:39829335:C:T	0.000220655	1.75903	-3.58392e-10
39829780	chr1:39829780:C:T	3.11058e-05	1.098	-1.29817
39829834	chr1:39829834:ACTC:A	8.45502e-05	1.98228	-1.1825
39830073	chr1:39830073:T:C	9.71679e-06	-1.12957e-10	-1.36371
39830110	chr1:39830110:T:C	0.000102094	2.34626	-1.35794
39830208	chr1:39830208:C:A	5.26467e-05	1.28565	-0.959609
39830410	chr1:39830410:G:A	1.0822e-05	-1.12957e-10	-1.25598
39830781	chr1:39830781:C:T	4.17425e-05	0.0939535	-3.58392e-10
39830899	chr1:39830899:C:T	3.92666e-05	1.0946	-1.06179
39831362	chr1:39831362:T:A	9.00483e-05	-1.12957e-10	0.86278
39831403	chr1:39831403:G:A	9.3602e-05	2.13936	-1.23788
39831661	chr1:39831661:G:A	1.03945e-05	-1.12957e-10	-1.29629
39832099	chr1:39832099:C:G	9.71842e-06	-1.12957e-10	-1.36354
39832519	chr1:39832519:G:A	4.65351e-05	1.5622	-1.35956
39832608	chr1:39832608:C:T	8.41201e-06	-1.50791	-3.58392e-10
39832791	chr1:39832791:A:G	9.71833e-06	-1.12957e-10	-1.36355
39832947	chr1:39832947:C:T	1.07221e-05	-1.12957e-10	-1.26526
39833409	chr1:39833409:A:G	1.23961e-05	-1.12957e-10	-1.12019
39833523	chr1:39833523:T:C	0.000416029	3.60662	-1.21343
39833606	chr1:39833606:C:T	0.000211393	1.71615	-3.58392e-10
39833654	chr1:39833654:TTATAGTTCAGTAATGTTAAGTGTATTACAGTATGAAAGTGTATTAAGTAGTTTTAAGCG:T	1.04922e-05	-1.12957e-10	-1.28694
39833788	chr1:39833788:GAA:G	2.29957e-06	-1.52036	-1.28448
39833898	chr1:39833898:T:C	4.08259e-05	0.0717493	-3.58392e-10
39834012	chr1:39834012:C:CA	2.09246e-06	-1.57406	-1.32517
39834043	chr1:39834043:G:GTAA	0.000102769	2.22173	-1.22681
39834083	chr1:39834083:G:A	7.95324e-06	-1.56399	-3.58392e-10
39834149	chr1:39834149:A:G	9.73006e-06	-0.115866	-1.24648
39834688	chr1:39834688:C:T	1.56213e-05	-1.12957e-10	-0.888931
39834750	chr1:39834750:G:A	8.03995e-05	-1.12957e-10	0.749442
39834889	chr1:39834889:C:T	1.21565e-05	-1.12957e-10	-1.1397
39835171	chr1:39835171:T:A	3.91682e-05	0.0302985	-3.58392e-10
39835182	chr1:39835182:A:T	2.11042e-06	-1.57366	-1.31702
39835420	chr1:39835420:T:C	0.000372772	3.49027	-1.20686
39835594	chr1:39835594:T:C	2.25192e-06	-1.48971	-1.33607
39835693	chr1:39835693:C:A	1.70517e-05	-1.12957e-10	-0.801318
39836381	chr1:39836381:C:A	1.02175e-05	-1.12957e-10	-1.31347
39836551	chr1:39836551:C:T	1.38851e-05	-1.12957e-10	-1.00675
39837125	chr1:39837125:T:C	2.15407e-06	-1.50721	-1.363
39837417	chr1:39837417:G:T	6.71762e-05	1.47569	-0.905934
39837431	chr1:39837431:T:G	2.75479e-06	-1.38352	-1.24071
39837474	chr1:39837474:A:T	2.29598e-05	-1.12957e-10	-0.50382
39837955	chr1:39837955:C:T	0.00378524	2.35183	2.24947
39838414	chr1:39838414:T:C	0.000349766	3.4956	-1.27591
39838461	chr1:39838461:G:A	1.35887e-05	-1.12957e-10	-1.02833
39838883	chr1:39838883:G:C	9.72305e-06	-1.12957e-10	-1.36307
39838975	chr1:39838975:A:G	6.36436e-05	1.46904	-0.953303
39839599	chr1:39839599:T:C	6.69867e-05	1.60002	-1.03309
39839653	chr1:39839653:C:T	9.72054e-06	-1.12957e-10	-1.36333
39839952	chr1:39839952:C:T	2.75805e-05	-1.12957e-10	-0.320457
39840652	chr1:39840652:C:T	5.54579e-05	1.51616	-1.13811
39840752	chr1:39840752:T:G	1.34696e-05	-1.12957e-10	-1.03713
39841193	chr1:39841193:C:T	0.000257062	3.26378	-1.35203
39841226	chr1:39841226:T:C	3.1211e-06	-1.33655	-1.16283
39841605	chr1:39841605:T:C	1.01284e-05	-1.12957e-10	-1.32222
39842047	chr1:39842047:A:G	3.14552e-06	-1.19836	-1.29323
39842051	chr1:39842051:T:C	9.12566e-05	-1.12957e-10	0.876108
39842345	chr1:39842345:T:C	0.000105131	2.242	-1.22436
39842380	chr1:39842380:T:C	3.03695e-06	-1.19012	-1.33659
39843006	chr1:39843006:C:T	1.07663e-05	-1.12957e-10	-1.26115
39843081	chr1:39843081:C:T	1.01735e-05	-1.12957e-10	-1.31778
39843246	chr1:39843246:T:C	6.57351e-05	1.50574	-0.957671
39843504	chr1:39843504:G:A	2.78809e-05	-1.12957e-10	-0.309624
39843700	chr1:39843700:C:G	0.000214428	1.73041	-3.58392e-10
39844549	chr1:39844549:G:A	0.000204088	1.68098	-3.58392e-10
39844873	chr1:39844873:C:A	1.07718e-05	-1.12957e-10	-1.26063
39845082	chr1:39845082:T:C	9.04822e-05	-1.12957e-10	0.867586
39845369	chr1:39845369:T:C	1.03182e-05	-1.12957e-10	-1.30366
39845392	chr1:39845392:C:T	1.01695e-05	-1.12957e-10	-1.31817
39845511	chr1:39845511:C:T	1.01695e-05	-1.12957e-10	-1.31817
39845881	chr1:39845881:C:T	1.06997e-05	-1.12957e-10	-1.26735
39846071	chr1:39846071:A:G	3.87276e-06	-1.57398	-0.70962
39846760	chr1:39846760:A:G	0.000113008	2.43897	-1.34908
39846929	chr1:39846929:C:G	9.04822e-05	-1.12957e-10	0.867586
39847077	chr1:39847077:AT:A	4.60775e-05	1.55149	-1.35873
39847090	chr1:39847090:A:G	4.97465e-05	1.62778	-1.3584
39847192	chr1:39847192:A:G	1.23619e-05	-1.12957e-10	-1.12294
39847346	chr1:39847346:C:G	9.51693e-06	-1.38449	-3.58392e-10
39847435	chr1:39847435:G:A	0.00438027	2.54267	2.20463
39848489	chr1:39848489:T:G	7.88135e-05	1.45404	-0.72452
39848660	chr1:39848660:C:T	3.09959e-06	-1.36892	-1.13738
39848940	chr1:39848940:C:A	6.22858e-05	1.68413	-1.18996
39849111	chr1:39849111:T:C	1.38418e-05	-1.12957e-10	-1.00987
39849137	chr1:39849137:T:C	8.31734e-06	-1.51922	-3.58392e-10
39849260	chr1:39849260:A:C	2.11307e-06	-1.56683	-1.32259
39849596	chr1:39849596:G:A	3.80805e-06	-1.57407	-0.726376
39849682	chr1:39849682:A:C	1.37537e-05	-1.12957e-10	-1.01626
39849861	chr1:39849861:T:C	9.71427e-06	-1.12957e-10	-1.36397
39850044	chr1:39850044:C:T	0.000121878	2.39973	-1.23428
39850216	chr1:39850216:A:T	2.09593e-06	-1.53358	-1.36399
39850483	chr1:39850483:C:T	0.000205978	3.05336	-1.36316
39851009	chr1:39851009:T:A	0.000226151	1.78363	-3.58392e-10
39851330	chr1:39851330:C:T	9.01867e-05	-1.12957e-10	0.864315
39851773	chr1:39851773:C:G	0.00358676	2.44419	2.10325
39852063	chr1:39852063:G:A	8.226e-05	-1.12957e-10	0.772318
39852307	chr1:39852307:G:A	1.00657e-05	-1.12957e-10	-1.32844
39852932	chr1:39852932:T:C	9.73079e-06	-1.12957e-10	-1.36227
39853081	chr1:39853081:G:A	1.0229e-05	-1.12957e-10	-1.31234
39853337	chr1:39853337:G:A	7.00859e-05	1.7636	-1.15144
39853415	chr1:39853415:G:C	9.76352e-06	-1.12957e-10	-1.35891
39853681	chr1:39853681:G:C	0.000223069	1.76991	-3.58392e-10
39853703	chr1:39853703:C:T	0.000454143	3.68108	-1.20023
39854362	chr1:39854362:T:C	0.00023639	1.82792	-3.58392e-10
39854640	chr1:39854640:T:G	0.000441797	3.64436	-1.19107
39854876	chr1:39854876:C:T	7.83382e-05	0.723468	-3.58392e-10
39854921	chr1:39854921:AGCCTCAACCTCCCAGGGCTC:A	0.000423341	3.54319	-1.13258
39855004	chr1:39855004:C:T	0.000215549	1.73562	-3.58392e-10
39855510	chr1:39855510:T:C	0.000297487	3.41239	-1.35459
39855522	chr1:39855522:T:C	0.00377028	2.39435	2.20299
39855811	chr1:39855811:G:C	9.94589e-06	-1.12957e-10	-1.34041
39856039	chr1:39856039:GC:G	1.01081e-05	-1.12957e-10	-1.32423
39856059	chr1:39856059:C:A	9.02269e-05	-1.12957e-10	0.864761
39856195	chr1:39856195:A:G	8.93935e-05	-1.12957e-10	0.855481
39856300	chr1:39856300:C:T	1.10459e-05	-1.12957e-10	-1.23551
39856413	chr1:39856413:G:A	1.00117e-05	-1.12957e-10	-1.33381
39856678	chr1:39856678:C:T	6.92749e-05	1.67209	-1.07157
39856779	chr1:39856779:C:A	2.74218e-05	-1.12957e-10	-0.32623
39858166	chr1:39858166:A:C	0.000213162	1.72449	-3.58392e-10
39858301	chr1:39858301:T:C	7.62307e-05	1.96321	-1.26701
39858439	chr1:39858439:T:C	0.000292826	3.39554	-1.35353
39858621	chr1:39858621:T:C	7.81413e-05	2.00809	-1.28713
39858889	chr1:39858889:A:G	9.00811e-05	-1.12957e-10	0.863144
39858975	chr1:39858975:G:A	3.86041e-05	0.0157926	-3.58392e-10
39858981	chr1:39858981:A:G	3.53873e-06	-1.57407	-0.79973
39858994	chr1:39858994:G:A	0.000438009	3.65871	-1.21404
39859006	chr1:39859006:A:C	1.09939e-05	-1.12957e-10	-1.24023
39859048	chr1:39859048:C:T	7.41365e-05	1.63309	-0.96475
39859112	chr1:39859112:G:T	0.000128468	2.57813	-1.36002
39859515	chr1:39859515:G:A	1.44214e-05	-1.12957e-10	-0.968856
39860434	chr1:39860434:C:T	0.000290207	3.38667	-1.35364
39860576	chr1:39860576:C:T	8.11987e-05	2.02165	-1.26232
39860801	chr1:39860801:C:T	1.09589e-05	-1.12957e-10	-1.24341
39860947	chr1:39860947:G:A	1.01868e-05	-1.12957e-10	-1.31648
39861225	chr1:39861225:G:A	1.08828e-05	-1.12957e-10	-1.25038
39861313	chr1:39861313:CA:C	9.04822e-05	-1.12957e-10	0.867586
39861406	chr1:39861406:C:T	9.03304e-05	-1.12957e-10	0.865907
39861460	chr1:39861460:A:G	9.72163e-06	-1.12957e-10	-1.36321
39861531	chr1:39861531:C:G	7.384e-05	1.63716	-0.972828
39862009	chr1:39862009:G:A	7.87115e-05	1.67492	-0.9467
39862152	chr1:39862152:T:C	9.05276e-05	-1.12957e-10	0.868088
39862469	chr1:39862469:G:C	1.06761e-05	-1.12957e-10	-1.26956
39863095	chr1:39863095:T:C	1.29989e-05	-1.12957e-10	-1.0727
39863220	chr1:39863220:C:T	7.53637e-05	1.64067	-0.955909
39863754	chr1:39863754:A:G	1.09618e-05	-1.12957e-10	-1.24315
39863973	chr1:39863973:C:T	0.000205644	1.68858	-3.58392e-10
39864541	chr1:39864541:G:A	1.03673e-05	-1.12957e-10	-1.29891
39864722	chr1:39864722:A:C	5.76977e-05	1.61964	-1.20199
39866291	chr1:39866291:G:C	5.90559e-05	1.61827	-1.17736
39866455	chr1:39866455:C:T	1.41902e-05	-1.12957e-10	-0.985013
39867175	chr1:39867175:C:T	9.43387e-05	2.1748	-1.26548
39867306	chr1:39867306:T:C	3.56585e-06	-1.57248	-0.793681
39867436	chr1:39867436:C:T	4.6061e-05	1.40714	-1.21474
39867630	chr1:39867630:C:T	0.000418351	3.57938	-1.18062
39867851	chr1:39867851:A:G	3.77529e-06	-1.57048	-0.738613
39868094	chr1:39868094:G:A	1.01433e-05	-1.12957e-10	-1.32075
39868308	chr1:39868308:G:A	4.84124e-05	1.59408	-1.35189
39868581	chr1:39868581:T:G	7.9199e-05	2.01356	-1.27916
39868601	chr1:39868601:G:A	1.07463e-05	-1.12957e-10	-1.26301
39868669	chr1:39868669:A:C	9.63896e-05	2.19796	-1.26712
39868786	chr1:39868786:G:A	1.45921e-05	-1.12957e-10	-0.957087
39868910	chr1:39868910:A:G	1.20672e-05	-1.12957e-10	-1.14708
39869314	chr1:39869314:G:A	0.000294666	3.40929	-1.36101
39869436	chr1:39869436:G:A	9.04822e-05	-1.12957e-10	0.867586
39869662	chr1:39869662:G:A	1.08221e-05	-1.12957e-10	-1.25598
39869787	chr1:39869787:G:A	9.89445e-05	-1.12957e-10	0.956992
39869953	chr1:39869953:T:C	2.77608e-06	-1.45849	-1.15804
39870219	chr1:39870219:C:T	4.4636e-05	1.5107	-1.34972
39870673	chr1:39870673:G:C	5.78752e-05	1.61136	-1.19064
39870675	chr1:39870675:A:C	5.71394e-05	1.60043	-1.1925
39870831	chr1:39870831:C:T	1.08823e-05	-1.12957e-10	-1.25043
39870931	chr1:39870931:C:T	0.000318264	3.47759	-1.35227
39870958	chr1:39870958:C:G	4.73887e-05	1.57534	-1.35452
39870996	chr1:39870996:C:T	0.000444779	3.64641	-1.1864
39871549	chr1:39871549:C:G	5.83936e-05	1.57427	-1.14463
39871908	chr1:39871908:A:T	0.000321076	3.48965	-1.35554
39871920	chr1:39871920:T:C	1.01724e-05	-1.12957e-10	-1.31789
39873192	chr1:39873192:G:A	8.29572e-06	-1.52183	-3.58392e-10
39873493	chr1:39873493:T:C	7.73838e-05	-1.12957e-10	0.711211
39873795	chr1:39873795:G:A	0.00375478	2.49377	2.09945
39873946	chr1:39873946:T:C	1.01789e-05	-1.12957e-10	-1.31725
39874299	chr1:39874299:C:T	1.00559e-05	-1.12957e-10	-1.32941
39874488	chr1:39874488:C:T	9.04822e-05	-1.12957e-10	0.867586
39874915	chr1:39874915:G:A	2.17387e-06	-1.49707	-1.36399
39875048	chr1:39875048:C:T	5.45979e-05	1.55208	-1.18965
39875194	chr1:39875194:A:G	1.00154e-05	-1.12957e-10	-1.33344
39875417	chr1:39875417:G:A	1.17347e-05	-1.12957e-10	-1.17501
39875621	chr1:39875621:T:G	9.77863e-06	-1.12957e-10	-1.35737
39875790	chr1:39875790:A:G	1.3166e-05	-1.12957e-10	-1.05993
39876090	chr1:39876090:C:CA	0.00014369	2.66658	-1.33649
39876460	chr1:39876460:CA:C	1.2822e-05	-1.12957e-10	-1.08641
39876554	chr1:39876554:ATC:A	1.10337e-05	-1.12957e-10	-1.23661
39876555	chr1:39876555:T:C	8.06729e-05	-1.12957e-10	0.752837
39876835	chr1:39876835:G:C	9.56238e-05	-1.12957e-10	0.922855
39876954	chr1:39876954:C:T	1.01236e-05	-1.12957e-10	-1.3227
39877692	chr1:39877692:T:C	5.56063e-05	1.55494	-1.17421
39877760	chr1:39877760:C:T	2.30593e-06	-1.5452	-1.25688
39877983	chr1:39877983:T:G	9.04493e-05	-1.12957e-10	0.867222
39878503	chr1:39878503:A:G	0.000509009	3.79501	-1.20011
39878996	chr1:39878996:G:A	0.000528628	3.85867	-1.22595
39879181	chr1:39879181:A:C	1.34999e-05	-1.12957e-10	-1.03488
39879586	chr1:39879586:C:T	2.13123e-06	-1.57187	-1.309
39879621	chr1:39879621:T:C	3.71028e-06	-1.30791	-1.01855
39879649	chr1:39879649:G:A	8.91421e-06	-1.44992	-3.58392e-10
39879939	chr1:39879939:G:A	0.000329734	3.01363	-0.852907
39879942	chr1:39879942:T:C	2.13562e-06	-1.57211	-1.3067
39880059	chr1:39880059:T:C	2.10041e-06	-1.55614	-1.33929
39880101	chr1:39880101:G:A	0.000559395	3.92174	-1.23245
39880104	chr1:39880104:G:A	1.28465e-05	-1.0845	-3.58392e-10
39880329	chr1:39880329:A:C	3.06962e-06	-1.37845	-1.13756
39880457	chr1:39880457:G:C	3.12029e-06	-1.35338	-1.14626
39880569	chr1:39880569:G:A	7.97819e-05	-1.12957e-10	0.74173
39881324	chr1:39881324:T:C	5.48504e-05	1.55404	-1.187
39881339	chr1:39881339:T:C	2.78326e-06	-1.5516	-1.06235
39881502	chr1:39881502:A:G	0.000100302	-1.12957e-10	0.970615
39881507	chr1:39881507:C:T	1.05294e-05	-1.12957e-10	-1.2834
39881701	chr1:39881701:C:T	6.43859e-06	-0.51338	-1.26188
39882065	chr1:39882065:T:C	9.71345e-06	-1.12957e-10	-1.36406
39882348	chr1:39882348:T:C	2.82818e-06	-1.55493	-1.043
39882380	chr1:39882380:G:A	7.12983e-05	1.48799	-0.858683
39882581	chr1:39882581:C:T	6.50552e-05	1.60816	-1.07049
39882865	chr1:39882865:C:T	1.52917e-05	-1.12957e-10	-0.910255
39882916	chr1:39882916:G:C	8.73522e-06	-0.12356	-1.34664
39883296	chr1:39883296:C:T	9.6739e-06	-1.36814	-3.58392e-10
39883661	chr1:39883661:G:A	8.35328e-06	-0.194322	-1.32059
39883721	chr1:39883721:G:A	8.20201e-05	2.01166	-1.24227
39883738	chr1:39883738:T:C	2.11028e-06	-1.57264	-1.31811
39883933	chr1:39883933:G:A	9.08222e-06	-1.43125	-3.58392e-10
39885457	chr1:39885457:G:A	1.01721e-05	-1.12957e-10	-1.31792
39885612	chr1:39885612:C:T	8.97734e-05	-1.12957e-10	0.859722
39885979	chr1:39885979:A:G	6.24498e-05	1.37109	-0.874291
39886355	chr1:39886355:A:G	2.1139e-06	-1.57281	-1.31622
39886722	chr1:39886722:A:G	5.28579e-05	0.330041	-3.58392e-10
39887400	chr1:39887400:T:C	1.01701e-05	-1.12957e-10	-1.31812
39887586	chr1:39887586:C:T	7.87777e-06	-1.57352	-3.58392e-10
39888081	chr1:39888081:C:T	5.05723e-05	1.17507	-0.88923
39888152	chr1:39888152:A:G	5.05952e-06	-1.55284	-0.463458
39888429	chr1:39888429:T:C	0.000190927	1.61432	-3.58392e-10
39888641	chr1:39888641:A:G	2.43521e-05	-1.12957e-10	-0.444951
39888872	chr1:39888872:C:G	3.53285e-06	-1.06654	-1.30893
39889146	chr1:39889146:C:T	6.67315e-05	1.23947	-0.676357
39889337	chr1:39889337:T:G	2.64191e-06	-1.30535	-1.36072
39889936	chr1:39889936:C:T	0.000239956	1.84289	-3.58392e-10
39889993	chr1:39889993:G:C	5.20813e-05	0.31524	-3.58392e-10
39890462	chr1:39890462:G:A	9.68277e-05	-1.12957e-10	0.935367
39890483	chr1:39890483:A:G	0.000326286	3.49709	-1.34688
39890772	chr1:39890772:C:T	9.28343e-05	-1.12957e-10	0.89325
39891163	chr1:39891163:G:T	1.07606e-05	-1.12957e-10	-1.26167
39891204	chr1:39891204:T:C	1.07143e-05	-1.12957e-10	-1.26599
39891255	chr1:39891255:T:C	0.000111938	2.44374	-1.36337
39891304	chr1:39891304:C:T	9.84569e-05	-1.12957e-10	0.952052
39891305	chr1:39891305:G:T	8.68887e-05	1.43201	-0.604948
39891568	chr1:39891568:A:C	5.73164e-06	-0.587647	-1.30392
39891596	chr1:39891596:A:G	0.000275707	2.69068	-0.708912
39891773	chr1:39891773:C:T	1.00108e-05	0.00123103	-1.33513
39891788	chr1:39891788:G:A	9.29435e-05	-1.12957e-10	0.894425
39892380	chr1:39892380:A:T	0.000146531	2.70107	-1.3514
39892670	chr1:39892670:T:C	9.23846e-05	-1.12957e-10	0.888394
39893054	chr1:39893054:G:A	5.84054e-06	-0.613494	-1.25925
39893916	chr1:39893916:T:G	7.61506e-05	-1.12957e-10	0.695147
39894205	chr1:39894205:G:A	3.1981e-05	-0.172424	-3.58392e-10
39894252	chr1:39894252:C:T	0.000317859	3.47837	-1.35433
39894560	chr1:39894560:G:T	4.13394e-05	1.39303	-1.30878
39894585	chr1:39894585:TAAG:T	4.10579e-05	1.3884	-1.31098
39895479	chr1:39895479:T:C	1.11711e-05	-1.12957e-10	-1.22423
39895648	chr1:39895648:C:T	1.24518e-05	-1.12957e-10	-1.11571
39896111	chr1:39896111:G:C	0.000581575	3.80751	-1.07933
39896171	chr1:39896171:A:C	0.000157912	2.75519	-1.33072
39896394	chr1:39896394:C:A	2.90848e-05	0.919446	-1.1868
39896537	chr1:39896537:C:T	9.74576e-06	-1.12957e-10	-1.36073
39896789	chr1:39896789:T:C	0.000129757	2.56512	-1.33702
39897357	chr1:39897357:A:G	9.71705e-06	-1.12957e-10	-1.36368
39897382	chr1:39897382:G:C	0.00354935	2.78818	1.74877
39897498	chr1:39897498:T:C	1.06887e-05	-1.26838	-3.58392e-10
39898072	chr1:39898072:A:T	1.17057e-05	-1.12957e-10	-1.1775
39898087	chr1:39898087:TTAGATATA:T	1.02605e-05	-1.12957e-10	-1.30927
39898552	chr1:39898552:C:T	9.72769e-06	-1.12957e-10	-1.36259
39898899	chr1:39898899:C:T	7.87379e-06	-1.57403	-3.58392e-10
39899131	chr1:39899131:C:A	2.05087e-06	-1.5566	-1.3627
39899316	chr1:39899316:C:T	2.05363e-06	-1.57141	-1.34655
39899411	chr1:39899411:T:A	9.78989e-06	-1.12957e-10	-1.35622
39899916	chr1:39899916:C:A	1.24024e-05	-1.12957e-10	-1.11968
39900512	chr1:39900512:T:C	1.10348e-05	-1.12957e-10	-1.23651
39900583	chr1:39900583:C:A	1.16151e-05	-1.12957e-10	-1.18526
39900976	chr1:39900976:G:A	9.71542e-06	-1.12957e-10	-1.36385
39901606	chr1:39901606:T:G	7.99639e-05	-1.12957e-10	0.744008
39901823	chr1:39901823:C:G	1.0713e-05	-1.12957e-10	-1.26611
39901953	chr1:39901953:G:T	1.10897e-05	-1.12957e-10	-1.23155
39902295	chr1:39902295:A:G	9.77981e-06	-1.12957e-10	-1.35725
39902490	chr1:39902490:G:A	1.39731e-05	-1.00043	-3.58392e-10
39902504	chr1:39902504:G:C	9.7864e-06	-1.12957e-10	-1.35657
39902572	chr1:39902572:C:G	9.84161e-06	-1.12957e-10	-1.35095
39902905	chr1:39902905:C:G	9.84182e-06	-1.12957e-10	-1.35093
39903113	chr1:39903113:C:A	2.55872e-05	-0.395475	-3.58392e-10
39903412	chr1:39903412:C:T	1.21003e-05	-1.12957e-10	-1.14434
39903478	chr1:39903478:T:C	9.72515e-06	-1.12957e-10	-1.36285
39903560	chr1:39903560:T:C	2.02199e-06	-1.57387	-1.35961
39903669	chr1:39903669:T:TGTC	9.791e-06	-1.12957e-10	-1.3561
39903677	chr1:39903677:A:C	9.71543e-06	-1.12957e-10	-1.36385
39903836	chr1:39903836:A:C	9.74435e-06	-1.12957e-10	-1.36088
39903967	chr1:39903967:C:T	0.000153851	2.74132	-1.3429
39904685	chr1:39904685:A:C	9.77684e-06	-1.12957e-10	-1.35755
39904759	chr1:39904759:G:T	1.24369e-05	-1.12957e-10	-1.1169
39905123	chr1:39905123:T:C	3.66672e-06	-0.978373	-1.35989
39905164	chr1:39905164:C:T	7.63597e-05	0.697888	-3.58392e-10
39905251	chr1:39905251:T:C	1.00031e-05	-1.12957e-10	-1.33467
39905352	chr1:39905352:G:C	1.12987e-05	-1.12957e-10	-1.21288
39905631	chr1:39905631:C:T	0.00262069	2.03479	2.19884
39906146	chr1:39906146:G:A	9.83781e-06	-1.12957e-10	-1.35133
39906171	chr1:39906171:C:A	2.36842e-05	-0.472758	-3.58392e-10
39907429	chr1:39907429:A:C	1.0352e-05	-1.12957e-10	-1.30039
39907538	chr1:39907538:C:T	1.00048e-05	-1.12957e-10	-1.3345
39907560	chr1:39907560:A:G	7.4861e-06	-0.260478	-1.36404
39907563	chr1:39907563:T:C	1.0007e-05	-1.12957e-10	-1.33428
39908411	chr1:39908411:C:T	1.09343e-05	-1.12957e-10	-1.24566
39908574	chr1:39908574:C:A	1.21003e-05	-1.12957e-10	-1.14434
39908714	chr1:39908714:T:C	3.61995e-06	-0.989432	-1.36167
39909024	chr1:39909024:G:A	9.55728e-06	-1.38026	-3.58392e-10
39909030	chr1:39909030:C:T	1.00627e-05	-1.12957e-10	-1.32873
39909062	chr1:39909062:T:C	0.000157447	2.77283	-1.35131
39909079	chr1:39909079:A:G	1.01692e-05	-1.12957e-10	-1.3182
39909333	chr1:39909333:G:A	2.03073e-06	-1.56838	-1.36079
39909508	chr1:39909508:C:T	9.78296e-06	-1.12957e-10	-1.35692
39909512	chr1:39909512:C:T	1.07946e-05	-1.12957e-10	-1.25852
39909537	chr1:39909537:TC:T	9.28225e-06	-1.40946	-3.58392e-10
39909756	chr1:39909756:G:T	9.9729e-06	-1.12957e-10	-1.3377
39909849	chr1:39909849:C:CCAGCCAAA	9.90261e-06	-1.12957e-10	-1.34477
39910470	chr1:39910470:T:TTTC	1.00111e-05	-1.12957e-10	-1.33387
39910795	chr1:39910795:G:A	3.33444e-05	-1.12957e-10	-0.130678
39910945	chr1:39910945:G:T	2.60959e-05	-0.37579	-3.58392e-10
39911059	chr1:39911059:G:A	1.13195e-05	-1.12957e-10	-1.21104
39911069	chr1:39911069:G:A	0.000179739	2.89847	-1.34453
39911157	chr1:39911157:T:C	1.05625e-05	-1.12957e-10	-1.28025
39911171	chr1:39911171:A:G	0.000170469	2.85096	-1.34997
39911272	chr1:39911272:C:T	9.01174e-06	-1.43904	-3.58392e-10
39911950	chr1:39911950:C:T	6.22896e-06	-0.558108	-1.25025
39912063	chr1:39912063:T:A	2.62312e-05	-0.370616	-3.58392e-10
39912365	chr1:39912365:AT:A	9.78743e-06	-1.12957e-10	-1.35647
39912786	chr1:39912786:G:A	9.77555e-06	-1.12957e-10	-1.35768
39913432	chr1:39913432:G:A	0.000183553	1.57494	-3.58392e-10
39913523	chr1:39913523:C:T	1.1519e-05	-1.12957e-10	-1.19357
39913641	chr1:39913641:G:A	1.04487e-05	-1.12957e-10	-1.29109
39913812	chr1:39913812:C:G	9.83739e-06	-1.12957e-10	-1.35138
39913914	chr1:39913914:G:A	1.01667e-05	-1.12957e-10	-1.31845
39913959	chr1:39913959:G:A	1.11128e-05	-1.12957e-10	-1.22947
39914239	chr1:39914239:T:A	9.77574e-06	-1.12957e-10	-1.35766
39914277	chr1:39914277:C:T	9.8187e-06	-1.12957e-10	-1.35328
39914309	chr1:39914309:T:C	0.0020558	1.99455	1.99631
39914914	chr1:39914914:G:A	9.84271e-06	-1.12957e-10	-1.35084
39915168	chr1:39915168:A:G	1.29568e-05	-1.12957e-10	-1.07595
39915372	chr1:39915372:G:A	9.8426e-06	-1.12957e-10	-1.35085
39915888	chr1:39915888:T:TAC	9.83985e-06	-1.12957e-10	-1.35113
39916448	chr1:39916448:A:G	9.84161e-06	-1.12957e-10	-1.35095
39916592	chr1:39916592:T:C	7.56274e-05	1.90612	-1.21787
39916801	chr1:39916801:T:C	9.84399e-06	-1.12957e-10	-1.35071
39917049	chr1:39917049:C:T	9.88406e-06	-1.12957e-10	-1.34664
39917276	chr1:39917276:TC:T	7.95206e-06	-1.56414	-3.58392e-10
39917460	chr1:39917460:T:G	1.31828e-05	-1.12957e-10	-1.05866
39917821	chr1:39917821:G:A	1.02206e-05	-1.12957e-10	-1.31316
39917880	chr1:39917880:G:T	0.000126165	2.22313	-1.02311
39918381	chr1:39918381:A:T	1.50594e-05	-0.925565	-3.58392e-10
39918489	chr1:39918489:T:G	3.18336e-05	-0.177044	-3.58392e-10
39918532	chr1:39918532:G:A	1.01685e-05	-1.12957e-10	-1.31827
39918881	chr1:39918881:C:T	1.03126e-05	-1.12957e-10	-1.3042
39919185	chr1:39919185:G:A	1.34712e-05	-1.12957e-10	-1.03701
39919264	chr1:39919264:G:A	1.1481e-05	-1.12957e-10	-1.19688
39919296	chr1:39919296:G:A	0.000835098	2.19807	0.891908
39919619	chr1:39919619:G:A	1.23237e-05	-1.12957e-10	-1.12604
39919623	chr1:39919623:A:C	2.38383e-06	-1.4055	-1.36336
39919703	chr1:39919703:T:C	0.000466069	2.27115	0.235612
39919877	chr1:39919877:C:G	1.23698e-05	-1.12957e-10	-1.12231
39919926	chr1:39919926:A:G	1.20439e-05	-1.12957e-10	-1.14901
39920240	chr1:39920240:A:G	1.15974e-05	-1.12957e-10	-1.18679
39920262	chr1:39920262:T:C	2.13813e-06	-1.55486	-1.32277
39920403	chr1:39920403:A:G	1.03549e-05	-1.12957e-10	-1.3001
39920539	chr1:39920539:A:T	2.80835e-06	-1.49643	-1.10854
39920755	chr1:39920755:G:A	0.000372162	0.157151	2.12461
39920841	chr1:39920841:A:G	3.67702e-06	-0.990076	-1.34539
39921438	chr1:39921438:T:G	2.9451e-05	0.931337	-1.18618
39921939	chr1:39921939:G:A	1.18174e-05	-1.12957e-10	-1.168
39922076	chr1:39922076:C:T	3.02244e-05	0.934472	-1.16339
39922704	chr1:39922704:G:T	2.5115e-06	-1.45488	-1.26181
39923005	chr1:39923005:C:T	9.82767e-06	-1.12957e-10	-1.35236
39923363	chr1:39923363:T:A	9.91452e-06	-1.12957e-10	-1.34357
39923493	chr1:39923493:G:A	2.41538e-06	-1.44564	-1.31007
39923864	chr1:39923864:A:G	2.6132e-06	-1.42838	-1.24861
39924860	chr1:39924860:T:C	2.7605e-06	-1.53037	-1.09179
39925036	chr1:39925036:G:A	9.73887e-06	-1.12957e-10	-1.36144
39925152	chr1:39925152:A:C	1.191e-05	-1.12957e-10	-1.16019
39925481	chr1:39925481:G:A	0.000638153	3.36856	-0.547546
39925559	chr1:39925559:A:G	1.14111e-05	-1.12957e-10	-1.20298
39925583	chr1:39925583:C:T	0.00262489	5.59449	-1.35927
39926080	chr1:39926080:C:T	0.00452377	5.95955	-1.18001
39926092	chr1:39926092:C:T	1.05656e-05	-1.12957e-10	-1.27997
39926097	chr1:39926097:A:G	1.21983e-05	-1.12957e-10	-1.13627
39926334	chr1:39926334:C:T	9.83083e-06	-1.12957e-10	-1.35204
39926444	chr1:39926444:C:T	1.11363e-05	-1.12957e-10	-1.22736
39926485	chr1:39926485:G:C	0.0194927	7.54334	-1.30311
39926617	chr1:39926617:T:C	8.10766e-06	-1.54476	-3.58392e-10
39926655	chr1:39926655:T:C	4.06399e-06	-0.951045	-1.28436
39926810	chr1:39926810:C:T	2.53577e-06	-1.35294	-1.35413
39927488	chr1:39927488:A:G	0.0230906	7.5731	-1.16348
39927523	chr1:39927523:G:A	0.00057357	3.30995	-0.595635
39927556	chr1:39927556:T:C	1.03254e-05	-1.12957e-10	-1.30296
39927714	chr1:39927714:A:G	1.91923e-05	-1.12957e-10	-0.683057
39927771	chr1:39927771:T:G	1.27907e-05	-1.08885	-3.58392e-10
39927885	chr1:39927885:G:A	9.83083e-06	-1.12957e-10	-1.35204
39928237	chr1:39928237:T:C	9.73517e-06	-1.12957e-10	-1.36182
39928482	chr1:39928482:C:T	8.1807e-06	-1.53579	-3.58392e-10
39929329	chr1:39929329:C:T	4.06299e-06	-0.969456	-1.26619
39929497	chr1:39929497:A:G	0.202182	8.82579	-0.246436
39929523	chr1:39929523:A:G	0.00345188	5.84772	-1.33861
39929883	chr1:39929883:T:C	1.08165e-05	-1.12957e-10	-1.2565
39930326	chr1:39930326:C:T	1.20505e-05	-1.12957e-10	-1.14846
39930542	chr1:39930542:A:G	4.75361e-06	-0.888361	-1.1903
39930754	chr1:39930754:G:A	9.72583e-06	-1.12957e-10	-1.36278
39931224	chr1:39931224:C:A	1.00518e-05	-1.12957e-10	-1.32982
39931983	chr1:39931983:G:T	0.000741182	0.524323	2.44636
39932218	chr1:39932218:C:T	1.74685e-05	-1.12957e-10	-0.77717
39932662	chr1:39932662:G:A	9.97675e-06	-1.12957e-10	-1.33731
39932903	chr1:39932903:G:A	1.16513e-05	-1.12957e-10	-1.18215
39933056	chr1:39933056:C:T	0.0928631	8.64658	-0.845262
39933170	chr1:39933170:C:T	0.140948	9.09382	-0.875234
39933269	chr1:39933269:A:G	0.0727581	8.47483	-0.917505
39933338	chr1:39933338:C:T	1.31166e-05	-1.12957e-10	-1.06369
39933589	chr1:39933589:G:A	9.75884e-06	-1.12957e-10	-1.35939
39933631	chr1:39933631:G:A	9.71956e-06	-1.12957e-10	-1.36343
39934062	chr1:39934062:T:C	2.6454e-06	-1.30541	-1.35933
39934200	chr1:39934200:A:G	1.32923e-05	-1.12957e-10	-1.05038
39934367	chr1:39934367:A:T	9.98568e-06	-1.12957e-10	-1.33641
39934725	chr1:39934725:C:T	0.00445129	6.12744	-1.36405
39936166	chr1:39936166:T:A	0.00446825	6.12447	-1.35729
39936654	chr1:39936654:G:A	1.26837e-05	-1.09725	-3.58392e-10
39936715	chr1:39936715:T:C	4.84261e-06	-0.826087	-1.23403
39936778	chr1:39936778:C:T	2.07552e-05	-1.12957e-10	-0.604769
39936855	chr1:39936855:C:T	1.03128e-05	-1.12957e-10	-1.30418
39937742	chr1:39937742:G:T	0.00053701	3.24831	-0.599854
39938244	chr1:39938244:G:A	1.0719e-05	-1.12957e-10	-1.26555
39938311	chr1:39938311:C:A	8.66821e-06	-1.4779	-3.58392e-10
39938569	chr1:39938569:A:G	3.68847e-06	-1.01017	-1.32218
39938719	chr1:39938719:C:T	1.0274e-05	-1.12957e-10	-1.30795
39938819	chr1:39938819:T:C	1.07578e-05	-1.12957e-10	-1.26194
39938979	chr1:39938979:A:G	8.4818e-06	-1.49964	-3.58392e-10
39938996	chr1:39938996:CCA:C	1.05451e-05	-1.12957e-10	-1.28191
39939144	chr1:39939144:C:T	1.07556e-05	-1.12957e-10	-1.26214
39939165	chr1:39939165:C:T	1.04422e-05	-1.12957e-10	-1.29171
39939272	chr1:39939272:A:G	1.35892e-05	-1.12957e-10	-1.02829
39939374	chr1:39939374:C:T	1.94491e-05	-1.12957e-10	-0.669768
39939405	chr1:39939405:T:C	1.09565e-05	-1.12957e-10	-1.24364
39940428	chr1:39940428:G:A	5.46417e-05	-1.12957e-10	0.363231
39940811	chr1:39940811:G:A	5.50025e-05	-1.12957e-10	0.369813
39941043	chr1:39941043:C:T	0.00359191	5.91187	-1.363
39941209	chr1:39941209:A:G	0.00038265	3.0164	-0.706847
39941335	chr1:39941335:G:A	1.02399e-05	-1.12957e-10	-1.31127
39941424	chr1:39941424:G:A	1.04073e-05	-1.12957e-10	-1.29506
39941736	chr1:39941736:G:A	9.75379e-06	-1.12957e-10	-1.35991
39942709	chr1:39942709:A:G	5.06906e-06	-1.42924	-0.585174
39943611	chr1:39943611:T:C	0.000236992	2.72321	-0.892754
39945682	chr1:39945682:G:A	1.38458e-05	-1.12957e-10	-1.00958
39946763	chr1:39946763:G:A	1.45241e-05	-0.961756	-3.58392e-10
39946995	chr1:39946995:C:T	1.27731e-05	-1.12957e-10	-1.09023
39947426	chr1:39947426:T:C	0.00136972	4.69439	-1.10959
39947603	chr1:39947603:G:A	1.02059e-05	-1.12957e-10	-1.3146
39947782	chr1:39947782:C:T	1.33865e-05	-1.12957e-10	-1.04332
39948081	chr1:39948081:C:A	1.3706e-05	-1.12957e-10	-1.01974
39948128	chr1:39948128:G:A	9.75433e-06	-1.12957e-10	-1.35986
39948254	chr1:39948254:A:T	1.37393e-05	-1.12957e-10	-1.01731
39948347	chr1:39948347:C:T	1.32728e-05	-1.05185	-3.58392e-10
39948651	chr1:39948651:T:C	0.000715573	4.29372	-1.35821
39949084	chr1:39949084:G:A	1.03662e-05	-1.12957e-10	-1.29902
39949101	chr1:39949101:C:T	1.0009e-05	-1.12957e-10	-1.33408
39949624	chr1:39949624:T:G	1.50426e-05	-1.12957e-10	-0.92668
39950403	chr1:39950403:C:G	9.8232e-06	-1.12957e-10	-1.35282
39950475	chr1:39950475:T:C	9.80335e-06	-1.12957e-10	-1.35484
39950765	chr1:39950765:C:T	0.00015293	0.653478	0.738936
39950804	chr1:39950804:T:A	8.0143e-06	-1.55634	-3.58392e-10
39951122	chr1:39951122:C:T	1.51315e-05	-1.12957e-10	-0.920789
39951188	chr1:39951188:C:T	1.26244e-05	-1.12957e-10	-1.10194
39951318	chr1:39951318:A:G	1.45269e-05	-1.12957e-10	-0.961565
39951370	chr1:39951370:T:C	1.56719e-05	-1.12957e-10	-0.885698
39951602	chr1:39951602:C:T	1.37726e-05	-1.12957e-10	-1.01489
39951870	chr1:39951870:C:T	2.51916e-06	-1.41281	-1.30083
39952101	chr1:39952101:C:T	1.74324e-05	0.493878	-1.27311
39952401	chr1:39952401:C:T	1.64484e-05	-1.12957e-10	-0.837338
39952494	chr1:39952494:C:T	1.02593e-05	-1.12957e-10	-1.30938
39952892	chr1:39952892:T:C	2.93206e-06	-1.27627	-1.28559
39952917	chr1:39952917:A:G	0.00101761	3.00241	0.285244
39952958	chr1:39952958:G:T	0.000882899	4.50417	-1.35853
39953350	chr1:39953350:C:T	2.94469e-06	-1.27485	-1.28271
39954009	chr1:39954009:A:G	0.000886006	2.86829	0.280871
39954534	chr1:39954534:C:A	3.46953e-05	-1.12957e-10	-0.0909616
39955047	chr1:39955047:C:A	1.16838e-05	-1.12957e-10	-1.17936
39955170	chr1:39955170:G:C	9.8413e-06	-1.12957e-10	-1.35098
39956495	chr1:39956495:G:A	1.25261e-05	-1.12957e-10	-1.10975
39956626	chr1:39956626:A:G	1.43155e-05	-1.12957e-10	-0.976224
39957359	chr1:39957359:G:T	1.01659e-05	-1.12957e-10	-1.31853
39957667	chr1:39957667:C:T	1.04266e-05	-1.12957e-10	-1.2932
39957854	chr1:39957854:CTG:C	1.43967e-05	-1.12957e-10	-0.970566
39957943	chr1:39957943:TCAG:T	9.72342e-06	-1.12957e-10	-1.36303
39958138	chr1:39958138:A:G	1.02746e-05	-1.12957e-10	-1.30789
39958565	chr1:39958565:T:C	1.00867e-05	-1.12957e-10	-1.32635
39959406	chr1:39959406:C:T	3.75715e-06	-1.33115	-0.982757
39959445	chr1:39959445:G:A	1.27183e-05	-1.12957e-10	-1.09453
39959661	chr1:39959661:C:T	9.71752e-06	-1.12957e-10	-1.36364
39960263	chr1:39960263:A:T	1.18815e-05	-1.12957e-10	-1.16258
39960357	chr1:39960357:G:A	1.11581e-05	-1.12957e-10	-1.2254
39961063	chr1:39961063:C:T	9.9333e-06	-1.12957e-10	-1.34167
39961250	chr1:39961250:C:T	8.38357e-06	-1.51129	-3.58392e-10
39961554	chr1:39961554:A:G	1.95256e-05	-0.665842	-3.58392e-10
39962044	chr1:39962044:T:C	1.33522e-05	-1.12957e-10	-1.04589
39962293	chr1:39962293:G:C	9.94427e-06	-1.12957e-10	-1.34057
39962303	chr1:39962303:C:T	0.00256998	5.57517	-1.36109
39962606	chr1:39962606:G:A	2.19109e-05	-1.12957e-10	-0.550583
39962619	chr1:39962619:T:C	7.87471e-06	-1.57391	-3.58392e-10
39962685	chr1:39962685:A:T	2.02847e-05	-1.12957e-10	-0.627701
39962764	chr1:39962764:T:G	1.19672e-05	-1.12957e-10	-1.1554
39962802	chr1:39962802:C:A	1.95866e-05	-1.12957e-10	-0.662721
39962881	chr1:39962881:T:G	1.08179e-05	-1.25636	-3.58392e-10
39962915	chr1:39962915:G:T	1.10796e-05	0.115284	-1.34774
39963161	chr1:39963161:C:T	2.07608e-05	-1.12957e-10	-0.604499
39963476	chr1:39963476:T:C	3.33702e-05	-1.12957e-10	-0.129904
39964083	chr1:39964083:A:T	1.9739e-05	-1.12957e-10	-0.654971
39964192	chr1:39964192:T:C	4.69231e-05	0.210944	-3.58392e-10
39964948	chr1:39964948:G:A	2.8428e-05	-1.12957e-10	-0.290191
39965013	chr1:39965013:G:A	1.79397e-05	-1.12957e-10	-0.750551
39965590	chr1:39965590:C:A	1.16294e-05	-1.12957e-10	-1.18403
39966055	chr1:39966055:A:G	1.23134e-05	-1.12957e-10	-1.12688
39966158	chr1:39966158:C:T	1.51833e-05	-1.12957e-10	-0.917373
39966796	chr1:39966796:C:T	8.8886e-06	-1.4528	-3.58392e-10
39966857	chr1:39966857:C:T	1.10323e-05	-1.12957e-10	-1.23674
39967277	chr1:39967277:G:T	4.25633e-05	-1.12957e-10	0.113425
39968099	chr1:39968099:A:G	6.07291e-06	-0.643064	-1.19067
39968968	chr1:39968968:A:G	9.85992e-06	-1.12957e-10	-1.34909
39969357	chr1:39969357:G:A	2.07887e-05	-1.12957e-10	-0.603159
39969485	chr1:39969485:A:G	4.55352e-06	-1.37077	-0.750899
39970086	chr1:39970086:C:T	1.20369e-05	-1.14959	-3.58392e-10
39970186	chr1:39970186:T:C	7.95071e-06	-1.56431	-3.58392e-10
39970329	chr1:39970329:T:A	2.33526e-05	-1.12957e-10	-0.486857
39971793	chr1:39971793:T:C	2.53521e-06	-1.34784	-1.35945
39971820	chr1:39971820:G:A	7.89623e-06	-1.57118	-3.58392e-10
39972066	chr1:39972066:C:A	9.68044e-06	-0.304535	-1.06292
39972104	chr1:39972104:A:G	1.35445e-05	-1.03158	-3.58392e-10
39972159	chr1:39972159:C:T	1.16037e-05	-1.12957e-10	-1.18624
39972327	chr1:39972327:G:A	1.3539e-05	-1.12957e-10	-1.03199
39972657	chr1:39972657:C:T	2.33331e-05	0.0246489	-0.512342
39972910	chr1:39972910:G:A	9.77667e-06	-1.12957e-10	-1.35757
39973448	chr1:39973448:G:C	9.75721e-06	-1.12957e-10	-1.35956
39973623	chr1:39973623:T:G	1.08478e-05	0.105308	-1.35892
39973926	chr1:39973926:G:A	2.22265e-06	-1.54405	-1.29482
39973928	chr1:39973928:G:A	2.10827e-06	-1.57407	-1.31763
39974478	chr1:39974478:T:C	2.30604e-06	-1.44821	-1.35382
39974950	chr1:39974950:T:C	9.02216e-06	-0.100469	-1.33741
39975005	chr1:39975005:C:T	1.12905e-05	-1.12957e-10	-1.2136
39975524	chr1:39975524:C:T	1.29061e-05	-1.12957e-10	-1.07986
39975579	chr1:39975579:C:T	8.64351e-06	-1.48076	-3.58392e-10
39975600	chr1:39975600:G:A	6.35586e-06	-0.427861	-1.36033
39975939	chr1:39975939:C:T	7.1394e-06	-0.310384	-1.36155
39976055	chr1:39976055:G:T	1.93691e-05	0.23276	-0.906646
39976099	chr1:39976099:T:C	7.25038e-06	-0.624309	-1.0322
39976292	chr1:39976292:T:A	1.68741e-05	-0.350086	-0.461701
39976436	chr1:39976436:G:A	9.78552e-06	-1.12957e-10	-1.35666
39976553	chr1:39976553:A:G	1.0144e-05	-1.12957e-10	-1.32068
39976565	chr1:39976565:CA:C	1.2865e-05	-1.12957e-10	-1.08306
39976683	chr1:39976683:T:A	7.77681e-05	-1.12957e-10	0.716165
39977094	chr1:39977094:A:G	1.24552e-05	-1.12957e-10	-1.11543
39977351	chr1:39977351:T:TA	2.56093e-06	-1.57261	-1.12458
39977723	chr1:39977723:G:A	2.31567e-05	-1.40509	0.909812
39977761	chr1:39977761:G:A	1.20006e-05	-1.12957e-10	-1.15261
39977955	chr1:39977955:C:T	7.53395e-05	1.91933	-1.23489
39978076	chr1:39978076:G:A	4.17944e-05	-1.12957e-10	0.095196
39979088	chr1:39979088:C:T	1.74254e-05	-1.12957e-10	-0.77964
39979124	chr1:39979124:A:C	1.63564e-05	-1.12957e-10	-0.842949
39979297	chr1:39979297:A:G	1.73277e-05	-0.883239	0.097978
39979527	chr1:39979527:T:C	5.95308e-06	-1.03616	-0.817503
39979824	chr1:39979824:T:C	2.8705e-05	-0.592423	0.311928
39979995	chr1:39979995:A:G	0.000126451	-0.17581	1.3781
39980105	chr1:39980105:C:T	9.87603e-06	-1.12957e-10	-1.34746
39980161	chr1:39980161:G:A	6.70212e-05	-1.12957e-10	0.567443
39980198	chr1:39980198:A:G	0.000137413	-0.0656474	1.35107
39980282	chr1:39980282:A:G	2.66094e-06	-1.30171	-1.35717
39980468	chr1:39980468:C:T	3.68185e-05	-0.415162	0.383596
39980562	chr1:39980562:A:G	1.10471e-05	-1.12957e-10	-1.2354
39980646	chr1:39980646:G:T	1.12381e-05	-1.12957e-10	-1.21825
39981147	chr1:39981147:G:A	4.36157e-05	-1.12957e-10	0.137851
39981381	chr1:39981381:C:T	3.15828e-06	-1.546	-0.941537
39981488	chr1:39981488:C:T	1.32197e-05	-1.05586	-3.58392e-10
39981497	chr1:39981497:T:C	2.4646e-05	-1.12957e-10	-0.432954
39981658	chr1:39981658:C:T	9.71397e-06	-1.12957e-10	-1.364
39982282	chr1:39982282:C:T	1.12511e-05	-1.12957e-10	-1.2171
39982548	chr1:39982548:T:C	4.11193e-06	-1.32949	-0.894182
39982878	chr1:39982878:AC:A	1.73678e-05	-1.12957e-10	-0.782951
39982971	chr1:39982971:A:G	1.78863e-05	-1.12957e-10	-0.753532
39983932	chr1:39983932:A:G	7.87935e-06	-1.57332	-3.58392e-10
39984104	chr1:39984104:A:G	1.05263e-05	-1.12957e-10	-1.28369
39984199	chr1:39984199:C:T	1.19177e-05	-1.12957e-10	-1.15954
39984346	chr1:39984346:T:A	3.16284e-05	-0.398352	0.214841
39984445	chr1:39984445:T:C	9.89293e-06	-1.12957e-10	-1.34575
39984516	chr1:39984516:ACT:A	1.11107e-05	-1.22965	-3.58392e-10
39985003	chr1:39985003:C:T	3.95348e-05	-1.12957e-10	0.039614
39985184	chr1:39985184:G:A	2.75785e-06	-1.25923	-1.36389
39985346	chr1:39985346:A:C	1.05189e-05	-1.12957e-10	-1.28439
39985653	chr1:39985653:T:C	1.02089e-05	-1.12957e-10	-1.31431
39985848	chr1:39985848:T:C	1.45998e-05	-1.12957e-10	-0.95656
39986596	chr1:39986596:G:A	1.10255e-05	-1.12957e-10	-1.23735
39986646	chr1:39986646:C:T	4.37674e-05	-1.12957e-10	0.141322
39986885	chr1:39986885:G:C	1.04733e-05	-1.12957e-10	-1.28874
39987168	chr1:39987168:T:TC	0.000117085	-0.0308155	1.15614
39987744	chr1:39987744:T:C	9.723e-06	-1.12957e-10	-1.36307
39988832	chr1:39988832:G:A	1.07512e-05	-1.12957e-10	-1.26255
39989159	chr1:39989159:C:T	1.52686e-05	-1.12957e-10	-0.911769
39989587	chr1:39989587:A:T	1.11535e-05	-1.12957e-10	-1.22581
39989614	chr1:39989614:C:T	1.94938e-05	-1.12957e-10	-0.667469
39989719	chr1:39989719:G:T	1.65892e-05	-1.12957e-10	-0.828816
39989784	chr1:39989784:T:G	9.96043e-06	-1.12957e-10	-1.33895
39990190	chr1:39990190:C:T	3.63153e-05	-0.955457	0.91013
39990763	chr1:39990763:G:A	9.00119e-05	0.185408	0.676968
39991325	chr1:39991325:T:C	1.11561e-05	-1.12957e-10	-1.22558
39991644	chr1:39991644:G:A	2.42468e-05	-1.12957e-10	-0.449282
39991653	chr1:39991653:A:C	2.39325e-06	-1.40634	-1.35857
39992503	chr1:39992503:C:A	1.03205e-05	-1.12957e-10	-1.30343
39992785	chr1:39992785:C:T	2.76186e-05	-0.319077	-3.58392e-10
39992935	chr1:39992935:C:T	2.46655e-06	-1.39581	-1.33894
39993248	chr1:39993248:T:C	2.38045e-06	-1.41265	-1.35763
39993719	chr1:39993719:G:A	2.39011e-06	-1.40258	-1.36364
39993796	chr1:39993796:T:C	2.37081e-06	-1.41905	-1.35528
39993833	chr1:39993833:T:C	2.394e-06	-1.41285	-1.35176
39993864	chr1:39993864:A:C	2.33601e-06	-1.42728	-1.36184
39993991	chr1:39993991:C:CCA	1.6112e-05	-1.12957e-10	-0.858
39994127	chr1:39994127:T:C	2.4055e-06	-1.40585	-1.35396
39994149	chr1:39994149:T:C	2.35568e-06	-1.42016	-1.36058
39994255	chr1:39994255:C:T	2.41523e-06	-1.40207	-1.3537
39994479	chr1:39994479:C:G	2.31397e-06	-1.44229	-1.35631
39994538	chr1:39994538:C:G	0.000197935	-1.12957e-10	1.65037
39994717	chr1:39994717:C:T	9.81237e-06	-1.12957e-10	-1.35392
39994726	chr1:39994726:C:T	2.38402e-06	-1.4158	-1.35298
39994736	chr1:39994736:G:C	2.39149e-06	-1.41215	-1.3535
39995204	chr1:39995204:A:G	2.43775e-06	-1.38425	-1.36224
39995293	chr1:39995293:C:T	9.03287e-05	-0.894089	1.75998
39995964	chr1:39995964:C:T	2.36407e-05	-1.12957e-10	-0.474596
39996594	chr1:39996594:CT:C	1.61138e-05	-1.12957e-10	-0.857892
39996732	chr1:39996732:A:C	1.00381e-05	-1.12957e-10	-1.33118
39996990	chr1:39996990:T:C	5.81806e-05	0.349029	0.0769558
39997105	chr1:39997105:G:A	5.8567e-05	-1.12957e-10	0.432605
39997379	chr1:39997379:C:T	2.7965e-05	-1.12957e-10	-0.306613
39997686	chr1:39997686:G:T	1.01505e-05	-1.12957e-10	-1.32005
39997826	chr1:39997826:G:A	1.1547e-05	0.141382	-1.33252
39998049	chr1:39998049:T:G	9.71477e-05	2.30168	-1.36301
39998833	chr1:39998833:ATC:A	1.49768e-05	-1.12957e-10	-0.931061
39999222	chr1:39999222:C:G	9.61058e-06	-0.115325	-1.25938
39999362	chr1:39999362:T:C	1.16028e-05	-1.18632	-3.58392e-10
39999914	chr1:39999914:C:T	9.92015e-06	-0.313558	-1.02944
40000034	chr1:40000034:C:T	9.76251e-06	-1.12957e-10	-1.35902
40001773	chr1:40001773:A:G	9.8295e-06	-1.12957e-10	-1.35218
40002510	chr1:40002510:G:C	3.18727e-05	-1.12957e-10	-0.175815
40002568	chr1:40002568:G:A	1.20048e-05	-1.12957e-10	-1.15226
40002812	chr1:40002812:A:T	2.49056e-05	-1.12957e-10	-0.422474
40002992	chr1:40002992:A:G	1.54011e-05	-1.12957e-10	-0.903128
40003912	chr1:40003912:C:T	8.2321e-05	1.71331	-0.940247
40004054	chr1:40004054:G:A	1.01766e-05	-1.31748	-3.58392e-10
40004522	chr1:40004522:G:A	1.99692e-05	0.347009	-0.990387
40005048	chr1:40005048:T:G	2.37071e-05	-1.12957e-10	-0.47179
40005173	chr1:40005173:T:C	1.22454e-05	-1.12957e-10	-1.13242
40005267	chr1:40005267:G:A	1.68504e-05	-1.06747	0.25428
40005473	chr1:40005473:A:G	1.4565e-05	-1.12957e-10	-0.958945
40005564	chr1:40005564:A:G	4.83421e-05	0.310231	-0.0694946
40005792	chr1:40005792:C:G	9.16157e-06	-1.42255	-3.58392e-10
40006177	chr1:40006177:T:C	1.26709e-05	-1.12957e-10	-1.09826
40006382	chr1:40006382:C:T	1.38671e-05	-1.12957e-10	-1.00805
40006870	chr1:40006870:C:T	1.12982e-05	-1.21292	-3.58392e-10
40007043	chr1:40007043:G:A	7.22689e-05	-1.12957e-10	0.642827
40007093	chr1:40007093:G:GC	2.65212e-05	0.921014	-1.28064
40007172	chr1:40007172:A:G	9.50659e-05	0.917004	-3.58392e-10
40007451	chr1:40007451:A:G	1.25083e-05	0.192157	-1.30333
40007489	chr1:40007489:C:T	1.96098e-05	0.6417	-1.30324
40007649	chr1:40007649:C:T	1.46106e-05	-1.12957e-10	-0.955822
40007875	chr1:40007875:T:C	0.00021578	1.40601	0.330681
40008370	chr1:40008370:G:A	0.000296341	3.41289	-1.35894
40008498	chr1:40008498:G:A	0.00120857	3.45963	-3.58392e-10
40008597	chr1:40008597:G:A	4.52614e-05	-1.12957e-10	0.174888
40008602	chr1:40008602:C:T	6.00227e-06	-0.481912	-1.36352
40008719	chr1:40008719:G:C	1.21693e-05	-1.13865	-3.58392e-10
40008755	chr1:40008755:C:T	1.21092e-05	-1.12957e-10	-1.1436
40008855	chr1:40008855:G:A	4.49576e-05	0.147238	0.0209156
40008939	chr1:40008939:A:G	0.000108932	2.04517	-0.992012
40009014	chr1:40009014:G:A	2.70897e-05	-1.12957e-10	-0.338413
40009053	chr1:40009053:C:T	0.000145036	-1.12957e-10	1.33942
40009198	chr1:40009198:T:C	0.000119706	2.43923	-1.29175
40009256	chr1:40009256:G:A	9.78497e-06	-1.12957e-10	-1.35672
40009291	chr1:40009291:C:G	9.99259e-06	-1.12957e-10	-1.33572
40009328	chr1:40009328:C:T	9.7151e-06	-1.12957e-10	-1.36389
40009346	chr1:40009346:T:C	8.27807e-05	2.12942	-1.35079
40009425	chr1:40009425:A:G	4.36811e-05	0.139349	-3.58392e-10
40009501	chr1:40009501:A:G	0.000104972	2.3618	-1.34567
40009707	chr1:40009707:G:A	3.23033e-05	1.03092	-1.19332
40009800	chr1:40009800:A:G	3.6821e-05	-1.12957e-10	-0.0314975
40009897	chr1:40009897:C:T	1.06531e-05	-1.12957e-10	-1.27172
40009964	chr1:40009964:G:A	1.01078e-05	-1.12957e-10	-1.32426
40010163	chr1:40010163:A:T	9.55534e-05	2.25929	-1.33717
40010451	chr1:40010451:C:T	2.16524e-05	-1.12957e-10	-0.562451
40010515	chr1:40010515:A:G	7.83346e-05	2.04782	-1.32439
40010548	chr1:40010548:A:G	8.6667e-05	2.15129	-1.32678
40010555	chr1:40010555:A:G	8.60857e-05	2.14524	-1.32746
40010563	chr1:40010563:G:A	9.55132e-05	2.26127	-1.33957
40010565	chr1:40010565:T:C	0.000105901	2.34207	-1.31714
40010930	chr1:40010930:G:T	9.40571e-05	2.23553	-1.3292
40011026	chr1:40011026:C:T	9.73978e-06	-1.12957e-10	-1.36135
40011110	chr1:40011110:G:A	1.0427e-05	-1.12957e-10	-1.29317
40011129	chr1:40011129:A:G	2.50372e-05	-0.16449	-0.252714
40011302	chr1:40011302:T:C	3.09019e-05	-1.12957e-10	-0.206751
40011337	chr1:40011337:C:T	1.25487e-05	-1.12957e-10	-1.10795
40011379	chr1:40011379:G:A	1.28943e-05	-1.12957e-10	-1.08078
40011693	chr1:40011693:G:A	1.11125e-05	-1.12957e-10	-1.2295
40011973	chr1:40011973:C:T	4.6819e-05	1.29591	-1.08719
40012078	chr1:40012078:A:T	4.37286e-05	1.31245	-1.17201
40012130	chr1:40012130:G:C	1.07787e-05	-1.12957e-10	-1.26
40012647	chr1:40012647:C:T	6.48578e-05	1.58979	-1.05516
40012742	chr1:40012742:A:G	4.09096e-05	-0.403215	0.477012
40012833	chr1:40012833:C:T	1.3135e-05	-1.12957e-10	-1.06228
40012933	chr1:40012933:A:G	4.72857e-05	1.3576	-1.13896
40012996	chr1:40012996:A:G	4.47155e-05	1.32388	-1.16113
40013408	chr1:40013408:A:C	8.07159e-06	-1.54922	-3.58392e-10
40013602	chr1:40013602:G:A	9.59103e-05	2.26818	-1.34233
40013762	chr1:40013762:A:G	4.8138e-05	1.58726	-1.35076
40013784	chr1:40013784:G:GT	4.76131e-05	1.57692	-1.35138
40013995	chr1:40013995:C:T	1.04256e-05	-1.12957e-10	-1.2933
40014052	chr1:40014052:T:A	0.000287054	3.33581	-1.31371
40014771	chr1:40014771:G:A	5.35356e-05	1.57152	-1.22874
40014812	chr1:40014812:A:G	5.85981e-05	1.67658	-1.24344
40014887	chr1:40014887:A:G	9.71344e-06	-1.12957e-10	-1.36406
40015112	chr1:40015112:C:T	1.23635e-05	-1.12281	-3.58392e-10
40015150	chr1:40015150:T:A	5.92115e-05	1.68368	-1.24013
40015170	chr1:40015170:A:G	9.72238e-06	-1.12957e-10	-1.36314
40015428	chr1:40015428:G:A	0.000108672	0.988826	0.0619452
40015651	chr1:40015651:T:C	4.7897e-05	1.53776	-1.30628
40015826	chr1:40015826:T:C	9.37306e-06	-1.39973	-3.58392e-10
40015878	chr1:40015878:G:A	1.22051e-05	-1.13571	-3.58392e-10
40015945	chr1:40015945:C:A	1.92386e-05	-1.12957e-10	-0.680648
40016144	chr1:40016144:T:A	5.23381e-05	1.54693	-1.22677
40016433	chr1:40016433:T:C	8.92882e-05	2.17231	-1.31801
40016673	chr1:40016673:C:T	2.39341e-05	-1.12957e-10	-0.462263
40016676	chr1:40016676:G:A	6.11478e-05	1.68233	-1.20661
40016842	chr1:40016842:A:G	5.33269e-05	1.56109	-1.22221
40016937	chr1:40016937:T:C	5.09145e-05	1.52997	-1.23739
40017716	chr1:40017716:C:T	1.04685e-05	-1.12957e-10	-1.2892
40018161	chr1:40018161:G:A	8.22882e-06	-1.52992	-3.58392e-10
40018200	chr1:40018200:C:T	5.80627e-05	1.64126	-1.2173
40018221	chr1:40018221:G:A	1.47975e-05	-1.12957e-10	-0.943108
40018386	chr1:40018386:C:T	5.28785e-05	1.55437	-1.22394
40019501	chr1:40019501:T:C	9.95296e-06	-1.3397	-3.58392e-10
40019958	chr1:40019958:T:G	2.91232e-05	1.01876	-1.28479
40020462	chr1:40020462:T:TCTC	4.68457e-05	1.41179	-1.2025
40020471	chr1:40020471:C:T	1.55494e-05	-1.12957e-10	-0.893548
40020703	chr1:40020703:G:A	4.98204e-05	1.55386	-1.283
40021212	chr1:40021212:G:A	8.9667e-06	-1.44405	-3.58392e-10
40021864	chr1:40021864:G:A	1.08332e-05	-1.12957e-10	-1.25495
40022182	chr1:40022182:C:T	0.000111481	-0.120218	1.19651
40022185	chr1:40022185:A:G	5.01164e-05	1.47693	-1.20015
40022207	chr1:40022207:G:A	0.00013089	2.59783	-1.36104
40022498	chr1:40022498:C:T	6.18978e-06	-0.456163	-1.3585
40022591	chr1:40022591:A:G	2.77356e-05	0.936904	-1.25175
40022653	chr1:40022653:G:A	1.06277e-05	-1.12957e-10	-1.27411
40022803	chr1:40022803:A:G	1.17691e-05	-1.12957e-10	-1.17209
40022883	chr1:40022883:G:A	8.42275e-06	-1.50663	-3.58392e-10
40023005	chr1:40023005:G:T	4.8161e-05	1.44797	-1.21099
40023326	chr1:40023326:T:G	9.91468e-06	-1.12957e-10	-1.34355
40023621	chr1:40023621:G:A	1.07066e-05	-1.12957e-10	-1.2667
40023626	chr1:40023626:T:G	1.59013e-05	-1.12957e-10	-0.871168
40023871	chr1:40023871:G:A	4.18098e-05	1.11098	-1.01541
40023913	chr1:40023913:T:G	1.07263e-05	-1.12957e-10	-1.26487
40024519	chr1:40024519:A:C	9.57543e-05	-0.229839	1.15406
40024617	chr1:40024617:T:C	1.00477e-05	-1.12957e-10	-1.33022
40024990	chr1:40024990:C:A	4.84948e-05	1.5551	-1.31121
40025090	chr1:40025090:T:C	9.11018e-05	2.23842	-1.36401
40025936	chr1:40025936:A:G	2.92822e-05	-1.12957e-10	-0.260588
40026116	chr1:40026116:A:C	0.000133705	-1.12957e-10	1.25807
40026580	chr1:40026580:T:G	1.16657e-05	-1.12957e-10	-1.18091
40027064	chr1:40027064:G:C	3.81254e-05	1.30289	-1.29958
40027605	chr1:40027605:C:T	7.7194e-06	-0.230774	-1.36306
40028065	chr1:40028065:C:A	9.71467e-06	-1.12957e-10	-1.36393
40028316	chr1:40028316:A:G	5.79329e-05	-1.12957e-10	0.421719
40028731	chr1:40028731:C:T	1.0544e-05	-1.12957e-10	-1.28201
40028744	chr1:40028744:C:T	1.5731e-05	0.476981	-1.35892
40028932	chr1:40028932:T:C	5.1973e-05	1.60481	-1.29165
40029146	chr1:40029146:C:T	8.30568e-06	-0.156599	-1.36403
40029200	chr1:40029200:C:T	1.01403e-05	-1.32105	-3.58392e-10
40029431	chr1:40029431:A:C	1.93588e-05	-0.674419	-3.58392e-10
40030006	chr1:40030006:C:T	5.31937e-05	-0.0372629	0.373636
40030054	chr1:40030054:G:A	3.25847e-05	1.20388	-1.3576
40030240	chr1:40030240:C:T	1.06968e-05	-1.12957e-10	-1.26762
40030506	chr1:40030506:G:C	1.04213e-05	-1.12957e-10	-1.29371
40030528	chr1:40030528:T:C	8.83369e-06	-1.45899	-3.58392e-10
40031412	chr1:40031412:C:A	1.07316e-05	-1.12957e-10	-1.26437
40031832	chr1:40031832:G:A	1.36757e-05	-1.12957e-10	-1.02195
40032036	chr1:40032036:C:T	5.49645e-05	1.63084	-1.26172
40032178	chr1:40032178:T:C	3.03691e-05	-1.12957e-10	-0.22414
40032934	chr1:40032934:A:C	2.71931e-05	-0.480486	0.145881
40033003	chr1:40033003:A:G	2.5528e-05	-0.500171	0.102381
40033415	chr1:40033415:A:C	7.85381e-06	-0.229091	-1.34748
40033487	chr1:40033487:G:A	9.71995e-06	-1.12957e-10	-1.36339
40033630	chr1:40033630:G:A	2.44987e-05	-0.420013	-0.0189317
40033823	chr1:40033823:C:T	3.09961e-05	-1.12957e-10	-0.203706
40033958	chr1:40033958:T:C	9.78258e-06	-1.12957e-10	-1.35696
40033981	chr1:40033981:T:C	3.13038e-05	-1.12957e-10	-0.193828
40034065	chr1:40034065:C:G	1.20013e-05	-1.12957e-10	-1.15255
40034146	chr1:40034146:C:T	9.75752e-06	-1.12957e-10	-1.35953
40034207	chr1:40034207:C:T	2.82643e-05	1.00206	-1.29803
40034327	chr1:40034327:G:C	3.15779e-05	-1.12957e-10	-0.18511
40034329	chr1:40034329:T:C	3.15333e-05	-1.12957e-10	-0.186523
40034332	chr1:40034332:G:T	1.07383e-05	-1.12957e-10	-1.26375
40034365	chr1:40034365:T:A	3.12142e-05	-1.12957e-10	-0.196692
40035136	chr1:40035136:C:T	1.08904e-05	-1.12957e-10	-1.24968
40035528	chr1:40035528:A:G	0.00015576	1.73227	-0.321523
40035680	chr1:40035680:C:T	2.69809e-05	-1.12957e-10	-0.342436
40035826	chr1:40035826:A:C	0.00017043	1.90596	-0.405208
40035850	chr1:40035850:T:C	0.000293335	2.47377	-0.430023
40036120	chr1:40036120:A:T	0.000197456	1.8963	-0.248348
40036315	chr1:40036315:C:T	4.56531e-05	1.1476	-0.964097
40036477	chr1:40036477:C:T	0.000220125	1.98168	-0.225057
40036582	chr1:40036582:C:T	3.15467e-06	-1.29148	-1.1972
40036661	chr1:40036661:G:A	0.000194762	2.03002	-0.39581
40036828	chr1:40036828:G:A	1.22469e-05	-1.12957e-10	-1.1323
40037228	chr1:40037228:C:T	1.04749e-05	-1.12957e-10	-1.28858
40037247	chr1:40037247:C:A	0.000197096	2.02712	-0.380995
40037462	chr1:40037462:C:T	0.000149956	1.88439	-0.511611
40037675	chr1:40037675:G:A	1.01781e-05	-1.12957e-10	-1.31733
40037713	chr1:40037713:G:A	1.0406e-05	-1.12957e-10	-1.29519
40037963	chr1:40037963:T:C	0.000181989	1.94055	-0.374167
40037964	chr1:40037964:C:A	1.93245e-05	-1.12957e-10	-0.676194
40038026	chr1:40038026:C:T	9.78628e-06	-1.12957e-10	-1.35659
40038053	chr1:40038053:T:C	0.000200592	2.06692	-0.40322
40038107	chr1:40038107:G:A	3.24259e-05	-0.41054	0.251933
40038155	chr1:40038155:G:C	1.07316e-05	-1.12957e-10	-1.26437
40038215	chr1:40038215:T:C	1.12297e-05	-1.12957e-10	-1.21901
40038298	chr1:40038298:T:G	2.76914e-05	1.02911	-1.34556
40038712	chr1:40038712:C:T	1.39347e-05	-1.12957e-10	-1.00318
40038878	chr1:40038878:T:G	0.000164921	2.06221	-0.594313
40038888	chr1:40038888:C:T	9.71688e-06	-1.12957e-10	-1.3637
40039054	chr1:40039054:T:G	2.03771e-05	-1.12957e-10	-0.623153
40039538	chr1:40039538:G:T	3.2873e-05	1.19605	-1.34097
40039862	chr1:40039862:C:T	3.11873e-05	-1.12957e-10	-0.197555
40039889	chr1:40039889:G:A	0.000161381	2.12638	-0.680178
40039895	chr1:40039895:G:A	1.59052e-05	-1.12957e-10	-0.870921
40039999	chr1:40039999:T:C	0.000158686	2.04658	-0.61722
40040467	chr1:40040467:G:C	1.62768e-05	-1.12957e-10	-0.847827
40040474	chr1:40040474:A:T	1.05936e-05	-1.12957e-10	-1.27732
40040500	chr1:40040500:T:C	2.24075e-05	-1.12957e-10	-0.52817
40041053	chr1:40041053:G:A	0.000175488	2.18038	-0.650373
40041473	chr1:40041473:C:A	0.000173959	2.13284	-0.61158
40041550	chr1:40041550:G:A	5.59779e-05	-0.870806	1.2582
40041615	chr1:40041615:G:A	1.08726e-05	-1.12957e-10	-1.25132
40041892	chr1:40041892:G:A	9.75723e-06	-1.12957e-10	-1.35956
40042733	chr1:40042733:G:A	1.07048e-05	-1.12957e-10	-1.26687
40043415	chr1:40043415:T:C	1.7912e-05	-0.460314	-0.291784
40043424	chr1:40043424:C:CT	4.25209e-05	1.37199	-1.25956
40043737	chr1:40043737:C:T	1.62921e-05	-1.12957e-10	-0.846888
40044224	chr1:40044224:C:G	1.01859e-05	-1.12957e-10	-1.31657
40044620	chr1:40044620:A:G	7.85211e-06	-0.215252	-1.36153
40044760	chr1:40044760:C:T	2.80712e-06	-1.3198	-1.28561
40044858	chr1:40044858:A:G	0.000224707	2.33648	-0.55925
40044896	chr1:40044896:AC:A	3.00792e-05	-1.12957e-10	-0.233732
40044931	chr1:40044931:G:A	0.000178465	2.20574	-0.658915
40044980	chr1:40044980:T:C	1.06153e-05	-1.12957e-10	-1.27527
40044987	chr1:40044987:G:A	1.53092e-05	-1.12957e-10	-0.90911
40045032	chr1:40045032:C:T	2.23668e-05	-1.12957e-10	-0.52999
40045216	chr1:40045216:T:C	1.8786e-05	-1.12957e-10	-0.704456
40045317	chr1:40045317:C:T	4.07706e-05	1.31793	-1.24754
40045322	chr1:40045322:G:A	1.06775e-05	-1.12957e-10	-1.26943
40045372	chr1:40045372:A:G	3.24905e-05	1.20138	-1.358
40045467	chr1:40045467:T:C	7.41427e-06	-0.28304	-1.35112
40045586	chr1:40045586:T:C	1.20589e-05	-1.12957e-10	-1.14776
40045595	chr1:40045595:G:A	2.82723e-05	1.06502	-1.36071
40045842	chr1:40045842:T:C	0.000187896	2.17544	-0.577116
40045843	chr1:40045843:G:A	8.25397e-06	-0.163659	-1.36321
40046321	chr1:40046321:T:C	1.09365e-05	-1.12957e-10	-1.24546
40046492	chr1:40046492:A:G	6.2279e-05	-1.12957e-10	0.494058
40046548	chr1:40046548:T:G	1.06645e-05	-1.12957e-10	-1.27064
40046589	chr1:40046589:C:T	3.65819e-05	1.32261	-1.36062
40046919	chr1:40046919:C:T	1.60969e-05	0.422188	-1.28113
40047101	chr1:40047101:TTATAATCTTATGGGATTTTGTGTTGATTAATCCCCATATAATCCCA:T	0.000166443	2.48326	-1.00618
40047649	chr1:40047649:C:T	3.62487e-05	1.20485	-1.25202
40047700	chr1:40047700:T:G	0.000155509	2.05664	-0.647508
40047880	chr1:40047880:G:A	9.78877e-06	-1.12957e-10	-1.35633
40048038	chr1:40048038:T:C	2.11272e-05	0.512151	-1.09916
40048394	chr1:40048394:A:C	3.55294e-05	1.17612	-1.24333
40048489	chr1:40048489:G:A	1.55431e-05	-1.12957e-10	-0.893949
40048659	chr1:40048659:T:C	0.000209249	2.24048	-0.534522
40048673	chr1:40048673:T:A	0.000200419	2.19361	-0.53077
40048693	chr1:40048693:T:G	0.000217987	2.24852	-0.501647
40048872	chr1:40048872:T:C	0.000197205	2.23026	-0.583581
40049269	chr1:40049269:C:T	0.000122232	1.16836	-3.58392e-10
40049374	chr1:40049374:T:C	0.000169487	2.05195	-0.556744
40049453	chr1:40049453:T:C	0.000225321	2.24709	-0.467128
40049605	chr1:40049605:G:A	4.9467e-05	-0.862081	1.12582
40049674	chr1:40049674:T:C	0.000211611	2.24167	-0.52449
40049710	chr1:40049710:C:T	2.47334e-05	-1.12957e-10	-0.429413
40049724	chr1:40049724:C:A	3.81069e-05	1.25196	-1.24913
40049747	chr1:40049747:C:T	9.89139e-06	-1.12957e-10	-1.3459
40049776	chr1:40049776:T:C	7.87479e-06	-1.5739	-3.58392e-10
40050566	chr1:40050566:G:A	1.22052e-05	-1.12957e-10	-1.13571
40050724	chr1:40050724:A:G	1.64433e-05	0.460074	-1.29772
40051640	chr1:40051640:A:T	1.55971e-05	-1.12957e-10	-0.89048
40051696	chr1:40051696:C:T	1.38867e-05	-1.12957e-10	-1.00663
40051773	chr1:40051773:G:A	9.81796e-06	-1.12957e-10	-1.35335
40051794	chr1:40051794:C:T	0.000187534	2.18526	-0.588864
40052066	chr1:40052066:T:C	2.16187e-05	0.35192	-0.915926
40052431	chr1:40052431:G:A	0.000196804	2.19411	-0.549465
40052438	chr1:40052438:C:G	0.000174765	2.12746	-0.601586
40052494	chr1:40052494:G:A	0.000197795	2.23538	-0.585722
40052828	chr1:40052828:C:T	1.88433e-05	-0.701407	-3.58392e-10
40052985	chr1:40052985:G:A	9.50406e-06	-0.0220753	-1.36377
40052995	chr1:40052995:C:T	8.07574e-06	-1.5487	-3.58392e-10
40053035	chr1:40053035:T:C	9.7261e-06	-1.12957e-10	-1.36275
40053080	chr1:40053080:C:T	2.90584e-05	1.08957	-1.35783
40053410	chr1:40053410:C:T	0.0001973	2.19151	-0.544353
40053472	chr1:40053472:T:C	2.25742e-05	-0.511495	-0.00926413
40053546	chr1:40053546:G:C	1.23851e-05	-1.12957e-10	-1.12107
40053579	chr1:40053579:C:T	4.73515e-05	0.220033	-3.58392e-10
40053631	chr1:40053631:A:G	0.000189438	2.16419	-0.557693
40053647	chr1:40053647:A:G	0.000210583	2.16844	-0.456133
40053681	chr1:40053681:A:T	0.000197529	2.18238	-0.53406
40053727	chr1:40053727:A:G	0.00016265	2.0439	-0.589868
40054130	chr1:40054130:AGAGT:A	1.76943e-05	0.53893	-1.30326
40054222	chr1:40054222:A:G	0.000233458	2.23502	-0.419585
40054347	chr1:40054347:C:T	0.000232118	2.26453	-0.454849
40054415	chr1:40054415:A:G	0.000187831	2.18477	-0.586795
40055254	chr1:40055254:A:G	0.000244269	3.22266	-1.36196
40055259	chr1:40055259:G:A	1.83811e-05	0.553774	-1.28002
40055335	chr1:40055335:TATC:T	0.000226991	3.14788	-1.36054
40055446	chr1:40055446:A:G	1.02699e-05	-1.12957e-10	-1.30835
40055709	chr1:40055709:A:G	0.000259237	3.2839	-1.36372
40055722	chr1:40055722:T:A	7.26525e-06	-0.293014	-1.36145
40055741	chr1:40055741:T:A	7.38131e-06	-0.276505	-1.36211
40055845	chr1:40055845:A:G	0.000234677	3.17792	-1.35728
40056085	chr1:40056085:C:G	0.000219278	3.11313	-1.36036
40056159	chr1:40056159:C:T	8.66497e-05	-1.12957e-10	0.824307
40056776	chr1:40056776:A:G	0.000255294	3.26388	-1.35903
40057427	chr1:40057427:C:T	9.13011e-06	-1.42599	-3.58392e-10
40057444	chr1:40057444:A:G	3.0415e-05	-1.12957e-10	-0.22263
40057485	chr1:40057485:G:T	0.000247829	3.2351	-1.35992
40057561	chr1:40057561:T:C	9.63763e-06	-1.37189	-3.58392e-10
40057656	chr1:40057656:A:G	0.000426276	3.73678	-1.31926
40058528	chr1:40058528:C:A	3.03755e-05	-1.12957e-10	-0.223929
40058839	chr1:40058839:G:T	2.46716e-05	-1.12957e-10	-0.431914
40058916	chr1:40058916:G:A	1.10246e-05	-1.12957e-10	-1.23744
40059018	chr1:40059018:A:T	0.000243308	3.21707	-1.36031
40059194	chr1:40059194:T:C	0.000221425	3.12182	-1.3593
40059439	chr1:40059439:T:C	1.61424e-05	-1.12957e-10	-0.856119
40060321	chr1:40060321:G:C	7.65639e-06	-0.240865	-1.36116
40060331	chr1:40060331:T:C	2.26842e-05	-0.531013	0.0151147
40060724	chr1:40060724:A:G	2.52532e-06	-1.55165	-1.15955
40061448	chr1:40061448:C:T	9.69961e-06	-0.00218462	-1.3633
40061737	chr1:40061737:G:A	1.59093e-05	-1.12957e-10	-0.870666
40061858	chr1:40061858:C:T	2.05843e-05	-1.12957e-10	-0.613036
40062222	chr1:40062222:ACTCT:A	0.000244664	3.22214	-1.35982
40062234	chr1:40062234:A:C	3.45733e-05	1.26841	-1.36289
40062324	chr1:40062324:G:A	1.11588e-05	-1.22533	-3.58392e-10
40062639	chr1:40062639:C:T	9.66965e-05	0.93401	-3.58392e-10
40062927	chr1:40062927:A:G	0.000211039	3.07266	-1.35819
40062953	chr1:40062953:C:T	0.000230621	3.16094	-1.35773
40063194	chr1:40063194:C:T	2.3181e-05	-0.515683	0.0214496
40063323	chr1:40063323:A:T	1.00032e-05	-1.12957e-10	-1.33466
40063357	chr1:40063357:T:C	1.60886e-05	0.403811	-1.26326
40064672	chr1:40064672:C:G	0.000154081	-0.0346843	1.43459
40065142	chr1:40065142:A:G	3.08834e-05	1.14738	-1.35473
40065422	chr1:40065422:A:G	3.58168e-05	1.30056	-1.35971
40065608	chr1:40065608:T:G	1.58007e-05	-1.12957e-10	-0.877509
40065822	chr1:40065822:C:A	1.08287e-05	-1.12957e-10	-1.25536
40066178	chr1:40066178:G:A	9.98481e-06	-1.12957e-10	-1.3365
40066640	chr1:40066640:C:A	1.05382e-05	-1.12957e-10	-1.28256
40067686	chr1:40067686:G:A	1.27474e-05	-1.09224	-3.58392e-10
40067772	chr1:40067772:C:G	1.86787e-05	-1.12957e-10	-0.710182
40068286	chr1:40068286:T:C	1.21807e-05	-1.12957e-10	-1.13771
40068351	chr1:40068351:A:G	3.52157e-05	1.28409	-1.36016
40068401	chr1:40068401:C:G	0.00022257	3.13134	-1.36366
40069170	chr1:40069170:T:A	8.02032e-06	-0.213816	-1.34177
40069268	chr1:40069268:A:T	2.10705e-05	-0.616132	0.0264379
40069324	chr1:40069324:G:T	1.03551e-05	-1.30009	-3.58392e-10
40069334	chr1:40069334:C:T	2.90237e-05	1.09427	-1.36373
40069395	chr1:40069395:T:C	0.000170158	2.8609	-1.36174
40069949	chr1:40069949:G:A	1.01217e-05	-1.12957e-10	-1.32289
40069973	chr1:40069973:G:A	4.24556e-06	-0.827808	-1.36389
40070003	chr1:40070003:G:A	1.09107e-05	-1.12957e-10	-1.24782
40070298	chr1:40070298:T:G	1.31297e-05	-1.12957e-10	-1.06269
40070402	chr1:40070402:C:CT	9.86412e-06	-1.12957e-10	-1.34866
40071242	chr1:40071242:G:A	1.56965e-05	-1.12957e-10	-0.884128
40071266	chr1:40071266:CT:C	1.8062e-05	-1.12957e-10	-0.743757
40071342	chr1:40071342:C:T	1.40921e-05	-1.12957e-10	-0.99195
40071944	chr1:40071944:A:G	1.86934e-05	-1.12957e-10	-0.709398
40072429	chr1:40072429:G:A	4.77753e-05	1.56413	-1.33519
40072786	chr1:40072786:C:T	2.97827e-06	-1.36944	-1.17679
40073353	chr1:40073353:T:G	1.06739e-05	-1.12957e-10	-1.26976
40073404	chr1:40073404:C:T	0.000218691	3.08576	-1.33567
40073605	chr1:40073605:T:C	1.39423e-05	-1.12957e-10	-1.00264
40073900	chr1:40073900:A:G	6.10017e-06	-0.483729	-1.34552
40074058	chr1:40074058:G:T	1.8446e-05	-1.12957e-10	-0.722718
40074145	chr1:40074145:C:G	1.04584e-05	-1.12957e-10	-1.29016
40074513	chr1:40074513:G:T	7.8526e-06	-0.232735	-1.34399
40074952	chr1:40074952:A:T	7.90911e-05	-0.312694	1.04573
40075472	chr1:40075472:C:G	1.24686e-05	-0.375926	-0.738428
40076470	chr1:40076470:A:C	1.04303e-05	-1.12957e-10	-1.29285
40076618	chr1:40076618:T:C	1.04229e-05	-1.12957e-10	-1.29357
40077229	chr1:40077229:A:G	0.000303898	3.4377	-1.35857
40077266	chr1:40077266:G:C	1.35062e-05	-0.180571	-0.853848
40077347	chr1:40077347:T:C	6.83208e-06	-0.359852	-1.35609
40077635	chr1:40077635:T:C	1.54103e-05	-1.12957e-10	-0.90253
40077753	chr1:40077753:C:T	1.06486e-05	-0.0128293	-1.25931
40078152	chr1:40078152:G:GT	1.58868e-05	-1.12957e-10	-0.872076
40078250	chr1:40078250:T:C	3.01766e-05	0.326766	-0.557267
40078897	chr1:40078897:AGG:A	2.48897e-05	-0.423114	-3.58392e-10
40078901	chr1:40078901:TATA:T	2.57026e-05	-0.390975	-3.58392e-10
40079394	chr1:40079394:T:A	4.36039e-05	0.137581	-3.58392e-10
40080292	chr1:40080292:T:G	0.000118201	1.17838	-0.0435673
40080735	chr1:40080735:G:A	1.63625e-05	-1.12957e-10	-0.842574
40080740	chr1:40080740:G:A	1.1692e-05	-1.12957e-10	-1.17866
40081242	chr1:40081242:A:G	9.76018e-06	-1.12957e-10	-1.35926
40081311	chr1:40081311:A:G	9.71521e-06	-1.12957e-10	-1.36387
40081565	chr1:40081565:AATAG:A	2.84465e-06	-1.2419	-1.35023
40081615	chr1:40081615:T:C	8.80734e-06	-0.412532	-1.04945
40081692	chr1:40081692:G:A	8.09511e-06	-1.54631	-3.58392e-10
40082098	chr1:40082098:G:A	1.01854e-05	-1.12957e-10	-1.31661
40082240	chr1:40082240:C:T	1.08189e-05	-1.12957e-10	-1.25627
40082241	chr1:40082241:G:A	9.92992e-06	-0.39075	-0.951265
40082278	chr1:40082278:C:T	1.05353e-05	-0.43884	-0.843992
40082372	chr1:40082372:A:G	1.53317e-05	0.453584	-1.36123
40082563	chr1:40082563:C:T	9.83976e-06	-1.12957e-10	-1.35114
40082582	chr1:40082582:C:T	8.78857e-06	-0.503449	-0.960666
40082754	chr1:40082754:G:A	1.06512e-05	-1.12957e-10	-1.2719
40083018	chr1:40083018:G:A	8.86288e-06	-0.50071	-0.954984
40083228	chr1:40083228:A:G	2.1642e-05	0.219207	-0.782138
40083440	chr1:40083440:G:A	1.02483e-05	-0.480185	-0.830267
40083497	chr1:40083497:C:T	9.7142e-06	-1.12957e-10	-1.36398
40083568	chr1:40083568:A:C	1.85264e-05	-0.718371	-3.58392e-10
40083782	chr1:40083782:C:T	9.29661e-06	-0.630871	-0.777045
40083891	chr1:40083891:T:G	1.03036e-05	-0.457573	-0.847498
40084001	chr1:40084001:T:C	9.19061e-06	-0.53574	-0.883644
40084126	chr1:40084126:A:C	4.16611e-05	0.0920023	-3.58392e-10
40084258	chr1:40084258:C:A	1.5233e-05	0.440016	-1.35412
40084819	chr1:40084819:C:G	3.13271e-06	-1.40607	-1.0896
40085102	chr1:40085102:C:T	3.04654e-06	-1.40685	-1.11671
40085196	chr1:40085196:A:G	2.97171e-06	-1.43031	-1.11812
40085280	chr1:40085280:C:A	9.80514e-06	-1.12957e-10	-1.35466
40085421	chr1:40085421:G:A	1.18707e-05	0.194407	-1.3579
40085485	chr1:40085485:CTT:C	9.86222e-06	-1.12957e-10	-1.34886
40085956	chr1:40085956:T:C	9.80514e-06	-1.12957e-10	-1.35466
40086185	chr1:40086185:G:A	9.89908e-06	-1.12957e-10	-1.34512
40086215	chr1:40086215:G:C	9.89217e-06	-1.12957e-10	-1.34582
40086603	chr1:40086603:G:T	4.57843e-06	-1.36199	-0.754222
40087340	chr1:40087340:G:A	2.74579e-06	-1.39519	-1.23231
40087698	chr1:40087698:T:C	1.25909e-05	-1.12957e-10	-1.1046
40087702	chr1:40087702:GGAA:G	9.79079e-06	-1.12957e-10	-1.35612
40087772	chr1:40087772:A:G	9.62981e-06	-0.165114	-1.20759
40088575	chr1:40088575:A:T	1.26059e-05	0.110165	-1.21356
40088576	chr1:40088576:A:T	1.02714e-05	-1.12957e-10	-1.30821
40088771	chr1:40088771:T:C	9.89884e-06	-1.12957e-10	-1.34515
40088927	chr1:40088927:T:C	1.07594e-05	-1.12957e-10	-1.26179
40089164	chr1:40089164:G:A	1.05274e-05	-0.0984018	-1.18518
40089370	chr1:40089370:C:T	1.05437e-05	-1.12957e-10	-1.28203
40089385	chr1:40089385:A:G	1.51244e-05	-0.921254	-3.58392e-10
40089602	chr1:40089602:C:G	5.79884e-06	-0.557803	-1.32211
40089727	chr1:40089727:C:T	1.49842e-05	0.427503	-1.35808
40089802	chr1:40089802:A:C	7.91508e-06	-1.5688	-3.58392e-10
40090051	chr1:40090051:T:G	2.62219e-05	0.573316	-0.944286
40090130	chr1:40090130:G:A	4.49373e-06	-1.26143	-0.873455
40090179	chr1:40090179:CCTAGA:C	1.53596e-05	-1.12957e-10	-0.905825
40090350	chr1:40090350:G:A	1.53425e-05	0.455754	-1.3627
40090471	chr1:40090471:T:C	2.29863e-05	0.832527	-1.33519
40090603	chr1:40090603:C:T	1.35979e-05	-1.02765	-3.58392e-10
40090606	chr1:40090606:A:G	3.36749e-06	-1.4114	-1.012
40090648	chr1:40090648:C:T	9.85431e-06	-1.12957e-10	-1.34966
40090845	chr1:40090845:CA:C	3.50282e-06	-1.41626	-0.967739
40091250	chr1:40091250:T:C	1.04585e-05	-1.12957e-10	-1.29015
40091270	chr1:40091270:A:T	1.47953e-05	0.415596	-1.35886
40091361	chr1:40091361:A:G	1.52266e-05	-0.914522	-3.58392e-10
40091505	chr1:40091505:G:A	2.68166e-05	-1.12957e-10	-0.348546
40091984	chr1:40091984:G:A	2.36848e-05	0.329321	-0.802055
40092584	chr1:40092584:C:G	1.01487e-05	-1.12957e-10	-1.32022
40092839	chr1:40092839:A:G	2.46491e-05	0.323136	-0.755961
40092986	chr1:40092986:T:C	9.81902e-06	-1.12957e-10	-1.35325
40093122	chr1:40093122:C:T	9.71495e-06	-1.12957e-10	-1.3639
40093381	chr1:40093381:AATAGG:A	5.58965e-06	-1.22807	-0.688577
40093481	chr1:40093481:C:T	3.69584e-06	-1.28289	-1.04747
40093535	chr1:40093535:C:T	6.50969e-06	-1.09798	-0.666294
40093576	chr1:40093576:T:G	6.58193e-06	-1.09131	-0.661931
40093616	chr1:40093616:A:G	6.30722e-06	-1.13775	-0.658119
40093653	chr1:40093653:G:A	1.2974e-05	-1.12957e-10	-1.07462
40093806	chr1:40093806:A:C	6.71034e-06	-1.09353	-0.640386
40093849	chr1:40093849:A:T	1.44418e-05	-1.12957e-10	-0.967443
40094014	chr1:40094014:G:A	2.7535e-06	-1.26087	-1.36382
40094033	chr1:40094033:A:C	1.20952e-05	-1.12957e-10	-1.14476
40094201	chr1:40094201:G:A	1.73341e-05	-0.951472	0.166579
40094562	chr1:40094562:T:C	2.39518e-05	0.315832	-0.777356
40094734	chr1:40094734:G:A	2.32355e-06	-1.54322	-1.25125
40094786	chr1:40094786:A:G	1.40274e-05	-0.934641	-0.0619163
40094966	chr1:40094966:G:A	9.72392e-06	-1.12957e-10	-1.36298
40094992	chr1:40094992:C:T	1.34505e-05	0.199678	-1.23823
40095084	chr1:40095084:C:T	1.9153e-05	-1.12957e-10	-0.685106
40095261	chr1:40095261:T:C	1.8355e-05	-1.12957e-10	-0.727664
40095799	chr1:40095799:C:T	3.79379e-06	-1.2406	-1.0636
40095826	chr1:40095826:T:C	1.2793e-05	-1.12957e-10	-1.08867
40095844	chr1:40095844:G:A	1.28191e-05	-1.12957e-10	-1.08663
40095925	chr1:40095925:A:T	1.28519e-05	-1.12957e-10	-1.08407
40095932	chr1:40095932:C:A	2.03314e-06	-1.56393	-1.36406
40096005	chr1:40096005:T:C	1.28405e-05	-1.12957e-10	-1.08496
40096106	chr1:40096106:G:C	1.27003e-05	-1.12957e-10	-1.09594
40096139	chr1:40096139:C:G	2.89653e-06	-1.21006	-1.364
40096142	chr1:40096142:A:ACAAAAC	2.88913e-06	-1.21411	-1.36251
40096239	chr1:40096239:T:C	6.15892e-06	-0.691595	-1.12807
40096357	chr1:40096357:A:C	9.3807e-06	-0.587493	-0.81142
40096779	chr1:40096779:G:A	1.26406e-05	-1.12957e-10	-1.10065
40097097	chr1:40097097:A:C	1.12215e-05	-1.12957e-10	-1.21973
40097321	chr1:40097321:T:C	3.4225e-06	-1.29083	-1.11636
40097439	chr1:40097439:C:T	1.02809e-05	-1.12957e-10	-1.30728
40097614	chr1:40097614:T:A	1.30169e-05	-1.12957e-10	-1.07131
40098028	chr1:40098028:T:C	1.05858e-05	-1.12369	-0.154355
40098084	chr1:40098084:C:T	1.44376e-05	-1.12957e-10	-0.967732
40098514	chr1:40098514:A:G	1.43125e-05	-1.12957e-10	-0.976432
40098569	chr1:40098569:T:A	3.18026e-06	-1.19535	-1.28525
40098613	chr1:40098613:T:C	1.76007e-05	-1.12957e-10	-0.769627
40098685	chr1:40098685:C:T	1.35094e-05	-1.12957e-10	-1.03418
40098855	chr1:40098855:C:G	2.91868e-05	-1.12957e-10	-0.263851
40099215	chr1:40099215:G:A	5.42138e-06	-0.916505	-1.03071
40099365	chr1:40099365:T:C	4.04084e-05	0.597991	-0.536519
40099369	chr1:40099369:A:G	4.81391e-05	0.717194	-0.480666
40099449	chr1:40099449:G:C	8.16638e-06	-1.57085	0.0333051
40099582	chr1:40099582:T:C	5.55914e-05	0.876175	-0.495714
40099938	chr1:40099938:G:C	5.56117e-06	-1.29477	-0.626986
40099963	chr1:40099963:T:C	1.16964e-05	0.185477	-1.36376
40100040	chr1:40100040:G:T	9.79352e-06	-0.388563	-0.967282
40100060	chr1:40100060:T:A	1.46944e-05	-0.950103	-3.58392e-10
40100275	chr1:40100275:G:A	5.5271e-06	-1.53854	-0.389366
40100328	chr1:40100328:G:A	9.89518e-06	-1.12957e-10	-1.34552
40100516	chr1:40100516:TTAAC:T	6.67579e-06	-0.376375	-1.3627
40100841	chr1:40100841:T:G	2.00306e-05	-1.12957e-10	-0.640307
40101402	chr1:40101402:G:T	2.70104e-06	-1.28704	-1.35688
40101534	chr1:40101534:C:T	3.26551e-06	-1.20063	-1.25352
40101844	chr1:40101844:T:C	1.46173e-05	-1.12957e-10	-0.955358
40102569	chr1:40102569:G:A	2.46721e-05	0.595122	-1.02702
40102678	chr1:40102678:A:G	1.38358e-05	-1.12957e-10	-1.01031
40102861	chr1:40102861:C:T	2.23222e-05	-1.12957e-10	-0.531985
40102918	chr1:40102918:G:T	9.77451e-06	-1.12957e-10	-1.35779
40103085	chr1:40103085:C:T	4.80177e-06	-1.53697	-0.531615
40103286	chr1:40103286:GT:G	2.00513e-05	-1.12957e-10	-0.639271
40103618	chr1:40103618:T:A	9.79591e-06	-1.12957e-10	-1.3556
40103799	chr1:40103799:A:G	1.46881e-05	-1.12957e-10	-0.950532
40103804	chr1:40103804:T:C	1.68613e-05	-0.812545	-3.58392e-10
40104582	chr1:40104582:T:G	8.20378e-06	-1.53297	-3.58392e-10
40104866	chr1:40104866:A:G	2.90717e-05	0.788888	-1.05669
40104926	chr1:40104926:C:T	1.24108e-05	-1.12957e-10	-1.119
40105216	chr1:40105216:G:A	1.88569e-05	-1.12957e-10	-0.700689
40105219	chr1:40105219:A:C	1.74443e-05	-1.12957e-10	-0.778554
40105570	chr1:40105570:G:T	1.25371e-05	-1.12957e-10	-1.10887
40105646	chr1:40105646:C:A	1.88116e-05	-1.12957e-10	-0.703095
40106018	chr1:40106018:A:G	1.17112e-05	-1.12957e-10	-1.17702
40106023	chr1:40106023:T:TA	1.15116e-05	-1.12957e-10	-1.19421
40106391	chr1:40106391:C:T	1.02755e-05	-1.12957e-10	-1.3078
40106400	chr1:40106400:T:C	1.31472e-05	-1.12957e-10	-1.06136
40106474	chr1:40106474:C:T	1.32193e-05	-1.12957e-10	-1.05589
40106585	chr1:40106585:C:A	1.49282e-05	-1.12957e-10	-0.934315
40106604	chr1:40106604:G:T	6.63151e-06	-0.526054	-1.21968
40106957	chr1:40106957:G:A	1.40053e-05	-1.12957e-10	-0.998131
40107342	chr1:40107342:T:G	2.8348e-05	-1.12957e-10	-0.293009
40107397	chr1:40107397:T:C	1.08509e-05	-1.12957e-10	-1.25332
40107455	chr1:40107455:T:C	1.88919e-05	-1.12957e-10	-0.698831
40107462	chr1:40107462:A:G	2.74816e-05	0.802343	-1.12639
40107489	chr1:40107489:A:G	1.8291e-05	-1.12957e-10	-0.73116
40107497	chr1:40107497:T:C	1.01726e-05	-1.12957e-10	-1.31787
40107858	chr1:40107858:C:T	1.92398e-05	-1.12957e-10	-0.680585
40107985	chr1:40107985:T:C	2.1073e-05	-1.12957e-10	-0.589574
40108411	chr1:40108411:TCTC:T	3.87152e-06	-1.22692	-1.057
40108430	chr1:40108430:G:A	1.4918e-05	-1.12957e-10	-0.935001
40108465	chr1:40108465:G:A	2.54033e-05	-1.12957e-10	-0.402687
40108894	chr1:40108894:G:A	2.04383e-05	-1.12957e-10	-0.620154
40108901	chr1:40108901:T:G	1.85279e-05	-1.12957e-10	-0.71829
40109049	chr1:40109049:G:A	3.37372e-06	-1.18928	-1.23227
40109163	chr1:40109163:G:A	9.71404e-06	-1.12957e-10	-1.36399
40109219	chr1:40109219:T:C	1.02682e-05	-1.12957e-10	-1.30851
40109842	chr1:40109842:G:A	1.67434e-05	0.0276143	-0.847176
40109881	chr1:40109881:A:G	2.34568e-05	-1.12957e-10	-0.482407
40110143	chr1:40110143:T:C	9.74903e-06	-1.12957e-10	-1.3604
40110554	chr1:40110554:A:G	9.71349e-06	-1.12957e-10	-1.36405
40110698	chr1:40110698:A:C	1.03644e-05	-1.12957e-10	-1.29919
40110910	chr1:40110910:A:G	1.1684e-05	0.182567	-1.36191
40110930	chr1:40110930:G:A	5.41581e-05	0.515019	-0.160677
40111043	chr1:40111043:G:T	3.04549e-06	-1.31714	-1.20677
40111047	chr1:40111047:G:T	9.80001e-06	-1.12957e-10	-1.35518
40111107	chr1:40111107:C:T	9.74005e-06	-1.12957e-10	-1.36132
40111243	chr1:40111243:G:A	2.04683e-05	-0.0449262	-0.573762
40111430	chr1:40111430:C:T	4.40241e-05	0.147172	-3.58392e-10
40111476	chr1:40111476:A:G	9.74383e-06	-1.12957e-10	-1.36093
40112239	chr1:40112239:A:G	9.71715e-06	-1.12957e-10	-1.36367
40112304	chr1:40112304:G:A	2.73679e-05	-1.12957e-10	-0.328197
40112317	chr1:40112317:T:A	9.75564e-06	-1.12957e-10	-1.35972
40112348	chr1:40112348:T:C	1.08466e-05	-1.12957e-10	-1.25371
40113156	chr1:40113156:G:A	9.71731e-06	-1.12957e-10	-1.36366
40113268	chr1:40113268:C:G	2.20428e-06	-1.48319	-1.36398
40113727	chr1:40113727:A:G	9.71368e-06	-1.12957e-10	-1.36403
40113733	chr1:40113733:A:G	1.1398e-05	-1.12957e-10	-1.20413
40113785	chr1:40113785:G:A	9.86677e-06	-1.12957e-10	-1.34839
40114081	chr1:40114081:A:AT	1.1353e-05	-1.12957e-10	-1.20809
40114083	chr1:40114083:A:C	1.11473e-05	-1.12957e-10	-1.22637
40114389	chr1:40114389:A:T	9.72325e-06	-1.12957e-10	-1.36305
40114455	chr1:40114455:T:C	9.74372e-06	-1.12957e-10	-1.36094
40115224	chr1:40115224:A:T	2.18242e-06	-1.50965	-1.34749
40115314	chr1:40115314:T:C	1.06204e-05	-1.12957e-10	-1.27479
40115411	chr1:40115411:A:G	1.02808e-05	-1.12957e-10	-1.30729
40115673	chr1:40115673:T:G	1.16354e-05	-1.18351	-3.58392e-10
40116274	chr1:40116274:G:A	1.10525e-05	-1.12957e-10	-1.23491
40116584	chr1:40116584:A:G	1.1357e-05	-1.12957e-10	-1.20774
40116686	chr1:40116686:A:G	1.13348e-05	-1.12957e-10	-1.20969
40116862	chr1:40116862:T:A	2.65506e-06	-1.45095	-1.21015
40116913	chr1:40116913:T:C	2.19708e-06	-1.48868	-1.36176
40116960	chr1:40116960:C:T	2.62418e-06	-1.44703	-1.22576
40117251	chr1:40117251:G:A	5.67087e-06	-1.54668	-0.355543
40117405	chr1:40117405:T:TAAC	2.66909e-06	-1.44345	-1.21238
40117464	chr1:40117464:A:G	1.05235e-05	-1.12957e-10	-1.28396
40117884	chr1:40117884:T:C	2.59865e-05	-1.12957e-10	-0.379989
40117924	chr1:40117924:C:T	2.13849e-06	-1.52277	-1.3547
40118454	chr1:40118454:G:A	2.56559e-06	-1.4921	-1.20328
40118548	chr1:40118548:C:T	1.32459e-05	-1.12957e-10	-1.05388
40118678	chr1:40118678:T:C	9.73172e-06	-1.12957e-10	-1.36218
40118893	chr1:40118893:A:G	2.03063e-06	-1.57198	-1.35724
40118937	chr1:40118937:G:A	3.68034e-05	-1.12957e-10	-0.0319753
40118998	chr1:40118998:A:G	2.94021e-06	-1.40088	-1.15821
40119029	chr1:40119029:A:T	3.71735e-05	-1.12957e-10	-0.0219704
40119126	chr1:40119126:G:A	1.91065e-05	-0.245628	-0.441912
40119170	chr1:40119170:C:T	9.72546e-06	-1.12957e-10	-1.36282
40119279	chr1:40119279:G:A	2.03797e-06	-1.57398	-1.35164
40119294	chr1:40119294:T:G	9.71421e-06	-1.12957e-10	-1.36398
40119382	chr1:40119382:G:C	2.02798e-06	-1.57206	-1.35846
40119563	chr1:40119563:T:C	2.02552e-06	-1.57403	-1.35771
40119641	chr1:40119641:G:C	2.02774e-06	-1.57396	-1.35669
40119652	chr1:40119652:G:A	2.03074e-06	-1.57339	-1.35577
40119706	chr1:40119706:T:C	2.02996e-06	-1.57405	-1.3555
40119813	chr1:40119813:A:G	1.95825e-05	-0.152004	-0.510924
40119837	chr1:40119837:C:T	3.78085e-05	-1.12957e-10	-0.0050321
40119886	chr1:40119886:A:T	2.03634e-06	-1.56852	-1.3579
40120054	chr1:40120054:A:G	2.02989e-06	-1.57254	-1.35704
40120094	chr1:40120094:A:G	1.14133e-05	-1.12957e-10	-1.20279
40120162	chr1:40120162:C:A	2.20008e-06	-1.49	-1.35907
40120372	chr1:40120372:T:C	2.02831e-06	-1.56925	-1.36111
40120472	chr1:40120472:A:G	2.02131e-06	-1.57225	-1.36157
40120492	chr1:40120492:A:G	2.02627e-06	-1.57248	-1.35889
40120503	chr1:40120503:G:A	2.02376e-06	-1.57354	-1.35907
40120580	chr1:40120580:G:A	2.03021e-06	-1.5729	-1.35653
40120634	chr1:40120634:T:A	9.81108e-06	-1.12957e-10	-1.35405
40120766	chr1:40120766:A:G	8.48585e-06	-1.19068	-0.308486
40120777	chr1:40120777:A:G	1.00529e-05	-1.12957e-10	-1.3297
40120808	chr1:40120808:C:A	2.9336e-06	-1.3645	-1.19683
40120939	chr1:40120939:T:C	9.7505e-06	-1.12957e-10	-1.36025
40121332	chr1:40121332:C:T	2.40895e-05	-0.455792	-3.58392e-10
40121342	chr1:40121342:T:C	2.28779e-06	-1.45586	-1.35412
40121348	chr1:40121348:C:T	1.31251e-05	-1.12957e-10	-1.06304
40121437	chr1:40121437:A:G	1.32417e-05	-1.12957e-10	-1.0542
40121528	chr1:40121528:T:C	2.02491e-06	-1.572	-1.36004
40121583	chr1:40121583:T:C	2.80308e-06	-1.42676	-1.18009
40121694	chr1:40121694:A:G	2.05735e-06	-1.56962	-1.34653
40121737	chr1:40121737:G:T	2.07418e-06	-1.57306	-1.33494
40121790	chr1:40121790:T:C	2.07124e-06	-1.57289	-1.33653
40121816	chr1:40121816:A:T	2.07037e-06	-1.57269	-1.33715
40121976	chr1:40121976:A:T	2.06752e-06	-1.57407	-1.33715
40122118	chr1:40122118:C:G	2.06759e-06	-1.57182	-1.33937
40122372	chr1:40122372:G:A	1.14187e-05	-1.12957e-10	-1.20231
40122471	chr1:40122471:T:G	1.04168e-05	-1.12957e-10	-1.29415
40122616	chr1:40122616:C:T	3.01421e-06	-1.36113	-1.1731
40122628	chr1:40122628:T:C	1.05651e-05	-1.12957e-10	-1.28001
40122715	chr1:40122715:C:A	2.2276e-06	-1.50357	-1.33307
40122829	chr1:40122829:T:C	2.07444e-06	-1.57298	-1.3349
40122876	chr1:40122876:C:T	3.23216e-06	-1.52159	-0.942825
40122967	chr1:40122967:T:A	2.17441e-05	-1.12957e-10	-0.558225
40122990	chr1:40122990:T:C	2.21512e-05	-0.140778	-0.398897
40122994	chr1:40122994:C:T	1.0268e-05	-1.12957e-10	-1.30854
40123058	chr1:40123058:C:G	2.06878e-06	-1.57344	-1.33716
40123150	chr1:40123150:C:A	9.72552e-06	-1.12957e-10	-1.36281
40123416	chr1:40123416:C:G	1.41689e-05	-1.12957e-10	-0.986516
40123533	chr1:40123533:G:T	2.6727e-05	-1.12957e-10	-0.351893
40123957	chr1:40123957:C:T	2.07596e-06	-1.57328	-1.33387
40123991	chr1:40123991:G:A	2.07437e-06	-1.57407	-1.33384
40124082	chr1:40124082:G:A	1.3004e-05	0.163971	-1.23628
40124705	chr1:40124705:C:T	2.10358e-06	-1.56143	-1.3325
40124860	chr1:40124860:G:A	2.68963e-06	-1.28496	-1.3632
40124875	chr1:40124875:G:A	1.741e-05	-1.12957e-10	-0.780523
40124946	chr1:40124946:T:A	1.14096e-05	-1.12957e-10	-1.20311
40125600	chr1:40125600:G:T	9.71622e-06	-1.12957e-10	-1.36377
40125698	chr1:40125698:A:ATGGACACTCAAAAATACC	2.21604e-06	-1.49746	-1.34438
40125833	chr1:40125833:C:T	9.71342e-06	-1.12957e-10	-1.36406
40126080	chr1:40126080:C:T	9.71934e-06	-1.12957e-10	-1.36345
40126140	chr1:40126140:T:C	6.53393e-06	-1.13197	-0.628587
40126380	chr1:40126380:G:A	2.43429e-05	-1.12957e-10	-0.445328
40126439	chr1:40126439:C:T	2.14389e-05	-1.12957e-10	-0.572361
40126530	chr1:40126530:G:A	9.71342e-06	-1.12957e-10	-1.36406
40126695	chr1:40126695:C:T	9.71342e-06	-1.12957e-10	-1.36406
40126968	chr1:40126968:A:G	9.72917e-06	-1.12957e-10	-1.36244
40126992	chr1:40126992:C:T	9.72779e-06	-1.12957e-10	-1.36258
40127177	chr1:40127177:C:T	9.87794e-06	-1.12957e-10	-1.34726
40127724	chr1:40127724:C:T	2.1384e-06	-1.51522	-1.36229
40127855	chr1:40127855:C:T	2.24139e-06	-1.49415	-1.33632
40127916	chr1:40127916:C:T	9.72415e-06	-1.12957e-10	-1.36295
40128211	chr1:40128211:A:C	9.12092e-05	0.875589	-3.58392e-10
40128284	chr1:40128284:T:C	2.24277e-06	-1.49322	-1.33664
40128405	chr1:40128405:C:T	1.01598e-05	-1.12957e-10	-1.31912
40128486	chr1:40128486:T:G	2.20386e-05	-1.12957e-10	-0.544771
40128709	chr1:40128709:T:C	3.8238e-06	-1.12843	-1.16789
40128984	chr1:40128984:A:G	1.1679e-05	-1.12957e-10	-1.17977
40129095	chr1:40129095:G:A	1.15419e-05	-1.12957e-10	-1.19159
40129220	chr1:40129220:C:T	1.04331e-05	-1.12957e-10	-1.29258
40129422	chr1:40129422:T:C	2.41711e-05	-1.12957e-10	-0.452408
40129493	chr1:40129493:G:A	9.7277e-06	-1.12957e-10	-1.36259
40129611	chr1:40129611:T:C	9.71665e-06	-1.12957e-10	-1.36373
40129820	chr1:40129820:G:C	1.17055e-05	-1.12957e-10	-1.17751
40130169	chr1:40130169:A:C	9.714e-06	-1.12957e-10	-1.364
40130554	chr1:40130554:C:T	3.14341e-06	-1.36238	-1.12988
40130663	chr1:40130663:C:T	3.03616e-05	-1.12957e-10	-0.224389
40130980	chr1:40130980:T:C	2.4483e-06	-1.38112	-1.36105
40131076	chr1:40131076:C:A	2.99976e-05	-1.12957e-10	-0.23645
40131207	chr1:40131207:A:C	1.21863e-05	-1.12957e-10	-1.13725
40131397	chr1:40131397:G:A	2.08093e-06	-1.56572	-1.33903
40131410	chr1:40131410:C:A	9.92118e-06	-1.12957e-10	-1.34289
40131428	chr1:40131428:T:C	2.08781e-06	-1.5377	-1.36375
40131721	chr1:40131721:C:T	2.13472e-05	-1.12957e-10	-0.576647
40131726	chr1:40131726:A:G	9.87104e-06	-1.12957e-10	-1.34796
40131890	chr1:40131890:T:G	2.78065e-06	-1.40621	-1.20867
40131923	chr1:40131923:T:A	9.86354e-06	-1.12957e-10	-1.34872
40132360	chr1:40132360:ATTAAT:A	1.03569e-05	-1.12957e-10	-1.29992
40132431	chr1:40132431:T:C	9.74531e-06	-1.12957e-10	-1.36078
40132871	chr1:40132871:C:T	1.14665e-05	-1.12957e-10	-1.19814
40132955	chr1:40132955:G:A	3.00278e-05	-1.12957e-10	-0.235444
40133103	chr1:40133103:T:C	2.91219e-06	-1.51913	-1.04953
40133367	chr1:40133367:T:C	9.72072e-06	-1.12957e-10	-1.36331
40133466	chr1:40133466:A:G	2.83069e-05	-1.12957e-10	-0.294462
40133674	chr1:40133674:C:T	2.22446e-06	-1.55426	-1.28379
40134393	chr1:40134393:T:C	2.99976e-05	-1.12957e-10	-0.23645
40134603	chr1:40134603:G:A	2.27729e-06	-1.45539	-1.35919
40134731	chr1:40134731:C:G	1.15789e-05	-1.12957e-10	-1.18838
40134799	chr1:40134799:C:T	1.01866e-05	-1.12957e-10	-1.31649
40134834	chr1:40134834:T:TCTC	2.18091e-06	-1.55356	-1.30427
40135050	chr1:40135050:G:A	2.96261e-05	-1.12957e-10	-0.248912
40135116	chr1:40135116:C:T	9.91357e-06	-1.12957e-10	-1.34366
40135119	chr1:40135119:C:T	2.97385e-05	-1.12957e-10	-0.245125
40135469	chr1:40135469:G:A	2.78022e-06	-1.34005	-1.27499
40135851	chr1:40135851:T:C	2.97372e-05	-1.12957e-10	-0.245167
40135964	chr1:40135964:T:C	7.25188e-06	-0.292552	-1.36375
40136126	chr1:40136126:TC:T	1.00606e-05	-1.12957e-10	-1.32894
40136302	chr1:40136302:A:G	8.25748e-06	-1.52645	-3.58392e-10
40136360	chr1:40136360:T:C	2.17049e-06	-1.55372	-1.3089
40136686	chr1:40136686:A:G	1.28308e-05	-1.08572	-3.58392e-10
40136752	chr1:40136752:G:C	2.17084e-06	-1.55211	-1.31034
40136929	chr1:40136929:A:G	1.58893e-05	-1.43435	0.562434
40137086	chr1:40137086:A:G	1.15972e-05	-1.12957e-10	-1.18681
40137107	chr1:40137107:C:T	2.96933e-05	-1.12957e-10	-0.246645
40137155	chr1:40137155:C:T	1.18371e-05	-1.16633	-3.58392e-10
40137173	chr1:40137173:C:T	2.16386e-06	-1.5535	-1.31217
40137282	chr1:40137282:G:A	9.80193e-06	-1.12957e-10	-1.35499
40137807	chr1:40137807:G:A	7.94872e-06	-1.56456	-3.58392e-10
40137995	chr1:40137995:C:T	2.12289e-05	-1.12957e-10	-0.582202
40138155	chr1:40138155:A:G	1.01185e-05	-1.12957e-10	-1.3232
40138157	chr1:40138157:C:T	1.5489e-05	-1.12957e-10	-0.897439
40138335	chr1:40138335:C:T	1.0155e-05	-1.12957e-10	-1.3196
40138357	chr1:40138357:G:A	2.70377e-05	-1.12957e-10	-0.340335
40138478	chr1:40138478:C:T	2.69417e-05	-1.12957e-10	-0.343893
40138774	chr1:40138774:C:A	2.9742e-05	-1.12957e-10	-0.245007
40139386	chr1:40139386:C:T	9.81524e-06	-1.12957e-10	-1.35363
40139425	chr1:40139425:G:A	2.94463e-05	-1.12957e-10	-0.255
40139433	chr1:40139433:A:G	1.03455e-05	-1.12957e-10	-1.30101
40139652	chr1:40139652:T:C	2.90309e-06	-1.50874	-1.06305
40140345	chr1:40140345:T:C	1.06041e-05	-1.12957e-10	-1.27633
40140636	chr1:40140636:G:C	1.1868e-05	-1.12957e-10	-1.16372
40140920	chr1:40140920:T:C	2.15947e-06	-1.55688	-1.31083
40140931	chr1:40140931:A:G	2.11522e-06	-1.57393	-1.31448
40141019	chr1:40141019:C:T	1.01276e-05	-1.12957e-10	-1.3223
40141721	chr1:40141721:G:C	1.03345e-05	-1.30208	-3.58392e-10
40141840	chr1:40141840:C:T	4.45203e-06	-1.01397	-1.13023
40142352	chr1:40142352:C:T	7.29725e-06	-0.286284	-1.36379
40142552	chr1:40142552:C:G	2.17032e-06	-1.55997	-1.30272
40142627	chr1:40142627:AC:A	9.73193e-06	-1.12957e-10	-1.36215
40143061	chr1:40143061:C:T	1.01117e-05	-1.12957e-10	-1.32387
40143149	chr1:40143149:T:C	3.624e-06	-1.32279	-1.0272
40143452	chr1:40143452:A:G	1.14481e-05	-1.12957e-10	-1.19974
40143573	chr1:40143573:G:A	1.47985e-05	-1.12957e-10	-0.94304
40143597	chr1:40143597:G:A	3.49757e-06	-1.34985	-1.03565
40143697	chr1:40143697:A:G	2.14002e-06	-1.56059	-1.31616
40143824	chr1:40143824:C:T	3.49524e-06	-1.34152	-1.04464
40144586	chr1:40144586:A:C	4.78944e-06	-1.54755	-0.523605
40144661	chr1:40144661:G:GT	2.33843e-06	-1.42604	-1.36205
40144740	chr1:40144740:G:T	2.12666e-06	-1.55784	-1.32517
40145019	chr1:40145019:C:T	0.000150658	1.37745	-3.58392e-10
40145135	chr1:40145135:G:A	2.62863e-05	-1.12957e-10	-0.36852
40146527	chr1:40146527:G:A	2.33914e-06	-1.42628	-1.3615
40146614	chr1:40146614:T:G	4.51668e-06	-1.36709	-0.762696
40146697	chr1:40146697:T:C	2.26109e-06	-1.45777	-1.36395
40146755	chr1:40146755:G:A	1.17555e-05	-1.12957e-10	-1.17324
40147470	chr1:40147470:T:C	2.77929e-06	-1.36951	-1.24586
40147628	chr1:40147628:G:A	9.71663e-06	-1.12957e-10	-1.36373
40147655	chr1:40147655:A:G	1.16844e-05	-1.12957e-10	-1.17931
40147889	chr1:40147889:G:A	4.37167e-06	-1.37617	-0.786254
40147901	chr1:40147901:T:C	1.17621e-05	-1.12957e-10	-1.17269
40148080	chr1:40148080:G:A	2.5741e-06	-1.57395	-1.11811
40148227	chr1:40148227:G:A	4.59283e-06	-1.3575	-0.755568
40148283	chr1:40148283:AAAACAAAATC:A	1.02338e-05	-1.12957e-10	-1.31187
40148634	chr1:40148634:C:T	1.50979e-05	-1.12957e-10	-0.923014
40148815	chr1:40148815:G:A	2.60205e-05	-1.12957e-10	-0.37868
40149075	chr1:40149075:C:G	1.19617e-05	-1.12957e-10	-1.15585
40149094	chr1:40149094:T:TGGAA	1.5098e-05	-1.12957e-10	-0.923007
40149420	chr1:40149420:A:G	4.3736e-06	-1.3783	-0.783678
40149563	chr1:40149563:A:G	1.01023e-05	-1.12957e-10	-1.3248
40149763	chr1:40149763:AAAT:A	2.24747e-05	-1.12957e-10	-0.525178
40150199	chr1:40150199:T:G	1.41474e-05	-0.988036	-3.58392e-10
40150307	chr1:40150307:C:T	1.06299e-05	-1.12957e-10	-1.27389
40150488	chr1:40150488:A:G	4.05665e-06	-1.39155	-0.845661
40150500	chr1:40150500:A:G	1.04128e-05	-1.12957e-10	-1.29453
40150597	chr1:40150597:A:G	2.0798e-05	-1.12957e-10	-0.602712
40151019	chr1:40151019:G:A	3.78907e-06	-1.37363	-0.93182
40151156	chr1:40151156:C:T	1.38435e-05	-1.12957e-10	-1.00975
40151358	chr1:40151358:C:T	2.11297e-05	-0.116742	-0.470146
40151495	chr1:40151495:A:G	4.47183e-06	-1.35508	-0.784685
40151642	chr1:40151642:C:G	2.11385e-05	-1.12957e-10	-0.586472
40151697	chr1:40151697:C:T	4.42418e-06	-1.3326	-0.817883
40151875	chr1:40151875:G:A	4.23045e-06	-1.35084	-0.844414
40151979	chr1:40151979:T:C	1.3322e-05	-1.12957e-10	-1.04815
40153340	chr1:40153340:TA:T	2.08201e-05	-1.12957e-10	-0.601648
40153568	chr1:40153568:A:G	1.34287e-05	-1.12957e-10	-1.04017
40153899	chr1:40153899:A:G	2.42953e-06	-1.57251	-1.17736
40153947	chr1:40153947:A:G	4.07895e-06	-1.36115	-0.870572
40154406	chr1:40154406:G:C	1.02064e-05	-1.12957e-10	-1.31455
40154683	chr1:40154683:C:T	1.12549e-05	-1.12957e-10	-1.21676
40155174	chr1:40155174:A:G	2.40534e-06	-1.5707	-1.18918
40155380	chr1:40155380:T:G	7.96536e-06	-1.56246	-3.58392e-10
40155445	chr1:40155445:A:C	1.11102e-05	-1.12957e-10	-1.2297
40155851	chr1:40155851:C:G	2.00488e-05	-1.12957e-10	-0.639399
40155891	chr1:40155891:T:C	2.08401e-05	-1.12957e-10	-0.600689
40156207	chr1:40156207:A:C	4.16019e-06	-1.33774	-0.874268
40156292	chr1:40156292:T:C	4.58421e-06	-1.33912	-0.775831
40156304	chr1:40156304:G:C	1.22869e-05	-1.12957e-10	-1.12903
40156796	chr1:40156796:G:A	1.1557e-05	-1.12957e-10	-1.19027
40156821	chr1:40156821:A:G	2.44257e-06	-1.57172	-1.1728
40157462	chr1:40157462:A:G	1.10442e-05	-1.12957e-10	-1.23566
40157821	chr1:40157821:A:G	2.39304e-06	-1.57297	-1.19203
40157964	chr1:40157964:C:T	2.42508e-06	-1.57231	-1.17939
40158061	chr1:40158061:C:T	2.48352e-06	-1.57355	-1.15434
40158427	chr1:40158427:C:T	2.99941e-05	-0.236566	-3.58392e-10
40158601	chr1:40158601:G:A	2.45838e-06	-1.38996	-1.3481
40158944	chr1:40158944:A:G	9.93233e-06	-1.12957e-10	-1.34177
40159215	chr1:40159215:T:C	1.0583e-05	-1.12957e-10	-1.27832
40159365	chr1:40159365:C:A	9.8319e-06	-1.12957e-10	-1.35193
40159411	chr1:40159411:G:T	1.95897e-05	-1.12957e-10	-0.662563
40159631	chr1:40159631:C:G	1.15618e-05	-1.12957e-10	-1.18986
40160496	chr1:40160496:G:A	2.42186e-06	-1.57177	-1.18126
40160672	chr1:40160672:CAGG:C	2.06324e-06	-1.55805	-1.35524
40161246	chr1:40161246:G:T	1.78636e-05	0.0446366	-0.799438
40161717	chr1:40161717:G:T	2.2087e-06	-1.55721	-1.28796
40161939	chr1:40161939:C:T	2.90832e-05	-1.12957e-10	-0.267407
40162166	chr1:40162166:T:C	2.29329e-06	-1.55555	-1.25203
40162399	chr1:40162399:A:G	2.2823e-06	-1.44934	-1.36304
40162447	chr1:40162447:C:T	7.49844e-06	-0.263552	-1.35932
40162644	chr1:40162644:C:T	1.11182e-05	-1.12957e-10	-1.22898
40162692	chr1:40162692:T:C	2.02602e-06	-1.56744	-1.36405
40162761	chr1:40162761:G:A	2.18147e-06	-1.55418	-1.30339
40162893	chr1:40162893:G:A	2.33071e-06	-1.48169	-1.3097
40163080	chr1:40163080:T:C	2.37216e-06	-1.47017	-1.30359
40163116	chr1:40163116:G:GT	2.4203e-06	-1.45199	-1.30169
40163150	chr1:40163150:G:A	2.42471e-06	-1.44528	-1.30658
40164022	chr1:40164022:G:A	3.19774e-06	-1.26054	-1.21459
40165045	chr1:40165045:A:G	2.49206e-05	-1.12957e-10	-0.42187
40165464	chr1:40165464:C:G	1.26814e-05	-1.12957e-10	-1.09743
40165581	chr1:40165581:G:T	2.1997e-06	-1.57202	-1.27723
40165599	chr1:40165599:C:A	9.83546e-06	-1.12957e-10	-1.35157
40166003	chr1:40166003:T:C	2.48932e-05	-1.12957e-10	-0.422971
40166777	chr1:40166777:TCTCA:T	1.04834e-05	-1.12957e-10	-1.28777
40166909	chr1:40166909:C:T	1.73176e-05	0.197381	-0.983224
40167138	chr1:40167138:T:C	1.03211e-05	-1.30337	-3.58392e-10
40167158	chr1:40167158:G:A	9.9648e-06	-1.12957e-10	-1.33851
40167851	chr1:40167851:T:G	1.31609e-05	-1.12957e-10	-1.06032
40168057	chr1:40168057:A:T	2.34432e-06	-1.4687	-1.31687
40168127	chr1:40168127:A:G	9.7637e-06	-1.12957e-10	-1.3589
40168158	chr1:40168158:T:G	9.80902e-06	-1.12957e-10	-1.35426
40168302	chr1:40168302:G:A	1.21012e-05	-1.47881	0.334544
40168953	chr1:40168953:G:A	1.09855e-05	-1.12957e-10	-1.24099
40169473	chr1:40169473:G:A	1.48216e-05	-1.12957e-10	-0.941483
40169485	chr1:40169485:G:A	1.39557e-05	-1.12957e-10	-1.00168
40169505	chr1:40169505:A:C	7.87458e-06	-1.57393	-3.58392e-10
40169638	chr1:40169638:A:T	2.05283e-05	-1.12957e-10	-0.615764
40169761	chr1:40169761:C:T	1.43458e-05	-0.974113	-3.58392e-10
40169785	chr1:40169785:C:T	1.66673e-05	-0.824119	-3.58392e-10
40169898	chr1:40169898:T:C	2.43112e-06	-1.5038	-1.24542
40170559	chr1:40170559:T:C	1.96067e-05	-0.337656	-0.324039
40170590	chr1:40170590:T:C	1.02773e-05	-1.12957e-10	-1.30763
40170650	chr1:40170650:T:G	2.13911e-06	-1.55568	-1.3215
40170664	chr1:40170664:A:G	1.01221e-05	-1.12957e-10	-1.32284
40170715	chr1:40170715:G:T	2.49322e-06	-1.40171	-1.32229
40171003	chr1:40171003:A:G	1.11586e-05	-1.12957e-10	-1.22535
40171558	chr1:40171558:G:A	4.90954e-06	-0.860408	-1.18598
40171705	chr1:40171705:G:C	1.26936e-05	-1.12957e-10	-1.09647
40171763	chr1:40171763:C:T	2.96361e-05	-0.248573	-3.58392e-10
40172082	chr1:40172082:T:C	2.16497e-06	-1.54977	-1.31539
40172156	chr1:40172156:TTTTTTAAACTATAAAAGCACTTC:T	1.3183e-05	-1.12957e-10	-1.05864
40172315	chr1:40172315:AT:A	1.7672e-05	-1.12957e-10	-0.765585
40172506	chr1:40172506:C:T	1.02819e-05	-1.12957e-10	-1.30718
40172555	chr1:40172555:C:T	2.13532e-06	-1.56068	-1.31827
40172761	chr1:40172761:A:G	2.3458e-06	-1.46155	-1.32339
40174977	chr1:40174977:A:ATC	1.7169e-05	-0.794461	-3.58392e-10
40175338	chr1:40175338:C:T	2.33018e-06	-1.47931	-1.31231
40175635	chr1:40175635:T:C	2.33817e-06	-1.4773	-1.3109
40175636	chr1:40175636:G:A	9.76832e-06	-1.12957e-10	-1.35842
40175678	chr1:40175678:C:T	9.71368e-06	-1.12957e-10	-1.36403
40175801	chr1:40175801:AAG:A	9.91884e-06	-1.12957e-10	-1.34313
40175870	chr1:40175870:C:T	1.33581e-05	-1.12957e-10	-1.04544
40176570	chr1:40176570:G:A	1.02308e-05	-1.12957e-10	-1.31216
40176876	chr1:40176876:A:G	1.09855e-05	-1.12957e-10	-1.24099
40177529	chr1:40177529:G:A	1.0099e-05	-1.12957e-10	-1.32513
40177935	chr1:40177935:G:C	2.16616e-06	-1.55367	-1.31094
40178060	chr1:40178060:A:G	1.07687e-05	-1.26092	-3.58392e-10
40178102	chr1:40178102:ATGAG:A	2.167e-06	-1.55406	-1.31016
40178878	chr1:40178878:A:G	8.12744e-06	-1.54232	-3.58392e-10
40178979	chr1:40178979:C:T	1.00121e-05	-1.12957e-10	-1.33377
40179262	chr1:40179262:G:T	8.84299e-06	-0.0941639	-1.36378
40179565	chr1:40179565:C:G	1.03045e-05	-1.30499	-3.58392e-10
40179716	chr1:40179716:G:A	1.32633e-05	-1.12957e-10	-1.05256
40179722	chr1:40179722:G:C	2.31827e-06	-1.47001	-1.32673
40180113	chr1:40180113:T:C	9.92093e-06	-1.12957e-10	-1.34292
40181735	chr1:40181735:A:G	2.53308e-06	-1.38254	-1.3256
40181854	chr1:40181854:G:A	4.36713e-06	-0.907949	-1.25551
40182131	chr1:40182131:G:A	2.17998e-06	-1.54938	-1.30887
40182136	chr1:40182136:T:TA	9.96008e-06	-1.12957e-10	-1.33898
40182356	chr1:40182356:C:T	1.02868e-05	-1.12957e-10	-1.3067
40182449	chr1:40182449:A:T	2.15428e-06	-1.55025	-1.31986
40182870	chr1:40182870:G:A	9.96249e-06	-1.12957e-10	-1.33874
40182994	chr1:40182994:C:G	2.36714e-06	-1.51506	-1.26082
40182999	chr1:40182999:C:G	2.2845e-05	-1.12957e-10	-0.508835
40183026	chr1:40183026:G:A	2.39813e-06	-1.52046	-1.24242
40183625	chr1:40183625:G:A	4.42244e-06	-0.89976	-1.25112
40183796	chr1:40183796:A:G	8.75862e-06	-0.103527	-1.364
40183903	chr1:40183903:T:C	2.5564e-06	-1.38298	-1.31599
40184249	chr1:40184249:A:G	9.99938e-06	-1.12957e-10	-1.33504
40184310	chr1:40184310:A:G	2.42725e-06	-1.3922	-1.3586
40184361	chr1:40184361:G:A	9.71414e-06	-1.12957e-10	-1.36398
40184935	chr1:40184935:A:G	4.33988e-06	-0.995791	-1.17393
40184995	chr1:40184995:G:A	1.32926e-05	-1.12957e-10	-1.05036
40185206	chr1:40185206:A:T	2.34144e-06	-1.45186	-1.33494
40185292	chr1:40185292:G:A	1.0011e-05	-1.12957e-10	-1.33388
40185348	chr1:40185348:C:G	9.9757e-06	-1.12957e-10	-1.33741
40185360	chr1:40185360:CCTCAAGTGATA:C	8.80916e-06	-1.46177	-3.58392e-10
40186121	chr1:40186121:G:A	2.12449e-06	-1.56123	-1.3228
40186618	chr1:40186618:T:C	2.14015e-06	-1.5521	-1.32459
40186871	chr1:40186871:A:G	9.71542e-06	-1.12957e-10	-1.36385
40187082	chr1:40187082:AG:A	2.53631e-06	-1.39434	-1.31252
40187223	chr1:40187223:G:C	1.03053e-05	-1.12957e-10	-1.30491
40187402	chr1:40187402:G:A	1.31822e-05	-1.12957e-10	-1.0587
40187776	chr1:40187776:A:G	2.35228e-06	-1.45848	-1.3237
40188029	chr1:40188029:C:G	6.66588e-05	-0.671686	1.23371
40188854	chr1:40188854:T:C	1.22457e-05	-1.12957e-10	-1.13239
40189607	chr1:40189607:G:C	1.21034e-05	-1.12957e-10	-1.14408
40190149	chr1:40190149:T:A	1.03423e-05	-1.12957e-10	-1.30133
40190370	chr1:40190370:T:C	1.22457e-05	-1.12957e-10	-1.13239
40190463	chr1:40190463:G:T	1.00498e-05	-1.12957e-10	-1.33001
40190624	chr1:40190624:T:C	9.80888e-06	-1.12957e-10	-1.35428
40191448	chr1:40191448:T:G	2.36679e-06	-1.46121	-1.31482
40191490	chr1:40191490:A:T	1.00289e-05	-1.12957e-10	-1.3321
40191777	chr1:40191777:G:A	1.00893e-05	-1.12957e-10	-1.32609
40193559	chr1:40193559:T:C	2.36174e-06	-1.46211	-1.31606
40193764	chr1:40193764:TGTGGGTGG:T	1.33487e-05	-1.12957e-10	-1.04615
40193809	chr1:40193809:G:A	2.33986e-06	-1.46548	-1.32199
40193958	chr1:40193958:G:A	9.80262e-06	-1.12957e-10	-1.35492
40194372	chr1:40194372:C:T	1.30078e-05	-1.12957e-10	-1.07202
40194404	chr1:40194404:T:C	2.41762e-06	-1.458	-1.29678
40194531	chr1:40194531:T:C	2.1426e-06	-1.55532	-1.32023
40194750	chr1:40194750:G:A	3.07227e-06	-1.27323	-1.24192
40194769	chr1:40194769:G:A	2.26419e-06	-1.49342	-1.32693
40194998	chr1:40194998:TA:T	6.00423e-06	-1.0807	-0.764401
40195001	chr1:40195001:T:C	5.92588e-06	-1.05645	-0.801785
40195098	chr1:40195098:G:T	3.24161e-05	-1.12957e-10	-0.158911
40195691	chr1:40195691:T:C	9.97334e-06	-1.12957e-10	-1.33765
40196418	chr1:40196418:A:C	9.674e-06	-0.170441	-1.19768
40196734	chr1:40196734:CAA:C	2.13939e-06	-1.54797	-1.32908
40196832	chr1:40196832:G:A	2.36724e-06	-1.46036	-1.31548
40197710	chr1:40197710:A:C	1.02299e-05	-1.12957e-10	-1.31225
40197726	chr1:40197726:T:G	3.23376e-06	-1.16679	-1.29713
40198055	chr1:40198055:GT:G	9.90339e-06	-1.12957e-10	-1.34469
40198060	chr1:40198060:A:G	2.64471e-06	-1.35883	-1.30617
40198254	chr1:40198254:C:T	1.04006e-05	-1.12957e-10	-1.2957
40199477	chr1:40199477:A:G	1.07292e-05	-1.12957e-10	-1.2646
40199830	chr1:40199830:T:A	2.37038e-06	-1.45387	-1.32065
40200175	chr1:40200175:A:G	1.32504e-05	-1.12957e-10	-1.05354
40200397	chr1:40200397:A:G	1.67022e-05	-1.12957e-10	-0.822028
40201193	chr1:40201193:G:C	2.11802e-06	-1.56901	-1.31808
40201495	chr1:40201495:G:A	1.34558e-05	-1.12957e-10	-1.03816
40201558	chr1:40201558:G:A	1.289e-05	-1.12957e-10	-1.08112
40202572	chr1:40202572:A:G	1.45797e-05	-1.12957e-10	-0.957934
40202776	chr1:40202776:A:T	1.19738e-05	-1.15485	-3.58392e-10
40202917	chr1:40202917:A:G	2.15366e-06	-1.54781	-1.32258
40202976	chr1:40202976:G:A	1.33283e-05	-1.12957e-10	-1.04768
40203055	chr1:40203055:C:T	1.56337e-05	-0.206242	-0.681898
40203100	chr1:40203100:G:A	1.36083e-05	-1.02689	-3.58392e-10
40203263	chr1:40203263:C:T	1.4658e-05	-1.12957e-10	-0.952578
40203318	chr1:40203318:G:C	2.17001e-06	-1.54256	-1.32027
40203551	chr1:40203551:C:CAAAA	2.38265e-06	-1.46725	-1.30211
40203590	chr1:40203590:A:C	2.15103e-06	-1.55731	-1.31432
40204093	chr1:40204093:C:T	1.79004e-05	-1.12957e-10	-0.752741
40204101	chr1:40204101:T:C	2.40224e-06	-1.45371	-1.30745
40204102	chr1:40204102:T:G	2.43387e-06	-1.46287	-1.28522
40204398	chr1:40204398:G:A	1.3257e-05	-1.12957e-10	-1.05304
40204556	chr1:40204556:G:A	2.12788e-06	-1.52041	-1.36203
40204569	chr1:40204569:A:G	2.3425e-06	-1.46896	-1.31738
40204581	chr1:40204581:T:A	1.00081e-05	-1.12957e-10	-1.33417
40205140	chr1:40205140:T:G	2.14826e-06	-1.55789	-1.31502
40205575	chr1:40205575:C:T	9.78961e-06	-1.12957e-10	-1.35624
40205769	chr1:40205769:G:A	2.13407e-06	-1.55501	-1.32453
40205925	chr1:40205925:G:A	2.37338e-06	-1.52537	-1.24788
40206093	chr1:40206093:A:G	2.15295e-06	-1.55278	-1.31795
40206134	chr1:40206134:G:A	2.49436e-06	-1.40088	-1.32266
40206598	chr1:40206598:G:A	1.97371e-05	-1.12957e-10	-0.655066
40206736	chr1:40206736:G:A	3.10024e-06	-1.16258	-1.3435
40207140	chr1:40207140:C:T	9.98654e-06	-1.12957e-10	-1.33633
40207545	chr1:40207545:T:C	1.32683e-05	-1.12957e-10	-1.05219
40207546	chr1:40207546:G:T	2.46268e-06	-1.43378	-1.30254
40208412	chr1:40208412:TTC:T	9.99874e-06	-1.12957e-10	-1.33511
40209839	chr1:40209839:T:C	9.89301e-06	-1.34574	-3.58392e-10
40210032	chr1:40210032:G:A	1.06007e-05	-1.27665	-3.58392e-10
40210220	chr1:40210220:G:A	1.32695e-05	-1.12957e-10	-1.0521
40210595	chr1:40210595:C:T	9.71658e-06	-1.12957e-10	-1.36373
40211322	chr1:40211322:A:G	2.32831e-06	-1.46087	-1.33155
40211378	chr1:40211378:A:G	2.46157e-06	-1.424	-1.31277
40211788	chr1:40211788:A:AT	2.34946e-06	-1.45896	-1.32442
40212116	chr1:40212116:CAGG:C	1.33801e-05	-1.0438	-3.58392e-10
40212636	chr1:40212636:G:C	2.1503e-06	-1.55263	-1.31932
40212926	chr1:40212926:A:G	1.11585e-05	-1.12957e-10	-1.22536
40213238	chr1:40213238:T:G	9.80431e-06	-1.12957e-10	-1.35474
40213659	chr1:40213659:A:C	2.16402e-06	-1.54992	-1.31568
40213855	chr1:40213855:C:T	9.93445e-06	-1.12957e-10	-1.34156
40214022	chr1:40214022:G:C	3.48855e-06	-1.02494	-1.36314
40214037	chr1:40214037:G:A	5.61814e-06	-1.1517	-0.759865
40215004	chr1:40215004:A:G	9.93456e-06	-1.12957e-10	-1.34155
40215186	chr1:40215186:C:T	2.31674e-06	-1.47295	-1.32446
40215439	chr1:40215439:C:G	8.93833e-06	-1.44722	-3.58392e-10
40216054	chr1:40216054:ATACTC:A	1.03028e-05	-1.12957e-10	-1.30515
40216206	chr1:40216206:G:A	9.96822e-06	-1.12957e-10	-1.33816
40216436	chr1:40216436:T:C	2.32001e-06	-1.4639	-1.3321
40216694	chr1:40216694:C:A	9.79414e-06	-1.12957e-10	-1.35578
40216952	chr1:40216952:T:C	2.39277e-06	-1.45023	-1.31489
40216991	chr1:40216991:A:G	1.00006e-05	-1.12957e-10	-1.33492
40217048	chr1:40217048:C:G	1.0672e-05	-1.12957e-10	-1.26995
40217190	chr1:40217190:G:A	1.31663e-05	-1.12957e-10	-1.05991
40217477	chr1:40217477:T:TA	2.33448e-05	-0.487191	-3.58392e-10
40217542	chr1:40217542:C:T	8.49535e-05	0.804537	-3.58392e-10
40217624	chr1:40217624:T:C	2.13801e-06	-1.55065	-1.32704
40217864	chr1:40217864:C:T	7.88664e-06	-1.5724	-3.58392e-10
40218297	chr1:40218297:C:G	9.86198e-06	-1.12957e-10	-1.34888
40218391	chr1:40218391:T:C	1.11123e-05	-1.12957e-10	-1.22952
40218751	chr1:40218751:A:G	1.00174e-05	-1.12957e-10	-1.33324
40218888	chr1:40218888:A:G	9.78982e-06	-1.12957e-10	-1.35622
40218990	chr1:40218990:TTAAGTA:T	2.15187e-06	-1.54796	-1.32327
40219383	chr1:40219383:T:C	2.36917e-06	-1.4642	-1.31082
40219494	chr1:40219494:A:T	1.09863e-05	-1.12957e-10	-1.24092
40219596	chr1:40219596:A:C	2.45538e-06	-1.42478	-1.3145
40219998	chr1:40219998:G:T	1.63169e-05	-0.845367	-3.58392e-10
40221082	chr1:40221082:G:A	2.14245e-06	-1.55487	-1.32074
40221119	chr1:40221119:G:A	9.85924e-06	-1.12957e-10	-1.34916
40221167	chr1:40221167:G:A	2.48206e-06	-1.41457	-1.31391
40221188	chr1:40221188:G:A	2.16359e-06	-1.55115	-1.31465
40221627	chr1:40221627:A:G	2.73136e-06	-1.44875	-1.18402
40221722	chr1:40221722:A:G	1.29853e-05	-1.12957e-10	-1.07375
40222068	chr1:40222068:A:G	1.87387e-05	-1.12957e-10	-0.706976
40222327	chr1:40222327:G:A	2.32494e-05	-1.12957e-10	-0.491289
40222460	chr1:40222460:C:T	1.87066e-05	0.327054	-1.03574
40222507	chr1:40222507:C:A	2.36335e-06	-1.46669	-1.31079
40223434	chr1:40223434:C:T	2.32106e-05	-1.12957e-10	-0.492956
40224027	chr1:40224027:C:G	2.32494e-05	-1.12957e-10	-0.491289
40224161	chr1:40224161:T:C	9.93753e-06	-1.12957e-10	-1.34125
40224271	chr1:40224271:G:GA	2.33917e-06	-1.47184	-1.31593
40224913	chr1:40224913:G:A	2.24951e-05	-0.524271	-3.58392e-10
40225082	chr1:40225082:G:A	9.12794e-06	-1.42623	-3.58392e-10
40225213	chr1:40225213:C:T	9.99915e-06	-1.12957e-10	-1.33507
40225522	chr1:40225522:C:T	2.56137e-06	-1.40763	-1.2894
40225615	chr1:40225615:G:T	2.33441e-05	-1.12957e-10	-0.487223
40225810	chr1:40225810:G:A	1.07615e-05	-1.12957e-10	-1.26159
40226571	chr1:40226571:G:A	2.33597e-06	-1.47189	-1.31725
40226683	chr1:40226683:T:A	2.03899e-06	-1.57293	-1.35218
40226785	chr1:40226785:A:G	2.36068e-06	-1.48359	-1.29502
40227021	chr1:40227021:G:A	2.33768e-05	-1.12957e-10	-0.485823
40227419	chr1:40227419:G:C	1.32646e-05	-1.12957e-10	-1.05247
40227776	chr1:40227776:A:G	2.42442e-06	-1.50835	-1.24363
40227864	chr1:40227864:A:G	2.10785e-06	-1.55294	-1.33895
40227909	chr1:40227909:A:G	1.1127e-05	-1.12957e-10	-1.22819
40228259	chr1:40228259:C:T	1.30543e-05	-1.12957e-10	-1.06845
40228287	chr1:40228287:A:G	0.000119719	1.14758	-3.58392e-10
40228430	chr1:40228430:A:T	1.03148e-05	-1.12957e-10	-1.30398
40228661	chr1:40228661:T:C	1.00616e-05	-1.12957e-10	-1.32884
40228935	chr1:40228935:A:G	2.32134e-06	-1.47056	-1.32486
40229132	chr1:40229132:T:C	1.0154e-05	-1.12957e-10	-1.3197
40229559	chr1:40229559:A:G	1.01829e-05	-1.12957e-10	-1.31686
40229675	chr1:40229675:G:A	8.79264e-06	-1.46365	-3.58392e-10
40229822	chr1:40229822:A:G	2.14315e-06	-1.55339	-1.3219
40230025	chr1:40230025:C:A	2.31949e-06	-1.48142	-1.3148
40230068	chr1:40230068:G:C	2.31134e-06	-1.48534	-1.31439
40231223	chr1:40231223:T:C	1.02271e-05	-1.12957e-10	-1.31253
40231336	chr1:40231336:G:A	9.0253e-06	-1.43753	-3.58392e-10
40232148	chr1:40232148:T:C	2.3451e-06	-1.46234	-1.3229
40232217	chr1:40232217:A:T	9.81011e-06	-1.12957e-10	-1.35415
40232487	chr1:40232487:C:T	1.00637e-05	-1.12957e-10	-1.32864
40232787	chr1:40232787:T:C	2.35399e-06	-1.46299	-1.31846
40232923	chr1:40232923:A:G	2.37504e-06	-1.46265	-1.3099
40233004	chr1:40233004:C:A	2.3627e-06	-1.44805	-1.32971
40233523	chr1:40233523:C:A	2.36855e-06	-1.51004	-1.26525
40233749	chr1:40233749:G:A	1.008e-05	-1.12957e-10	-1.32701
40233971	chr1:40233971:C:T	1.00082e-05	-1.12957e-10	-1.33416
40234130	chr1:40234130:A:G	9.89477e-06	-1.12957e-10	-1.34556
40234172	chr1:40234172:A:G	1.0041e-05	-1.12957e-10	-1.33089
40234353	chr1:40234353:C:T	2.39483e-06	-1.50595	-1.25831
40234398	chr1:40234398:G:A	1.45621e-05	-1.12957e-10	-0.959147
40234445	chr1:40234445:G:A	8.42562e-06	-1.50629	-3.58392e-10
40235243	chr1:40235243:T:G	1.90407e-05	-1.12957e-10	-0.690989
40235467	chr1:40235467:C:T	1.01455e-05	-1.12957e-10	-1.32053
40235592	chr1:40235592:A:G	1.28237e-05	-1.12957e-10	-1.08627
40235706	chr1:40235706:T:G	2.49291e-06	-1.40742	-1.31669
40236559	chr1:40236559:A:G	1.34589e-05	-1.03793	-3.58392e-10
40236898	chr1:40236898:C:T	2.37707e-06	-1.45585	-1.31585
40237497	chr1:40237497:T:C	2.32766e-05	-1.12957e-10	-0.49012
40239121	chr1:40239121:T:C	2.18298e-06	-1.55092	-1.30595
40239566	chr1:40239566:C:T	9.95176e-06	-1.12957e-10	-1.33982
40239588	chr1:40239588:C:T	1.00021e-05	-1.12957e-10	-1.33478
40239727	chr1:40239727:T:C	2.30612e-06	-1.47178	-1.33022
40239755	chr1:40239755:C:G	4.36257e-06	-0.957313	-1.20719
40239906	chr1:40239906:A:C	1.76021e-05	-1.12957e-10	-0.76955
40240054	chr1:40240054:A:T	3.05662e-06	-1.38716	-1.13309
40241047	chr1:40241047:A:G	9.79651e-06	-1.12957e-10	-1.35554
40241653	chr1:40241653:A:ATGAAAT	2.35311e-06	-1.45053	-1.3313
40241705	chr1:40241705:A:G	8.0595e-06	-1.55071	-3.58392e-10
40241725	chr1:40241725:T:C	2.3512e-05	-1.12957e-10	-0.480057
40241747	chr1:40241747:GGAAT:G	9.79322e-06	-1.12957e-10	-1.35588
40241829	chr1:40241829:C:CT	1.00102e-05	-1.12957e-10	-1.33396
40242583	chr1:40242583:T:TC	4.39459e-06	-0.950001	-1.20719
40242948	chr1:40242948:T:C	1.31485e-05	-1.12957e-10	-1.06126
40243181	chr1:40243181:A:G	6.09368e-06	-0.4711	-1.35922
40243267	chr1:40243267:C:A	1.0191e-05	-1.12957e-10	-1.31606
40243537	chr1:40243537:A:G	2.20947e-06	-1.55695	-1.28786
40244068	chr1:40244068:T:C	9.8546e-06	-1.12957e-10	-1.34963
40244100	chr1:40244100:C:T	2.36067e-06	-1.45696	-1.32166
40244399	chr1:40244399:G:A	2.35105e-06	-1.46269	-1.32001
40244906	chr1:40244906:A:G	2.35573e-06	-1.46448	-1.31623
40245234	chr1:40245234:G:A	1.84716e-05	-1.12957e-10	-0.721334
40245803	chr1:40245803:C:T	4.49447e-06	-0.785336	-1.34938
40245884	chr1:40245884:A:G	2.2514e-06	-1.47254	-1.35348
40246138	chr1:40246138:G:C	9.1864e-06	-1.41984	-3.58392e-10
40246955	chr1:40246955:A:C	2.55843e-06	-1.36578	-1.33239
40247098	chr1:40247098:A:G	2.4031e-06	-1.40925	-1.35156
40247109	chr1:40247109:C:T	1.74785e-05	-0.776596	-3.58392e-10
40247124	chr1:40247124:G:C	2.11325e-06	-1.52637	-1.36297
40247168	chr1:40247168:TC:T	1.10592e-05	-1.12957e-10	-1.2343
40247170	chr1:40247170:C:G	1.09838e-05	-1.12957e-10	-1.24115
40247307	chr1:40247307:T:C	2.14328e-06	-1.55406	-1.32117
40248302	chr1:40248302:G:T	1.00349e-05	-1.12957e-10	-1.3315
40248337	chr1:40248337:C:T	9.93776e-06	-1.12957e-10	-1.34122
40248338	chr1:40248338:G:A	4.3961e-06	-1.00187	-1.15498
40248362	chr1:40248362:A:G	2.65425e-06	-1.34514	-1.31626
40250125	chr1:40250125:C:G	4.03389e-05	-1.12957e-10	0.0597489
40250367	chr1:40250367:C:G	2.61403e-06	-1.32618	-1.35049
40250837	chr1:40250837:T:C	0.000100586	0.973448	-3.58392e-10
40251298	chr1:40251298:G:A	1.49217e-05	-1.12957e-10	-0.93475
40251390	chr1:40251390:C:T	9.7148e-06	-1.12957e-10	-1.36392
40251780	chr1:40251780:C:A	9.84342e-06	-1.12957e-10	-1.35076
40251839	chr1:40251839:A:AG	1.03949e-05	-1.12957e-10	-1.29625
40251848	chr1:40251848:G:C	1.26239e-05	-1.12957e-10	-1.10197
40252409	chr1:40252409:C:T	2.13592e-06	-1.54454	-1.33413
40252412	chr1:40252412:G:A	1.03167e-05	-1.12957e-10	-1.3038
40252586	chr1:40252586:A:G	2.5846e-06	-1.34152	-1.34648
40252773	chr1:40252773:C:G	1.1814e-05	-1.12957e-10	-1.16828
40253333	chr1:40253333:A:G	1.41399e-05	0.0520883	-1.04065
40253567	chr1:40253567:T:C	2.91979e-06	-1.37463	-1.19143
40253609	chr1:40253609:C:T	1.48692e-05	-1.12957e-10	-0.938277
40253635	chr1:40253635:T:C	1.6827e-05	-1.12957e-10	-0.81458
40253867	chr1:40253867:G:A	2.12425e-06	-1.54538	-1.33877
40254043	chr1:40254043:A:G	2.71735e-06	-1.29862	-1.33929
40254140	chr1:40254140:A:G	1.01361e-05	-1.12957e-10	-1.32147
40254217	chr1:40254217:G:A	1.36972e-05	0.0173149	-1.03769
40254313	chr1:40254313:A:C	1.21027e-05	-1.12957e-10	-1.14414
40254890	chr1:40254890:A:G	1.0852e-05	-1.12957e-10	-1.25322
40254916	chr1:40254916:C:T	5.12527e-06	-0.884746	-1.11864
40255385	chr1:40255385:C:T	2.91782e-06	-1.31908	-1.24765
40255487	chr1:40255487:G:C	2.07481e-06	-1.54766	-1.36004
40255544	chr1:40255544:A:T	1.42872e-05	-1.12957e-10	-0.978201
40255727	chr1:40255727:T:C	1.42805e-05	-1.12957e-10	-0.978672
40255939	chr1:40255939:A:G	2.13398e-06	-1.54486	-1.33472
40256236	chr1:40256236:T:C	2.33193e-06	-1.55582	-1.23505
40256448	chr1:40256448:T:C	2.1384e-06	-1.54446	-1.33305
40256470	chr1:40256470:T:C	2.1218e-06	-1.54481	-1.34049
40257123	chr1:40257123:G:A	2.24395e-06	-1.46527	-1.36405
40257318	chr1:40257318:G:C	8.16655e-06	-1.53752	-3.58392e-10
40257510	chr1:40257510:G:A	1.02504e-05	-1.12957e-10	-1.31025
40257682	chr1:40257682:G:A	1.30665e-05	-1.12957e-10	-1.06752
40257946	chr1:40257946:G:A	1.21076e-05	-0.111322	-1.03241
40257972	chr1:40257972:C:T	1.28163e-05	-1.12957e-10	-1.08685
40258017	chr1:40258017:CT:C	2.07559e-05	-1.12957e-10	-0.604736
40258772	chr1:40258772:A:G	1.02309e-05	-1.12957e-10	-1.31215
40259036	chr1:40259036:T:C	1.291e-05	-1.12957e-10	-1.07956
40259274	chr1:40259274:C:A	2.62788e-06	-1.56172	-1.10967
40259342	chr1:40259342:A:G	1.29309e-05	-1.12957e-10	-1.07795
40259654	chr1:40259654:G:A	1.16004e-05	-0.108961	-1.07757
40260571	chr1:40260571:TA:T	3.1172e-06	-1.38001	-1.12062
40261539	chr1:40261539:G:A	1.60406e-05	-1.12957e-10	-0.862443
40261607	chr1:40261607:A:G	2.50978e-06	-1.36416	-1.35321
40261650	chr1:40261650:G:A	1.28426e-05	-1.12957e-10	-1.0848
40262692	chr1:40262692:T:C	3.29816e-06	-1.38031	-1.06389
40262949	chr1:40262949:TTC:T	1.21038e-05	-1.12957e-10	-1.14405
40263175	chr1:40263175:G:A	3.2564e-06	-1.37997	-1.07697
40263702	chr1:40263702:A:G	1.97213e-05	-1.12957e-10	-0.65587
40263852	chr1:40263852:T:TG	3.25754e-06	-1.36943	-1.08716
40264059	chr1:40264059:C:T	1.51516e-05	-0.919462	-3.58392e-10
40264109	chr1:40264109:G:A	9.91222e-06	-1.12957e-10	-1.3438
40264305	chr1:40264305:G:A	1.108e-05	-1.12957e-10	-1.23243
40266381	chr1:40266381:G:A	1.04868e-05	-1.12957e-10	-1.28745
40266498	chr1:40266498:C:T	1.44738e-05	-1.12957e-10	-0.965227
40266676	chr1:40266676:T:C	1.9029e-05	-0.691602	-3.58392e-10
40266696	chr1:40266696:T:C	2.69904e-06	-1.31843	-1.32624
40267009	chr1:40267009:C:CT	2.5104e-06	-1.36834	-1.34879
40267012	chr1:40267012:C:CT	2.48537e-06	-1.37969	-1.34745
40268396	chr1:40268396:T:A	1.29617e-05	-1.12957e-10	-1.07557
40268514	chr1:40268514:A:G	1.29562e-05	-1.12957e-10	-1.07599
40268618	chr1:40268618:A:C	1.56592e-05	-0.886509	-3.58392e-10
40268729	chr1:40268729:C:T	1.24795e-05	-1.12957e-10	-1.11348
40269067	chr1:40269067:C:T	1.16892e-05	-1.12957e-10	-1.1789
40269800	chr1:40269800:A:G	2.04002e-05	-0.355675	-0.266349
40270145	chr1:40270145:T:G	1.67031e-05	-0.204454	-0.617517
40270423	chr1:40270423:T:C	1.1947e-05	-1.12957e-10	-1.15709
40270428	chr1:40270428:G:A	1.03365e-05	-1.12957e-10	-1.30189
40270664	chr1:40270664:C:G	1.73519e-05	-1.12957e-10	-0.783864
40270745	chr1:40270745:C:T	1.23641e-05	-1.12957e-10	-1.12277
40270801	chr1:40270801:A:G	5.27286e-05	0.327592	-3.58392e-10
40270815	chr1:40270815:G:A	2.47671e-06	-1.37902	-1.35161
40271168	chr1:40271168:A:G	1.00348e-05	-1.12957e-10	-1.3315
40271225	chr1:40271225:C:T	2.24316e-06	-1.47091	-1.35877
40271663	chr1:40271663:A:G	1.04957e-05	-1.12957e-10	-1.2866
40271821	chr1:40271821:T:C	1.09825e-05	-1.12957e-10	-1.24127
40271844	chr1:40271844:T:G	2.85772e-05	-0.284957	-3.58392e-10
40271917	chr1:40271917:T:C	2.61358e-06	-1.4651	-1.21175
40272883	chr1:40272883:T:G	1.2536e-05	-1.12957e-10	-1.10896
40273826	chr1:40273826:C:T	3.4363e-06	-1.37658	-1.02659
40274534	chr1:40274534:A:G	3.11977e-06	-1.38515	-1.11465
40274958	chr1:40274958:T:C	2.60821e-05	-1.12957e-10	-0.376317
40275255	chr1:40275255:A:G	1.87791e-05	-1.12957e-10	-0.704823
40275819	chr1:40275819:G:A	2.47514e-06	-1.52199	-1.20928
40275860	chr1:40275860:T:G	3.55783e-05	-1.12957e-10	-0.0658305
40276227	chr1:40276227:C:T	2.20335e-06	-1.5695	-1.27809
40276614	chr1:40276614:C:A	1.12933e-05	-1.12957e-10	-1.21336
40276694	chr1:40276694:C:T	1.17968e-05	-0.205623	-0.964118
40276773	chr1:40276773:G:T	1.28621e-05	-1.12957e-10	-1.08328
40276812	chr1:40276812:A:G	2.61387e-05	-1.12957e-10	-0.37415
40278055	chr1:40278055:G:A	2.4128e-06	-1.4155	-1.34128
40278910	chr1:40278910:A:G	1.02536e-05	-1.12957e-10	-1.30994
40279087	chr1:40279087:G:A	2.98851e-06	-1.56142	-0.981372
40279755	chr1:40279755:T:TG	2.47931e-05	-1.12957e-10	-0.427003
40280379	chr1:40280379:C:T	1.31571e-05	-1.12957e-10	-1.0606
40280484	chr1:40280484:G:A	2.48093e-06	-1.44807	-1.28086
40280486	chr1:40280486:G:A	1.36344e-05	-1.12957e-10	-1.02497
40281212	chr1:40281212:T:C	1.02081e-05	-1.12957e-10	-1.31438
40281530	chr1:40281530:G:A	9.72304e-06	-1.12957e-10	-1.36307
40281899	chr1:40281899:C:T	2.8538e-06	-1.55774	-1.03117
40282247	chr1:40282247:A:C	2.47802e-06	-1.41523	-1.31488
40282477	chr1:40282477:ACT:A	2.90175e-05	-1.12957e-10	-0.269669
40283773	chr1:40283773:A:G	2.15469e-05	-1.12957e-10	-0.567334
40283941	chr1:40283941:T:TTC	1.27003e-05	-1.12957e-10	-1.09594
40284948	chr1:40284948:T:G	2.83113e-06	-1.51649	-1.0804
40285204	chr1:40285204:G:A	3.34579e-06	-1.38928	-1.04058
40285307	chr1:40285307:A:G	8.2926e-06	-1.5222	-3.58392e-10
40285728	chr1:40285728:TTCTA:T	3.49208e-06	-1.37156	-1.01551
40285960	chr1:40285960:C:T	2.21724e-05	-1.12957e-10	-0.538718
40286896	chr1:40286896:T:A	1.78629e-05	-1.12957e-10	-0.754842
40286979	chr1:40286979:G:T	1.02375e-05	-1.12957e-10	-1.31151
40287107	chr1:40287107:T:C	1.02265e-05	-1.12957e-10	-1.31259
40287306	chr1:40287306:C:T	1.24141e-05	-1.11874	-3.58392e-10
40287700	chr1:40287700:T:TA	1.71699e-05	-0.513806	-0.280606
40288094	chr1:40288094:C:T	1.15167e-05	-0.247286	-0.946484
40288141	chr1:40288141:G:C	1.60405e-05	-1.12957e-10	-0.862452
40288297	chr1:40288297:T:C	2.80001e-06	-1.56389	-1.04405
40288313	chr1:40288313:A:G	1.55939e-05	-1.20734	0.316654
40288923	chr1:40288923:A:G	1.06859e-05	-1.12957e-10	-1.26864
40289290	chr1:40289290:G:A	1.11017e-05	-1.12957e-10	-1.23047
40289884	chr1:40289884:A:C	2.13205e-06	-1.56419	-1.31629
40289964	chr1:40289964:T:G	8.73532e-06	-1.47019	-3.58392e-10
40290211	chr1:40290211:C:G	2.67419e-06	-1.42937	-1.22455
40290609	chr1:40290609:C:T	1.29521e-05	-1.12957e-10	-1.0763
40291221	chr1:40291221:C:T	3.25959e-06	-1.39419	-1.06177
40292321	chr1:40292321:T:C	2.44705e-06	-1.4928	-1.24988
40293392	chr1:40293392:C:T	2.61179e-06	-1.51776	-1.15977
40293402	chr1:40293402:A:G	1.02664e-05	-1.12957e-10	-1.30869
40293559	chr1:40293559:A:G	2.21036e-06	-1.54778	-1.29663
40294943	chr1:40294943:C:T	1.00254e-05	-1.12957e-10	-1.33245
40295109	chr1:40295109:C:T	9.72408e-06	-1.12957e-10	-1.36296
40295173	chr1:40295173:G:A	2.5225e-06	-1.54349	-1.16882
40295247	chr1:40295247:A:G	9.9113e-06	-1.12957e-10	-1.34389
40295351	chr1:40295351:TC:T	1.74275e-05	-0.779517	-3.58392e-10
40295818	chr1:40295818:T:C	1.28932e-05	-1.12957e-10	-1.08087
40296263	chr1:40296263:C:T	1.34287e-05	-1.12957e-10	-1.04017
40296326	chr1:40296326:G:A	2.17868e-05	-0.556264	-3.58392e-10
40296654	chr1:40296654:G:T	9.75318e-06	-1.12957e-10	-1.35997
40296667	chr1:40296667:C:T	1.38586e-05	-1.12957e-10	-1.00866
40296891	chr1:40296891:C:T	3.48512e-05	-1.12957e-10	-0.0864792
40296898	chr1:40296898:G:A	9.82563e-06	-1.12957e-10	-1.35257
40297423	chr1:40297423:C:T	4.12409e-06	-1.33559	-0.88513
40297731	chr1:40297731:C:T	9.84302e-06	-1.12957e-10	-1.3508
40298087	chr1:40298087:G:A	9.95653e-06	-1.12957e-10	-1.33934
40298197	chr1:40298197:G:A	1.0976e-05	-1.24186	-3.58392e-10
40298201	chr1:40298201:T:C	1.06358e-05	-1.12957e-10	-1.27335
40298389	chr1:40298389:C:T	1.10201e-05	-1.12957e-10	-1.23785
40298752	chr1:40298752:T:A	1.37194e-05	-1.12957e-10	-1.01875
40298804	chr1:40298804:A:G	1.2615e-05	-1.10268	-3.58392e-10
40298854	chr1:40298854:GC:G	2.33856e-06	-1.47763	-1.3104
40298856	chr1:40298856:T:G	2.3331e-06	-1.4797	-1.31067
40298889	chr1:40298889:A:G	1.22831e-05	-1.12957e-10	-1.12934
40299170	chr1:40299170:A:T	1.12973e-05	-1.12957e-10	-1.213
40299287	chr1:40299287:G:A	9.76113e-06	-1.12957e-10	-1.35916
40299629	chr1:40299629:T:C	2.51678e-06	-1.52037	-1.19421
40299818	chr1:40299818:C:T	1.12459e-05	-1.12957e-10	-1.21756
40299839	chr1:40299839:G:T	8.25079e-06	-1.52726	-3.58392e-10
40299850	chr1:40299850:G:A	9.74813e-06	-1.12957e-10	-1.36049
40299877	chr1:40299877:C:T	7.65003e-06	-0.397061	-1.2058
40299889	chr1:40299889:G:A	1.26725e-05	-1.12957e-10	-1.09813
40300018	chr1:40300018:C:T	1.00634e-05	-1.12957e-10	-1.32866
40300604	chr1:40300604:G:A	1.2327e-05	-1.12957e-10	-1.12577
40300639	chr1:40300639:C:T	1.06936e-05	-1.12957e-10	-1.26792
40300662	chr1:40300662:TG:T	1.06748e-05	-1.12957e-10	-1.26968
40300946	chr1:40300946:C:T	1.06385e-05	-1.12957e-10	-1.27309
40301060	chr1:40301060:A:G	1.06936e-05	-1.12957e-10	-1.26792
40301251	chr1:40301251:G:A	9.24994e-06	-1.41295	-3.58392e-10
40301692	chr1:40301692:TG:T	1.11995e-05	-1.12957e-10	-1.22169
40301720	chr1:40301720:G:A	1.03921e-05	-1.12957e-10	-1.29652
40301754	chr1:40301754:A:G	1.04283e-05	-1.12957e-10	-1.29304
40301803	chr1:40301803:A:G	9.85807e-06	-1.12957e-10	-1.34928
40301906	chr1:40301906:A:G	3.1514e-06	-1.56657	-0.923147
40302126	chr1:40302126:CTG:C	3.00127e-06	-1.56554	-0.972989
40302146	chr1:40302146:A:G	1.17776e-05	-1.12957e-10	-1.17137
40302216	chr1:40302216:C:T	2.97745e-06	-1.5712	-0.975297
40302230	chr1:40302230:A:G	3.05579e-06	-1.57163	-0.948894
40302519	chr1:40302519:G:A	5.93432e-06	-0.497439	-1.35938
40302566	chr1:40302566:G:A	8.68261e-06	-1.47624	-3.58392e-10
40302604	chr1:40302604:C:T	3.79678e-06	-1.46451	-0.8389
40302672	chr1:40302672:C:T	2.46891e-06	-1.57227	-1.16151
40302953	chr1:40302953:C:T	2.26744e-06	-1.57309	-1.24583
40303055	chr1:40303055:C:T	4.43686e-05	-1.12957e-10	0.154965
40303375	chr1:40303375:G:A	9.72667e-06	-1.12957e-10	-1.3627
40303502	chr1:40303502:G:T	3.71543e-06	-1.57006	-0.755014
40303912	chr1:40303912:T:C	3.33947e-06	-1.57206	-0.859696
40303916	chr1:40303916:C:T	2.84102e-06	-1.56365	-1.02975
40304046	chr1:40304046:A:C	6.25913e-05	-1.12957e-10	0.49906
40304111	chr1:40304111:G:A	7.98222e-06	-1.56035	-3.58392e-10
40304238	chr1:40304238:C:T	9.93327e-06	-1.12957e-10	-1.34168
40304425	chr1:40304425:A:G	1.4346e-05	-1.12957e-10	-0.974095
40305058	chr1:40305058:TTTC:T	3.14484e-06	-1.20756	-1.28425
40305075	chr1:40305075:T:C	9.71374e-06	-1.12957e-10	-1.36403
40305203	chr1:40305203:G:A	1.12134e-05	-1.12957e-10	-1.22045
40305271	chr1:40305271:G:A	1.00288e-05	-1.12957e-10	-1.3321
40305298	chr1:40305298:A:G	5.09626e-05	-1.46151	1.75504
40305301	chr1:40305301:C:T	2.0608e-06	-1.55784	-1.35664
40305354	chr1:40305354:G:A	8.26257e-06	-1.31873	-0.207098
40305900	chr1:40305900:A:G	7.99593e-06	-1.34982	-0.20881
40306322	chr1:40306322:G:C	5.43256e-06	-1.51431	-0.430844
40306351	chr1:40306351:G:A	1.1527e-05	-1.12957e-10	-1.19287
40306531	chr1:40306531:G:C	1.25617e-05	-1.57407	0.467158
40306555	chr1:40306555:G:A	6.74467e-05	-1.12957e-10	0.573772
40306593	chr1:40306593:CAA:C	7.57476e-05	-1.12957e-10	0.689841
40306620	chr1:40306620:CA:C	4.81501e-06	-1.26722	-0.798604
40306828	chr1:40306828:C:T	9.91491e-06	-1.12957e-10	-1.34353
40306996	chr1:40306996:C:T	9.74201e-06	-1.12957e-10	-1.36112
40307074	chr1:40307074:A:T	9.77031e-06	-1.12957e-10	-1.35822
40307477	chr1:40307477:T:C	1.57686e-05	-1.33773	0.458179
40307478	chr1:40307478:G:A	7.94066e-06	-1.44655	-0.119025
40307503	chr1:40307503:G:C	8.58269e-06	-1.48782	-3.58392e-10
40307617	chr1:40307617:C:T	6.09047e-06	-1.42866	-0.402181
40308409	chr1:40308409:C:T	4.10827e-06	-1.55025	-0.674314
40308522	chr1:40308522:A:C	2.76567e-06	-1.35004	-1.27025
40308550	chr1:40308550:C:T	9.14317e-06	-1.42456	-3.58392e-10
40308557	chr1:40308557:A:G	5.81746e-06	-0.902522	-0.97418
40308563	chr1:40308563:T:C	2.53362e-05	-1.12957e-10	-0.405334
40308734	chr1:40308734:T:C	5.1367e-06	-0.687329	-1.31383
40308812	chr1:40308812:T:G	1.95658e-05	-0.663784	-3.58392e-10
40308981	chr1:40308981:C:T	7.87672e-06	-1.57366	-3.58392e-10
40309148	chr1:40309148:A:G	2.67321e-05	-1.35197	1.00027
40309279	chr1:40309279:T:C	2.66444e-06	-1.57137	-1.0862
40309546	chr1:40309546:C:T	1.78586e-05	-0.755082	-3.58392e-10
40309620	chr1:40309620:C:T	8.53771e-05	-1.12957e-10	0.809511
40309662	chr1:40309662:A:G	9.92466e-06	-1.12957e-10	-1.34254
40310087	chr1:40310087:G:A	4.80239e-05	-1.12957e-10	0.234131
40310095	chr1:40310095:G:A	1.03972e-05	-1.12957e-10	-1.29603
40310254	chr1:40310254:A:G	9.35864e-06	-1.40127	-3.58392e-10
40310382	chr1:40310382:T:A	2.53029e-06	-1.45232	-1.25691
40310568	chr1:40310568:T:C	3.97646e-05	-1.12957e-10	0.0454107
40310841	chr1:40310841:C:T	2.73381e-06	-1.51706	-1.11481
40311019	chr1:40311019:C:T	1.05299e-05	-1.28335	-3.58392e-10
40311262	chr1:40311262:T:C	1.05764e-05	-1.12957e-10	-1.27894
40311837	chr1:40311837:C:T	1.94214e-05	-1.12957e-10	-0.671191
40312120	chr1:40312120:G:A	8.7148e-06	-0.112443	-1.3601
40312132	chr1:40312132:T:C	3.25586e-06	-1.51031	-0.9468
40312170	chr1:40312170:A:G	1.002e-05	-1.1899	-0.143074
40312179	chr1:40312179:G:A	0.000116212	-1.12957e-10	1.11785
40312248	chr1:40312248:C:G	0.000121069	-1.12957e-10	1.1588
40312895	chr1:40312895:C:T	6.31412e-06	-1.5497	-0.245078
40313177	chr1:40313177:T:C	3.29741e-06	-1.52351	-0.920917
40313182	chr1:40313182:C:T	6.05237e-06	-1.5387	-0.298416
40313254	chr1:40313254:C:T	1.39941e-05	-0.998931	-3.58392e-10
40314012	chr1:40314012:G:T	1.01094e-05	-1.12957e-10	-1.3241
40314169	chr1:40314169:G:T	4.59385e-06	-1.57386	-0.538991
40315317	chr1:40315317:G:A	1.65633e-05	-1.51924	0.688862
40315479	chr1:40315479:G:C	4.32681e-05	0.129849	-3.58392e-10
40315505	chr1:40315505:A:C	9.40667e-06	-0.905829	-0.490319
40315645	chr1:40315645:C:T	0.00012043	-1.12957e-10	1.1535
40315703	chr1:40315703:T:C	1.0621e-05	-1.12957e-10	-1.27473
40315941	chr1:40315941:T:C	4.87712e-06	-1.44164	-0.611375
40316175	chr1:40316175:C:G	1.77204e-05	-1.12957e-10	-0.762852
40316250	chr1:40316250:C:T	1.0179e-05	-1.31724	-3.58392e-10
40316302	chr1:40316302:C:T	6.51791e-06	-1.15842	-0.604589
40316581	chr1:40316581:C:T	0.000111221	-1.12957e-10	1.07396
40316672	chr1:40316672:C:G	9.51574e-06	-1.38462	-3.58392e-10
40317167	chr1:40317167:G:A	9.96661e-06	-1.12957e-10	-1.33833
40317936	chr1:40317936:G:A	2.41398e-06	-1.39809	-1.3582
40318022	chr1:40318022:C:G	2.32199e-05	-1.12957e-10	-0.492559
40318226	chr1:40318226:T:A	9.25068e-06	-1.41287	-3.58392e-10
40318718	chr1:40318718:T:C	1.66689e-05	-1.12957e-10	-0.824021
40318927	chr1:40318927:A:G	1.8744e-05	-0.706695	-3.58392e-10
40319263	chr1:40319263:C:A	7.85362e-06	-1.0805	-0.49609
40319314	chr1:40319314:T:C	2.33508e-05	-1.15075	0.66382
40319770	chr1:40319770:A:G	5.98723e-06	-1.25482	-0.593114
40320036	chr1:40320036:GA:G	5.8785e-06	-1.25929	-0.606969
40320218	chr1:40320218:T:A	1.2426e-05	-1.11778	-3.58392e-10
40320275	chr1:40320275:C:G	1.66991e-05	-1.12957e-10	-0.822209
40320449	chr1:40320449:A:G	6.10651e-06	-1.23574	-0.592475
40320854	chr1:40320854:G:A	5.35366e-06	-1.25281	-0.706976
40320918	chr1:40320918:T:C	5.78103e-06	-1.26767	-0.615317
40321007	chr1:40321007:G:A	9.16527e-06	-1.42215	-3.58392e-10
40321242	chr1:40321242:T:A	4.78759e-06	-0.97357	-1.09797
40321306	chr1:40321306:T:C	6.68916e-06	-1.50456	-0.232521
40321956	chr1:40321956:T:C	1.40637e-05	-1.12957e-10	-0.993971
40321994	chr1:40321994:A:G	1.69301e-05	-0.808472	-3.58392e-10
40322589	chr1:40322589:G:A	1.02167e-05	-1.12957e-10	-1.31354
40322614	chr1:40322614:C:A	7.17169e-06	-1.49146	-0.175961
40323001	chr1:40323001:A:T	5.36519e-06	-1.29417	-0.663466
40323091	chr1:40323091:G:A	1.01046e-05	-1.57176	0.247181
40323289	chr1:40323289:G:A	6.52815e-06	-1.54677	-0.214677
40323480	chr1:40323480:G:T	5.3748e-06	-1.35158	-0.604262
40323675	chr1:40323675:T:C	5.37748e-06	-1.34465	-0.610693
40323689	chr1:40323689:T:A	5.37494e-06	-1.34568	-0.610139
40323776	chr1:40323776:C:T	7.57005e-06	-1.53828	-0.0750872
40324068	chr1:40324068:CT:C	5.39022e-06	-1.34521	-0.607768
40324127	chr1:40324127:C:T	5.35357e-06	-1.34422	-0.615587
40324221	chr1:40324221:T:C	5.42169e-06	-1.34851	-0.598648
40324255	chr1:40324255:C:T	7.14064e-06	-1.53079	-0.140979
40324281	chr1:40324281:C:T	5.62374e-06	-1.35192	-0.558646
40324364	chr1:40324364:T:A	5.6203e-06	-1.3504	-0.560782
40324924	chr1:40324924:C:T	9.71787e-06	-1.12957e-10	-1.3636
40325356	chr1:40325356:G:C	3.50795e-06	-1.54702	-0.835512
40325536	chr1:40325536:C:T	2.37955e-05	-0.46807	-3.58392e-10
40325873	chr1:40325873:A:C	6.13679e-06	-1.27636	-0.546904
40325974	chr1:40325974:C:T	1.06584e-05	-1.12957e-10	-1.27122
40325983	chr1:40325983:A:G	4.32797e-06	-1.38442	-0.788049
40326051	chr1:40326051:ACT:A	1.32762e-05	-1.12957e-10	-1.05159
40326120	chr1:40326120:T:C	4.6791e-06	-1.41069	-0.683769
40327143	chr1:40327143:A:G	4.93291e-06	-1.42808	-0.613561
40327201	chr1:40327201:C:T	1.10394e-05	-1.12957e-10	-1.2361
40327202	chr1:40327202:G:A	1.2119e-05	-1.12957e-10	-1.1428
40327397	chr1:40327397:A:G	5.00495e-06	-1.42178	-0.605364
40327772	chr1:40327772:T:G	6.94338e-06	-1.21138	-0.488395
40328423	chr1:40328423:C:T	4.8983e-06	-1.46231	-0.586371
40328817	chr1:40328817:T:C	3.15244e-06	-1.27406	-1.21533
40329166	chr1:40329166:T:C	4.90801e-06	-1.42102	-0.625679
40329373	chr1:40329373:C:G	1.05419e-05	-1.12957e-10	-1.28221
40329388	chr1:40329388:G:A	1.3869e-05	-1.12957e-10	-1.00791
40329412	chr1:40329412:AT:A	2.06189e-06	-1.57394	-1.34
40329416	chr1:40329416:T:A	2.34765e-05	0.521197	-1.00276
40329810	chr1:40329810:AT:A	4.77343e-06	-1.44819	-0.626315
40330298	chr1:40330298:G:A	1.19426e-05	-1.12957e-10	-1.15745
40330315	chr1:40330315:C:T	4.95241e-06	-1.42817	-0.609523
40330695	chr1:40330695:T:C	2.63016e-06	-1.35994	-1.31058
40331266	chr1:40331266:G:A	4.49334e-06	-1.56459	-0.570377
40331291	chr1:40331291:G:A	1.17387e-05	-1.17468	-3.58392e-10
40331524	chr1:40331524:A:T	0.000141571	1.31524	-3.58392e-10
40331726	chr1:40331726:C:T	3.10635e-06	-1.22553	-1.27859
40331729	chr1:40331729:A:G	1.22837e-05	-1.12957e-10	-1.12929
40331851	chr1:40331851:A:G	7.46355e-05	-1.12957e-10	0.675049
40331922	chr1:40331922:C:T	9.20375e-06	-1.41796	-3.58392e-10
40332157	chr1:40332157:G:A	2.56541e-06	-1.44761	-1.24784
40332172	chr1:40332172:T:C	5.0204e-06	-1.33996	-0.684095
40332384	chr1:40332384:T:C	1.105e-05	-1.12957e-10	-1.23514
40332757	chr1:40332757:T:C	4.97343e-06	-1.35483	-0.678625
40332866	chr1:40332866:C:T	8.69481e-06	-1.47484	-3.58392e-10
40333151	chr1:40333151:T:C	3.27227e-05	-0.149498	-3.58392e-10
40333564	chr1:40333564:C:T	3.18748e-06	-1.17829	-1.30005
40334054	chr1:40334054:C:T	8.32317e-06	-1.45008	-0.0684441
40334108	chr1:40334108:C:T	2.40725e-05	-1.12957e-10	-0.456495
40334317	chr1:40334317:G:A	4.69517e-06	-1.34836	-0.74267
40334789	chr1:40334789:G:A	1.31539e-05	-1.12957e-10	-1.06085
40334814	chr1:40334814:A:G	2.95189e-06	-1.35787	-1.19726
40335211	chr1:40335211:C:T	1.27296e-05	-1.12957e-10	-1.09364
40335252	chr1:40335252:T:TC	4.97871e-06	-1.34265	-0.689743
40335425	chr1:40335425:C:T	1.05143e-05	-1.50672	0.221888
40335819	chr1:40335819:T:C	3.00926e-06	-1.25614	-1.27973
40335961	chr1:40335961:A:G	3.03569e-06	-1.26539	-1.26174
40336428	chr1:40336428:A:G	1.28985e-05	-1.12957e-10	-1.08046
40336462	chr1:40336462:C:T	8.23808e-05	-1.12957e-10	0.773786
40336622	chr1:40336622:G:A	9.94453e-06	-1.52527	0.184725
40336660	chr1:40336660:C:A	9.70412e-06	-1.50916	0.144146
40336678	chr1:40336678:A:G	1.01328e-05	-1.49479	0.172996
40336751	chr1:40336751:C:T	1.74018e-05	-1.21701	0.436014
40336856	chr1:40336856:A:G	4.73686e-05	0.220393	-3.58392e-10
40337027	chr1:40337027:G:A	1.13624e-05	-1.12957e-10	-1.20725
40337087	chr1:40337087:C:A	2.92643e-06	-1.25128	-1.31251
40337116	chr1:40337116:C:T	1.0457e-05	-0.787702	-0.502598
40337192	chr1:40337192:A:G	1.30239e-05	-1.12957e-10	-1.07078
40337266	chr1:40337266:A:G	5.03896e-06	-1.29939	-0.720974
40337386	chr1:40337386:G:A	1.25854e-05	-1.10503	-3.58392e-10
40337450	chr1:40337450:G:A	2.57397e-06	-1.3504	-1.34172
40337936	chr1:40337936:T:TTTTA	9.92787e-06	-1.12957e-10	-1.34222
40338072	chr1:40338072:T:C	2.54978e-06	-1.36735	-1.33421
40338161	chr1:40338161:T:G	3.47491e-06	-1.27849	-1.11351
40338183	chr1:40338183:G:A	2.58658e-06	-1.34422	-1.34301
40339189	chr1:40339189:A:G	7.90545e-06	-0.785017	-0.784998
40339340	chr1:40339340:T:C	9.76367e-06	-1.12957e-10	-1.3589
40340102	chr1:40340102:A:G	1.62889e-05	-0.397274	-0.449808
40340384	chr1:40340384:CTCTTATTTTAACTCCTT:C	1.51356e-05	-1.30732	0.386802
40340402	chr1:40340402:GCTT:G	1.48126e-05	-1.31046	0.368371
40340410	chr1:40340410:T:C	2.48868e-05	-1.12957e-10	-0.423228
40341199	chr1:40341199:C:T	1.15227e-05	-1.12957e-10	-1.19324
40341261	chr1:40341261:T:A	9.97848e-06	-1.33714	-3.58392e-10
40341287	chr1:40341287:C:T	2.68752e-06	-1.36181	-1.28714
40341422	chr1:40341422:T:C	1.01358e-05	-1.12957e-10	-1.32149
40341726	chr1:40341726:C:T	4.91966e-05	-1.12957e-10	0.258258
40341745	chr1:40341745:T:C	1.732e-05	-1.12957e-10	-0.785705
40342020	chr1:40342020:G:C	3.35315e-05	-1.12957e-10	-0.125082
40342163	chr1:40342163:C:A	3.20232e-06	-1.41747	-1.05622
40342310	chr1:40342310:C:CA	1.3069e-05	-0.701636	-0.36569
40342407	chr1:40342407:G:A	1.27979e-05	-0.744668	-0.343618
40342463	chr1:40342463:A:T	3.45394e-05	-1.12957e-10	-0.095467
40342772	chr1:40342772:C:T	1.3618e-05	-1.02618	-3.58392e-10
40342992	chr1:40342992:T:A	6.27327e-06	-1.26426	-0.537006
40343065	chr1:40343065:A:C	1.2729e-05	-1.12957e-10	-1.09368
40343231	chr1:40343231:T:C	6.09953e-06	-1.1952	-0.634155
40343260	chr1:40343260:G:A	3.2908e-05	-1.12957e-10	-0.143852
40343432	chr1:40343432:T:C	4.23122e-05	0.107354	0.000154823
40343497	chr1:40343497:G:A	1.16776e-05	-1.17989	-3.58392e-10
40343578	chr1:40343578:A:C	2.23902e-06	-1.47129	-1.36025
40343591	chr1:40343591:A:C	1.05919e-05	-1.12957e-10	-1.27748
40343600	chr1:40343600:A:C	2.21831e-06	-1.47711	-1.36372
40343819	chr1:40343819:A:G	1.55131e-05	-1.12957e-10	-0.895879
40344186	chr1:40344186:G:A	8.91069e-06	-0.968273	-0.482042
40344339	chr1:40344339:C:T	2.56201e-06	-1.36369	-1.33309
40344485	chr1:40344485:T:C	2.34414e-05	-1.12957e-10	-0.483063
40345111	chr1:40345111:G:A	2.76298e-05	-0.262627	-0.0560451
40345173	chr1:40345173:G:A	1.15869e-05	-0.589818	-0.597877
40345573	chr1:40345573:T:C	2.36731e-05	0.234928	-0.708158
40345692	chr1:40345692:C:T	6.05598e-05	-1.12957e-10	0.466065
40345775	chr1:40345775:A:C	2.23888e-05	-1.12957e-10	-0.529004
40345833	chr1:40345833:GTTTC:G	2.25875e-06	-1.56237	-1.26039
40346462	chr1:40346462:C:T	3.04073e-06	-1.42404	-1.10143
40346596	chr1:40346596:C:T	2.77002e-06	-1.54409	-1.07462
40346651	chr1:40346651:T:C	3.41544e-05	-1.12957e-10	-0.106675
40347250	chr1:40347250:TG:T	4.22865e-06	-0.870808	-1.32488
40348030	chr1:40348030:C:T	2.73353e-06	-1.54352	-1.08845
40348214	chr1:40348214:A:C	2.4642e-05	-1.12957e-10	-0.433115
40348260	chr1:40348260:G:A	2.36992e-05	0.238558	-0.710685
40349036	chr1:40349036:C:T	1.02837e-05	-1.12957e-10	-1.30701
40349228	chr1:40349228:G:A	1.02065e-05	-1.12957e-10	-1.31454
40349245	chr1:40349245:G:A	2.48843e-06	-1.57403	-1.15188
40349799	chr1:40349799:G:A	4.58989e-05	-1.12957e-10	0.188874
40350303	chr1:40350303:G:T	1.23958e-05	-0.00669032	-1.11352
40350472	chr1:40350472:G:A	8.40966e-06	-1.50819	-3.58392e-10
40351132	chr1:40351132:A:G	0.000339492	1.40212	0.787766
40351576	chr1:40351576:C:T	2.3617e-05	-1.12957e-10	-0.475598
40352325	chr1:40352325:A:G	2.94231e-05	-1.12957e-10	-0.255786
40352563	chr1:40352563:G:A	1.80945e-05	-0.74196	-3.58392e-10
40352663	chr1:40352663:A:G	6.30543e-06	-0.525506	-1.27065
40352826	chr1:40352826:C:T	5.53918e-06	-1.53444	-0.391284
40352992	chr1:40352992:C:T	5.71578e-06	-1.54506	-0.349274
40353422	chr1:40353422:G:A	1.33912e-05	0.0877569	-1.13073
40353550	chr1:40353550:A:G	2.59687e-05	-0.380674	-3.58392e-10
40353970	chr1:40353970:T:G	2.16952e-05	-1.12957e-10	-0.560474
40354065	chr1:40354065:C:T	7.47288e-05	-1.12957e-10	0.676299
40354424	chr1:40354424:C:T	6.43796e-06	-0.470341	-1.30501
40354663	chr1:40354663:T:A	3.27853e-06	-1.46046	-0.989713
40355030	chr1:40355030:C:T	2.23639e-06	-1.53199	-1.30071
40355353	chr1:40355353:G:A	1.21325e-05	-1.12957e-10	-1.14168
40355645	chr1:40355645:G:A	5.52275e-06	-1.47	-0.458695
40355672	chr1:40355672:A:T	5.72443e-06	-1.47129	-0.421536
40356450	chr1:40356450:G:A	1.03475e-05	-1.12957e-10	-1.30082
40356536	chr1:40356536:G:T	2.69992e-05	-0.34176	-3.58392e-10
40356549	chr1:40356549:T:C	1.17666e-05	-1.1723	-3.58392e-10
40356616	chr1:40356616:C:T	5.40085e-06	-1.53435	-0.416659
40356652	chr1:40356652:C:T	6.43615e-05	-1.12957e-10	0.526949
40356749	chr1:40356749:C:T	1.57446e-05	0.33232	-1.21339
40356864	chr1:40356864:G:A	2.10749e-06	-1.57036	-1.32171
40357060	chr1:40357060:T:C	4.77434e-05	-1.12957e-10	0.228273
40357130	chr1:40357130:GTTGA:G	3.93104e-06	-1.57297	-0.695687
40357231	chr1:40357231:G:A	3.47193e-06	-1.07236	-1.32049
40357253	chr1:40357253:G:A	3.81011e-06	-1.56844	-0.731471
40357256	chr1:40357256:ACCAG:A	8.12283e-06	-1.54289	-3.58392e-10
40357481	chr1:40357481:A:G	3.53648e-06	-1.57075	-0.803686
40357592	chr1:40357592:G:T	9.98452e-06	-1.12957e-10	-1.33653
40357640	chr1:40357640:A:G	3.79353e-06	-1.57286	-0.731414
40357707	chr1:40357707:T:G	4.59057e-06	-1.51056	-0.603002
40357732	chr1:40357732:C:T	1.5844e-05	0.32736	-1.20214
40357797	chr1:40357797:G:A	2.91682e-06	-1.21815	-1.34892
40357983	chr1:40357983:T:A	1.05578e-05	-1.12957e-10	-1.2807
40358283	chr1:40358283:C:A	5.36342e-05	-1.12957e-10	0.34462
40358358	chr1:40358358:C:T	3.66174e-05	-1.12957e-10	-0.0370442
40358716	chr1:40358716:T:C	4.67993e-05	-1.12957e-10	0.208302
40358751	chr1:40358751:G:A	4.16359e-06	-1.5237	-0.687486
40358997	chr1:40358997:T:G	0.000344681	-1.12957e-10	2.20505
40359911	chr1:40359911:A:G	1.07973e-05	-1.12957e-10	-1.25827
40359928	chr1:40359928:T:C	4.46585e-06	-1.47189	-0.669222
40360488	chr1:40360488:A:T	2.56245e-06	-1.46764	-1.22896
40360819	chr1:40360819:G:A	1.65697e-05	-1.12957e-10	-0.82999
40361329	chr1:40361329:G:A	5.28296e-05	1.1984	-0.868893
40361737	chr1:40361737:T:C	9.97486e-06	-1.12957e-10	-1.3375
40361750	chr1:40361750:C:T	4.32403e-05	0.536166	-0.40696
40361926	chr1:40361926:T:C	3.80664e-06	-1.45271	-0.848108
40362337	chr1:40362337:A:G	2.77175e-06	-1.25988	-1.35821
40362611	chr1:40362611:T:G	2.64526e-06	-1.31646	-1.34834
40362772	chr1:40362772:G:A	1.99982e-05	-0.641923	-3.58392e-10
40362884	chr1:40362884:C:T	9.7137e-06	-1.12957e-10	-1.36403
40363171	chr1:40363171:A:G	5.2374e-06	-1.35204	-0.629698
40363359	chr1:40363359:A:G	1.01214e-05	-1.12957e-10	-1.32292
40364002	chr1:40364002:G:C	6.78251e-05	0.969526	-0.39016
40364310	chr1:40364310:G:A	2.317e-06	-1.43337	-1.36393
40364362	chr1:40364362:A:G	5.54774e-06	-1.32222	-0.601951
40364388	chr1:40364388:G:C	2.37752e-06	-1.41125	-1.36026
40364424	chr1:40364424:A:G	5.47504e-06	-1.33416	-0.603211
40364708	chr1:40364708:C:T	1.16334e-05	-1.12957e-10	-1.18369
40364954	chr1:40364954:A:G	5.64754e-06	-1.33341	-0.572934
40365709	chr1:40365709:C:T	2.36038e-05	0.203995	-0.680156
40365792	chr1:40365792:C:T	4.29429e-06	-1.27901	-0.901272
40366132	chr1:40366132:C:T	5.12315e-06	-1.34413	-0.659667
40369488	chr1:40369488:T:C	9.71462e-06	-1.12957e-10	-1.36394
40370087	chr1:40370087:CA:C	0.000447486	-1.23886	3.70494
40370926	chr1:40370926:G:A	1.6663e-05	-1.12957e-10	-0.824375
40371015	chr1:40371015:T:C	2.42063e-05	0.410053	-0.861005
40371122	chr1:40371122:G:A	3.73912e-06	-0.979339	-1.33938
40371353	chr1:40371353:A:C	1.26028e-05	-1.12957e-10	-1.10365
40371809	chr1:40371809:A:G	1.3099e-05	-1.12957e-10	-1.06503
40372297	chr1:40372297:A:T	1.30353e-05	-1.06991	-3.58392e-10
40372687	chr1:40372687:A:G	9.97674e-06	-1.12957e-10	-1.33731
40372964	chr1:40372964:C:G	2.40853e-05	0.78677	-1.24273
40373304	chr1:40373304:A:C	2.64617e-05	0.916416	-1.27828
40373562	chr1:40373562:C:T	2.16655e-05	0.327204	-0.889049
40373607	chr1:40373607:G:T	1.07328e-05	-1.12957e-10	-1.26426
40373644	chr1:40373644:C:T	1.01482e-05	-1.12957e-10	-1.32027
40373856	chr1:40373856:GC:G	1.01078e-05	-1.12957e-10	-1.32426
40374626	chr1:40374626:A:T	7.95999e-06	-1.56314	-3.58392e-10
40374681	chr1:40374681:A:G	3.57157e-06	-1.30106	-1.0635
40376019	chr1:40376019:C:T	9.7182e-06	-1.12957e-10	-1.36357
40376099	chr1:40376099:C:T	2.93009e-05	0.787522	-1.04747
40376238	chr1:40376238:A:G	1.51889e-05	-1.12957e-10	-0.917
40376242	chr1:40376242:T:G	3.7671e-06	-0.961534	-1.34973
40376306	chr1:40376306:T:C	2.05284e-05	-1.12957e-10	-0.615756
40376892	chr1:40376892:A:G	2.80195e-06	-1.25223	-1.35502
40376942	chr1:40376942:T:C	2.84315e-06	-1.23525	-1.3574
40378147	chr1:40378147:C:T	2.79171e-06	-1.45264	-1.15828
40378344	chr1:40378344:T:C	2.89456e-06	-1.21966	-1.35507
40378364	chr1:40378364:A:G	1.88024e-05	0.567432	-1.27101
40379030	chr1:40379030:C:T	3.721e-06	-0.976934	-1.34664
40379449	chr1:40379449:T:C	3.41549e-06	-1.05238	-1.35686
40380572	chr1:40380572:C:T	1.83784e-05	-1.12957e-10	-0.726392
40380693	chr1:40380693:C:A	1.58621e-05	-1.12957e-10	-0.873634
40380813	chr1:40380813:G:A	1.08331e-05	-1.12957e-10	-1.25496
40380985	chr1:40380985:G:A	1.14804e-05	-1.12957e-10	-1.19692
40381033	chr1:40381033:T:C	4.54987e-06	-1.14803	-0.974441
40381559	chr1:40381559:G:A	1.61076e-05	-1.12957e-10	-0.858278
40381740	chr1:40381740:A:G	1.20039e-05	-1.12957e-10	-1.15234
40382150	chr1:40382150:T:C	0.000262403	-0.410401	2.34272
40382762	chr1:40382762:T:C	2.46613e-05	-1.12957e-10	-0.432333
40382921	chr1:40382921:C:T	9.84484e-06	-1.12957e-10	-1.35062
40383149	chr1:40383149:G:A	2.98002e-06	-1.19129	-1.35435
40383158	chr1:40383158:T:A	2.8224e-06	-1.44609	-1.15389
40383308	chr1:40383308:G:A	1.67986e-05	-1.12957e-10	-0.81627
40383319	chr1:40383319:G:GCTC	3.41432e-06	-1.05252	-1.35706
40384142	chr1:40384142:C:A	9.84075e-06	-1.12957e-10	-1.35103
40384339	chr1:40384339:A:T	4.94222e-05	-1.12957e-10	0.262833
40384534	chr1:40384534:A:G	1.52798e-05	-1.12957e-10	-0.911032
40384606	chr1:40384606:G:C	9.7607e-06	-1.12957e-10	-1.3592
40384914	chr1:40384914:T:C	9.84721e-06	-1.12957e-10	-1.35038
40385696	chr1:40385696:G:A	9.8097e-06	-1.12957e-10	-1.35419
40385697	chr1:40385697:C:T	1.25153e-05	-1.11062	-3.58392e-10
40386030	chr1:40386030:G:A	1.16696e-05	-1.12957e-10	-1.18058
40386190	chr1:40386190:C:T	1.01566e-05	-1.12957e-10	-1.31945
40386669	chr1:40386669:C:T	3.47194e-05	-1.12957e-10	-0.0902671
40386710	chr1:40386710:T:G	3.18889e-05	0.606924	-0.782234
40386750	chr1:40386750:AAAC:A	3.58245e-06	-1.27817	-1.08335
40386886	chr1:40386886:T:C	7.9458e-06	-1.56492	-3.58392e-10
40386892	chr1:40386892:C:T	9.7247e-06	-1.12957e-10	-1.3629
40387143	chr1:40387143:A:T	3.33822e-06	-1.07481	-1.35731
40387149	chr1:40387149:G:A	8.74596e-05	1.01548	-0.181865
40387172	chr1:40387172:T:C	6.39649e-05	-1.12957e-10	0.520769
40387399	chr1:40387399:T:G	1.13198e-05	-1.21102	-3.58392e-10
40387611	chr1:40387611:A:AG	2.13826e-06	-1.51839	-1.35918
40387817	chr1:40387817:C:T	8.00166e-06	-1.55792	-3.58392e-10
40388068	chr1:40388068:C:T	2.86483e-06	-1.23817	-1.34689
40388204	chr1:40388204:TC:T	2.85861e-05	-0.284645	-3.58392e-10
40388220	chr1:40388220:A:G	3.29222e-06	-1.09064	-1.35537
40389180	chr1:40389180:A:G	1.6854e-05	-1.12957e-10	-0.812979
40389756	chr1:40389756:G:T	1.04641e-05	-1.12957e-10	-1.28961
40390019	chr1:40390019:A:G	3.65075e-05	0.591885	-0.631935
40390419	chr1:40390419:T:C	9.74871e-06	-1.12957e-10	-1.36043
40391005	chr1:40391005:G:A	9.99321e-06	-1.12957e-10	-1.33566
40391038	chr1:40391038:T:C	9.96366e-06	-1.12957e-10	-1.33862
40391104	chr1:40391104:C:T	2.1604e-06	-1.50328	-1.36399
40391252	chr1:40391252:A:G	3.21378e-05	0.462234	-0.629767
40391308	chr1:40391308:T:C	9.97498e-06	-1.12957e-10	-1.33749
40391440	chr1:40391440:C:T	9.81771e-06	-1.12957e-10	-1.35338
40391858	chr1:40391858:A:C	2.40991e-05	0.822126	-1.27752
40391998	chr1:40391998:A:G	1.54491e-05	-1.12957e-10	-0.900018
40393011	chr1:40393011:G:A	8.41898e-05	0.949579	-0.154072
40393204	chr1:40393204:T:TAGTC	2.12455e-06	-1.5298	-1.35421
40393864	chr1:40393864:A:C	3.52465e-06	-1.02002	-1.35776
40393865	chr1:40393865:G:A	9.90889e-06	-1.12957e-10	-1.34413
40394177	chr1:40394177:G:A	1.83469e-05	-0.728106	-3.58392e-10
40394685	chr1:40394685:C:T	9.54231e-05	1.05023	-0.129474
40395733	chr1:40395733:G:T	1.62924e-05	-1.12957e-10	-0.846865
40395760	chr1:40395760:A:C	1.58648e-05	-0.873462	-3.58392e-10
40396076	chr1:40396076:C:T	3.69336e-05	-0.0284459	-3.58392e-10
40396077	chr1:40396077:G:A	2.10322e-05	0.372523	-0.964038
40396168	chr1:40396168:A:G	2.9315e-06	-1.21076	-1.3513
40396192	chr1:40396192:G:A	1.52203e-05	-1.12957e-10	-0.914937
40396277	chr1:40396277:A:G	1.89364e-05	-0.696479	-3.58392e-10
40396467	chr1:40396467:T:G	1.08398e-05	-1.12957e-10	-1.25434
40396589	chr1:40396589:A:G	1.19846e-05	-1.12957e-10	-1.15394
40397159	chr1:40397159:G:A	8.56091e-06	-0.203685	-1.28668
40397680	chr1:40397680:CA:C	1.09875e-05	-1.12957e-10	-1.24081
40397682	chr1:40397682:TTGCCTTCCAG:T	1.09894e-05	-1.12957e-10	-1.24063
40398094	chr1:40398094:A:G	1.61076e-05	-1.12957e-10	-0.858278
40398201	chr1:40398201:A:AT	2.19535e-05	-1.12957e-10	-0.54864
40398219	chr1:40398219:C:T	2.3054e-05	-1.12957e-10	-0.499727
40398300	chr1:40398300:C:T	7.88464e-06	-1.57265	-3.58392e-10
40398412	chr1:40398412:A:AC	2.06033e-05	0.67125	-1.28336
40398719	chr1:40398719:G:C	9.99321e-06	-1.12957e-10	-1.33566
40399184	chr1:40399184:G:A	3.00487e-06	-1.50453	-1.03281
40399629	chr1:40399629:C:A	2.85898e-06	-1.23475	-1.35236
40399961	chr1:40399961:G:A	2.03743e-05	0.363611	-0.986905
40400129	chr1:40400129:G:A	1.48322e-05	0.108232	-1.049
40400235	chr1:40400235:C:T	1.07142e-05	-1.12957e-10	-1.26599
40400649	chr1:40400649:TGAA:T	4.40867e-06	-1.5358	-0.618198
40400818	chr1:40400818:CTGG:C	2.79271e-05	0.171398	-0.479368
40401146	chr1:40401146:T:C	2.83457e-06	-1.29993	-1.29574
40401150	chr1:40401150:C:A	9.77253e-06	-1.12957e-10	-1.35799
40401179	chr1:40401179:C:T	4.16748e-06	-1.30162	-0.908635
40401186	chr1:40401186:T:C	4.02897e-06	-1.55449	-0.689564
40401365	chr1:40401365:A:G	1.37261e-05	-1.01827	-3.58392e-10
40401756	chr1:40401756:A:G	9.77997e-06	-1.12957e-10	-1.35723
40402027	chr1:40402027:T:TG	9.77249e-06	-1.12957e-10	-1.358
40402129	chr1:40402129:A:G	3.52651e-06	-1.05776	-1.3195
40402319	chr1:40402319:CT:C	9.773e-06	-1.12957e-10	-1.35794
40402669	chr1:40402669:A:G	1.26207e-05	-1.12957e-10	-1.10223
40402744	chr1:40402744:G:A	4.31777e-06	-0.852671	-1.32216
40403276	chr1:40403276:C:T	1.9046e-05	0.417033	-1.10774
40403282	chr1:40403282:C:G	2.7392e-05	0.277018	-0.604333
40403412	chr1:40403412:C:G	2.69494e-05	0.260384	-0.60399
40403600	chr1:40403600:A:G	1.73906e-05	0.447604	-1.22924
40403713	chr1:40403713:G:A	9.83153e-06	-1.12957e-10	-1.35197
40403916	chr1:40403916:T:C	1.09264e-05	-1.12957e-10	-1.24639
40404088	chr1:40404088:A:G	1.04031e-05	-1.12957e-10	-1.29547
40404791	chr1:40404791:CAT:C	1.04404e-05	-1.12957e-10	-1.29189
40405102	chr1:40405102:TAC:T	2.93564e-06	-1.28018	-1.28046
40405573	chr1:40405573:C:T	2.7928e-05	0.450403	-0.75834
40405631	chr1:40405631:A:G	1.68039e-05	-1.12957e-10	-0.815957
40405825	chr1:40405825:A:G	1.07717e-05	0.0830709	-1.34372
40406684	chr1:40406684:G:A	7.91559e-05	0.818395	-0.0845417
40406951	chr1:40406951:C:T	3.62056e-06	-1.38523	-0.965704
40407092	chr1:40407092:C:T	5.53011e-06	-1.28979	-0.63757
40407319	chr1:40407319:C:G	1.49779e-05	-1.12957e-10	-0.930994
40407788	chr1:40407788:TATC:T	1.93913e-05	-1.12957e-10	-0.672743
40409236	chr1:40409236:G:A	4.69888e-05	-1.12957e-10	0.212343
40409312	chr1:40409312:T:C	1.50262e-05	-1.12957e-10	-0.92777
40410095	chr1:40410095:T:C	8.83935e-06	-1.45835	-3.58392e-10
40410152	chr1:40410152:C:G	2.85998e-05	-0.0458645	-0.238302
40410612	chr1:40410612:C:G	2.81622e-05	0.624211	-0.923796
40410783	chr1:40410783:C:G	2.76706e-06	-1.28408	-1.3357
40410829	chr1:40410829:T:G	1.038e-05	0.00788762	-1.30557
40411368	chr1:40411368:C:T	1.9359e-05	-0.674408	-3.58392e-10
40411794	chr1:40411794:G:A	1.11971e-05	-0.0125009	-1.20941
40412224	chr1:40412224:G:A	8.06802e-06	-1.54966	-3.58392e-10
40413137	chr1:40413137:C:T	1.47977e-05	-1.12957e-10	-0.943092
40413303	chr1:40413303:C:T	0.000637069	-1.12957e-10	2.81931
40413582	chr1:40413582:G:A	2.30627e-06	-1.4744	-1.32754
40414000	chr1:40414000:T:C	1.0834e-05	-1.12957e-10	-1.25488
40414108	chr1:40414108:A:G	1.78142e-05	-0.757568	-3.58392e-10
40414280	chr1:40414280:T:G	3.43003e-06	-1.3552	-1.04979
40414434	chr1:40414434:G:A	5.72578e-06	-1.13492	-0.757667
40414985	chr1:40414985:A:G	7.52746e-05	-1.12957e-10	0.683576
40415132	chr1:40415132:C:T	8.85398e-06	-1.15923	-0.297467
40415674	chr1:40415674:A:G	0.00106685	-1.12957e-10	3.3349
40415865	chr1:40415865:A:C	4.75647e-05	-1.12957e-10	0.224523
40416168	chr1:40416168:G:A	2.86192e-06	-1.2432	-1.34287
40416360	chr1:40416360:A:G	4.88505e-06	-1.2307	-0.820687
40417081	chr1:40417081:A:G	1.24127e-05	-1.12957e-10	-1.11885
40417423	chr1:40417423:C:T	2.97315e-06	-1.24026	-1.30768
40417460	chr1:40417460:A:G	7.40047e-05	0.789945	-0.123383
40417509	chr1:40417509:AAG:A	1.20571e-05	-1.12957e-10	-1.14791
40417572	chr1:40417572:A:G	1.31087e-05	-1.12957e-10	-1.06429
40417594	chr1:40417594:A:G	1.2308e-05	0.0338097	-1.16113
40417712	chr1:40417712:C:T	6.00816e-06	-0.97099	-0.873459
40417851	chr1:40417851:C:T	3.07473e-05	0.615715	-0.827479
40419041	chr1:40419041:A:T	9.87855e-06	-0.267528	-1.07967
40419285	chr1:40419285:T:A	1.22631e-05	-1.12957e-10	-1.13097
40420082	chr1:40420082:C:T	5.99543e-06	-1.07663	-0.769938
40420160	chr1:40420160:A:G	2.86192e-06	-1.235	-1.35108
40420985	chr1:40420985:C:T	9.75877e-06	-1.12957e-10	-1.3594
40421367	chr1:40421367:C:T	1.48131e-05	-1.12957e-10	-0.942056
40421674	chr1:40421674:G:T	8.18701e-06	-1.53502	-3.58392e-10
40421701	chr1:40421701:A:C	9.93684e-06	-1.12957e-10	-1.34132
40422926	chr1:40422926:C:T	1.87987e-05	-1.12957e-10	-0.703777
40423162	chr1:40423162:G:A	1.70833e-05	-1.12957e-10	-0.799464
40423508	chr1:40423508:A:G	1.06562e-05	-1.12957e-10	-1.27143
40423859	chr1:40423859:G:A	1.0297e-05	-1.12957e-10	-1.30571
40424689	chr1:40424689:G:A	1.32607e-05	-1.12957e-10	-1.05276
40424935	chr1:40424935:A:G	1.54284e-05	-1.12957e-10	-0.901354
40425185	chr1:40425185:A:G	2.57442e-05	-1.12957e-10	-0.389358
40425466	chr1:40425466:G:A	2.60289e-06	-1.31693	-1.36401
40425591	chr1:40425591:A:G	1.72675e-05	0.371798	-1.16054
40425630	chr1:40425630:T:C	2.17265e-06	-1.55953	-1.30209
40425789	chr1:40425789:CTT:C	9.94692e-06	-1.12957e-10	-1.3403
40426869	chr1:40426869:G:GA	4.13425e-06	-0.862852	-1.35541
40426917	chr1:40426917:A:C	2.31415e-06	-1.57407	-1.22445
40427071	chr1:40427071:G:A	1.77685e-05	-1.12957e-10	-0.760139
40427169	chr1:40427169:G:A	4.85011e-06	-1.12265	-0.935919
40427898	chr1:40427898:A:C	6.81758e-06	-1.56086	-0.157205
40428098	chr1:40428098:A:G	1.23705e-05	-1.12957e-10	-1.12225
40428460	chr1:40428460:C:T	1.03206e-05	-1.12957e-10	-1.30342
40428531	chr1:40428531:C:T	9.84542e-06	-1.12957e-10	-1.35056
40428645	chr1:40428645:T:C	7.89966e-06	-1.57075	-3.58392e-10
40428854	chr1:40428854:G:A	0.00195909	1.14612	2.79655
40428941	chr1:40428941:G:A	1.17883e-05	-1.12957e-10	-1.17046
40429118	chr1:40429118:C:G	1.80762e-05	-1.12957e-10	-0.742968
40429453	chr1:40429453:A:C	2.03589e-06	-1.56289	-1.36374
40429806	chr1:40429806:C:T	8.38607e-06	-1.511	-3.58392e-10
40429807	chr1:40429807:A:G	8.79906e-06	-1.46292	-3.58392e-10
40429992	chr1:40429992:T:C	4.47069e-06	-1.15225	-0.987774
40430010	chr1:40430010:G:A	9.6117e-06	-1.19328	-0.181305
40430065	chr1:40430065:A:G	6.78548e-06	-1.41463	-0.308153
40430126	chr1:40430126:A:T	1.86457e-05	-1.12957e-10	-0.711952
40430294	chr1:40430294:A:G	6.24938e-06	-1.43529	-0.369799
40430453	chr1:40430453:A:C	1.97996e-05	-1.12957e-10	-0.651907
40430562	chr1:40430562:G:A	7.87614e-06	-1.57373	-3.58392e-10
40430601	chr1:40430601:A:G	1.26468e-05	-1.12957e-10	-1.10016
40431379	chr1:40431379:C:T	9.788e-06	-1.12957e-10	-1.35641
40431820	chr1:40431820:A:G	2.14588e-06	-1.57063	-1.30339
40432359	chr1:40432359:AT:A	2.00818e-05	-1.12957e-10	-0.637754
40432366	chr1:40432366:G:T	1.87798e-05	-1.12957e-10	-0.704786
40432435	chr1:40432435:T:C	4.91131e-05	-1.12957e-10	0.256559
40433466	chr1:40433466:T:C	0.00186282	-1.42835	5.32063
40433913	chr1:40433913:A:G	1.01398e-05	-1.12957e-10	-1.3211
40434031	chr1:40434031:C:T	9.778e-06	-1.12957e-10	-1.35743
40434336	chr1:40434336:G:A	0.000116016	-1.12957e-10	1.11616
40434805	chr1:40434805:A:T	7.88761e-06	-1.57227	-3.58392e-10
40435543	chr1:40435543:G:C	0.000144507	1.05077	0.284989
40435731	chr1:40435731:C:T	1.79135e-05	-1.12957e-10	-0.752014
40435741	chr1:40435741:G:A	4.65974e-06	-1.52521	-0.573399
40435962	chr1:40435962:G:A	2.84455e-06	-1.53855	-1.05361
40436210	chr1:40436210:G:T	2.86395e-06	-1.47113	-1.11423
40436224	chr1:40436224:C:T	5.51239e-06	-1.51528	-0.415283
40436228	chr1:40436228:T:C	5.3415e-06	-1.50859	-0.453469
40436253	chr1:40436253:G:A	1.77948e-05	-1.12957e-10	-0.758658
40436537	chr1:40436537:T:C	3.18142e-06	-1.49419	-0.986052
40436811	chr1:40436811:A:G	3.55541e-06	-1.476	-0.893099
40436817	chr1:40436817:T:C	3.55238e-06	-1.4779	-0.892048
40436961	chr1:40436961:T:C	3.36272e-06	-1.49267	-0.932144
40437006	chr1:40437006:G:A	3.06318e-06	-1.50419	-1.01393
40437107	chr1:40437107:C:T	3.34125e-06	-1.49495	-0.936273
40437651	chr1:40437651:T:C	3.06455e-06	-1.47887	-1.03879
40437866	chr1:40437866:G:A	7.87513e-06	-1.57386	-3.58392e-10
40437933	chr1:40437933:A:G	3.13361e-06	-1.46777	-1.02761
40438078	chr1:40438078:G:A	0.00115007	1.199	2.21101
40438198	chr1:40438198:A:G	3.16122e-06	-1.47613	-1.01048
40438274	chr1:40438274:T:C	3.11087e-06	-1.47417	-1.02849
40438340	chr1:40438340:T:TA	3.23894e-06	-1.46638	-0.995938
40438842	chr1:40438842:A:G	0.000155445	-1.12957e-10	1.40873
40439085	chr1:40439085:C:T	3.21629e-06	-1.44499	-1.02435
40439243	chr1:40439243:G:T	1.03457e-05	-1.12957e-10	-1.301
40439619	chr1:40439619:A:G	1.42488e-05	-1.12957e-10	-0.980891
40439732	chr1:40439732:C:G	5.50988e-06	-1.50482	-0.4262
40440070	chr1:40440070:T:C	0.000156896	-1.12957e-10	1.41801
40440509	chr1:40440509:G:A	7.95864e-06	-1.56331	-3.58392e-10
40440765	chr1:40440765:T:C	2.99498e-06	-1.50789	-1.03274
40440796	chr1:40440796:T:C	0.00313822	1.36862	3.04522
40440862	chr1:40440862:T:G	7.93937e-06	-1.56573	-3.58392e-10
40440955	chr1:40440955:C:A	3.12975e-06	-1.48492	-1.0117
40441159	chr1:40441159:T:A	8.48274e-06	-1.49953	-3.58392e-10
40441233	chr1:40441233:T:G	7.89212e-06	-1.5717	-3.58392e-10
40441526	chr1:40441526:A:G	3.0028e-06	-1.49702	-1.041
40441705	chr1:40441705:C:T	9.91999e-06	-1.12957e-10	-1.34302
40442196	chr1:40442196:G:A	5.11606e-06	-1.54086	-0.464317
40442552	chr1:40442552:C:A	9.72103e-06	-1.12957e-10	-1.36327
40442713	chr1:40442713:A:G	5.24357e-06	-1.51117	-0.469391
40443079	chr1:40443079:A:G	9.99376e-06	-1.12957e-10	-1.33561
40443417	chr1:40443417:A:T	3.17834e-06	-1.47191	-1.0093
40443689	chr1:40443689:T:G	7.96189e-06	-1.5629	-3.58392e-10
40443769	chr1:40443769:G:C	2.18804e-06	-1.56796	-1.2866
40444324	chr1:40444324:G:C	3.00263e-06	-1.47741	-1.06067
40444387	chr1:40444387:AC:A	0.00269077	1.16124	3.09878
40444731	chr1:40444731:A:G	2.09024e-06	-1.56732	-1.33297
40445200	chr1:40445200:G:A	3.18434e-06	-1.4649	-1.01442
40445508	chr1:40445508:A:G	0.000162532	0.675578	0.777727
40445671	chr1:40445671:T:A	9.72209e-06	-1.12957e-10	-1.36317
40445702	chr1:40445702:C:T	2.53151e-06	-1.52533	-1.18342
40445756	chr1:40445756:T:C	7.8949e-06	-1.57135	-3.58392e-10
40445889	chr1:40445889:G:A	5.24694e-06	-1.52725	-0.452669
40445939	chr1:40445939:G:GCAA	2.09559e-06	-1.54378	-1.35395
40445941	chr1:40445941:T:TTTC	2.09579e-06	-1.54368	-1.35395
40445943	chr1:40445943:A:T	2.09879e-06	-1.54352	-1.35269
40446189	chr1:40446189:G:A	4.56773e-06	-1.51455	-0.603999
40446426	chr1:40446426:A:G	7.89215e-06	-1.5717	-3.58392e-10
40446821	chr1:40446821:A:C	4.5088e-06	-1.52459	-0.60695
40446979	chr1:40446979:G:T	3.14623e-06	-1.52473	-0.966635
40447321	chr1:40447321:T:C	1.674e-05	-1.12957e-10	-0.819765
40447368	chr1:40447368:TCTC:T	7.8977e-06	-1.57099	-3.58392e-10
40447379	chr1:40447379:A:C	4.59416e-06	-1.53779	-0.574993
40447478	chr1:40447478:C:T	4.77461e-06	-1.53852	-0.535737
40447766	chr1:40447766:T:C	3.04682e-06	-1.53189	-0.991579
40447938	chr1:40447938:G:C	2.95881e-06	-1.53337	-1.01941
40448112	chr1:40448112:C:T	3.05615e-06	-1.52212	-0.998287
40448256	chr1:40448256:G:A	4.5793e-06	-1.53611	-0.579911
40448388	chr1:40448388:T:C	7.97897e-06	-1.56076	-3.58392e-10
40448658	chr1:40448658:G:A	4.49142e-06	-1.53183	-0.603573
40448687	chr1:40448687:G:T	4.46067e-06	-1.54139	-0.600873
40448809	chr1:40448809:A:G	4.47264e-06	-1.54212	-0.597473
40449128	chr1:40449128:A:T	4.59801e-06	-1.52497	-0.586976
40449138	chr1:40449138:C:A	9.83137e-06	-1.12957e-10	-1.35199
40449334	chr1:40449334:C:A	6.96234e-06	-1.47922	-0.217829
40449388	chr1:40449388:C:T	4.5923e-06	-1.52645	-0.58674
40449550	chr1:40449550:A:G	2.62268e-06	-1.56638	-1.10699
40449693	chr1:40449693:T:C	4.90624e-06	-1.5618	-0.485262
40449719	chr1:40449719:A:G	2.00654e-05	-1.12957e-10	-0.63857
40449872	chr1:40449872:A:C	5.15893e-06	-1.53183	-0.465003
40450262	chr1:40450262:C:G	8.69042e-06	-1.47535	-3.58392e-10
40450335	chr1:40450335:A:G	1.2375e-05	-1.12957e-10	-1.12189
40450640	chr1:40450640:A:G	8.71259e-06	-1.4728	-3.58392e-10
40450731	chr1:40450731:G:A	7.87362e-06	-1.57405	-3.58392e-10
40451186	chr1:40451186:G:A	4.47036e-05	-1.12957e-10	0.162488
40451574	chr1:40451574:A:G	1.4086e-05	-1.11751	0.125121
40451887	chr1:40451887:G:A	1.01694e-05	-1.12957e-10	-1.31818
40452340	chr1:40452340:C:T	1.10615e-05	-1.2341	-3.58392e-10
40452873	chr1:40452873:C:G	4.27411e-05	0.117594	-3.58392e-10
40453008	chr1:40453008:C:T	8.17524e-05	-1.12957e-10	0.766129
40453087	chr1:40453087:A:G	8.27021e-06	-1.5278	0.00289331
40453090	chr1:40453090:A:G	1.62798e-05	-1.12957e-10	-0.847641
40453430	chr1:40453430:A:G	8.29277e-06	-1.52218	-3.58392e-10
40453451	chr1:40453451:A:G	7.88248e-06	-1.57292	-3.58392e-10
40453842	chr1:40453842:AACCTGGGTG:A	3.7244e-05	-1.55605	1.53598
40453880	chr1:40453880:A:C	8.08711e-06	-1.5473	-3.58392e-10
```
