## Supplementary material for "Characterization of shared and ancestry-specific signals driving complex traits using multi-ancestry fine-mapping": susiex_nc1.cs80.summary

```
# chr1:39454059-40454059
CS_ID	CS_LENGTH	CS_PURITY	MAX_PIP_SNP	BP	REF_ALLELE	ALT_ALLELE	REF_FRQ	BETA	SE	-LOG10P	MAX_PIP	POST-HOC_PROB_POP1	POST-HOC_PROB_POP2
1	35	0.00833671	chr1:39929497:A:G	39929497	G,G	A,A	1,1	-inf,-inf	inf,inf	5.50314,0.913761	0.202182	0.916045	0.360315
```
