## Supplementary material for "Characterization of shared and ancestry-specific signals driving complex traits using multi-ancestry fine-mapping": susiex_nc2.cs80.cs

```
CS_ID	SNP	BP	REF_ALLELE	ALT_ALLELE	REF_FRQ	BETA	SE	-LOG10P	CS_PIP	OVRL_PIP
1	chr1:39929497:A:G	39929497	G,G	A,A	1,1	-inf,-inf	inf,inf	5.50314,0.913761	0.225511	0.225511
1	chr1:39933170:C:T	39933170	T,T	C,C	1,1	-inf,-inf	inf,inf	5.62986,0.513722	0.156857	0.156857
1	chr1:39933056:C:T	39933056	T,T	C,C	1,1	-inf,-inf	inf,inf	5.41835,0.534594	0.105441	0.105441
1	chr1:39933269:A:G	39933269	G,G	A,A	1,1	-inf,-inf	inf,inf	5.33703,0.483764	0.0830511	0.0830511
1	chr1:39756868:A:G	39756868	G,NA	A,NA	1,NA	-inf,NA	inf,NA	4.21876,NA	0.027281	0.027281
1	chr1:39927488:A:G	39927488	G,G	A,A	1,1	-inf,-inf	inf,inf	4.90915,0.290433	0.026523	0.026523
1	chr1:39926485:G:C	39926485	C,C	G,G	1,1	-inf,-inf	inf,inf	4.895,0.143892	0.0225586	0.0225586
1	chr1:39847435:G:A	39847435	A,A	G,G	1,1	inf,inf	inf,inf	2.4738,2.24287	0.00924354	0.00924354
1	chr1:39897382:G:C	39897382	C,C	G,G	1,1	-inf,-inf	inf,inf	2.59585,2.0066	0.00798492	0.00798492
1	chr1:39837955:C:T	39837955	T,T	C,C	1,1	inf,inf	inf,inf	2.37854,2.26596	0.00795835	0.00795835
1	chr1:39855522:T:C	39855522	C,C	T,T	1,1	inf,inf	inf,inf	2.3998,2.24203	0.00794007	0.00794007
1	chr1:39873795:G:A	39873795	A,A	G,G	1,1	inf,inf	inf,inf	2.44943,2.1886	0.00793452	0.00793452
1	chr1:39851773:C:G	39851773	G,G	C,C	1,1	inf,inf	inf,inf	2.42469,2.19057	0.00757297	0.00757297
1	chr1:39941043:C:T	39941043	T,T	C,C	1,1	-inf,inf	inf,inf	4.11592,0.0168267	0.00730783	0.00730783
1	chr1:39802452:A:G	39802452	G,G	A,A	1,1	-inf,-inf	inf,inf	4.57805,0.236076	0.00699681	0.00699681
1	chr1:39936166:T:A	39936166	A,A	T,T	1,1	-inf,inf	inf,inf	4.21786,0.0437464	0.00583393	0.00583393
1	chr1:39934725:C:T	39934725	T,T	C,C	1,1	-inf,-inf	inf,inf	4.21928,0.000967896	0.0058285	0.0058285
1	chr1:39926080:C:T	39926080	T,T	C,C	1,1	-inf,-inf	inf,inf	4.13879,0.275508	0.00567359	0.00567359
1	chr1:39905631:C:T	39905631	T,T	C,C	1,1	inf,inf	inf,inf	2.21944,2.23989	0.005673	0.005673
1	chr1:39962303:C:T	39962303	T,T	C,C	1,1	-inf,-inf	inf,inf	3.95418,0.0285248	0.00517463	0.00517463
1	chr1:40440796:T:C	40440796	C,C	T,T	1,1	inf,-inf	inf,inf	1.88098,2.67223	0.00460139	0.00460139
1	chr1:39929523:A:G	39929523	G,G	A,A	1,1	-inf,-inf	inf,inf	4.08513,0.088584	0.00456654	0.00456654
1	chr1:39914309:T:C	39914309	C,C	T,T	1,1	inf,inf	inf,inf	2.19917,2.13525	0.00444564	0.00444564
1	chr1:40444387:AC:A	40444387	A,A	AC,AC	1,1	inf,-inf	inf,inf	1.77419,2.69936	0.00396499	0.00396499
1	chr1:39809448:G:C	39809448	C,C	G,G	1,1	-inf,-inf	inf,inf	3.01698,0.690492	0.00381344	0.00381344
1	chr1:40433466:T:C	40433466	C,C	T,T	1,1	-inf,inf	inf,inf	0.235756,3.80871	0.00353925	0.00353925
1	chr1:39925583:C:T	39925583	T,T	C,C	1,1	-inf,-inf	inf,inf	3.96347,0.0365282	0.00351427	0.00351427
1	chr1:40428854:G:A	40428854	A,A	G,G	1,1	inf,-inf	inf,inf	1.76638,2.54593	0.00297087	0.00297087
1	chr1:39952917:A:G	39952917	G,G	A,A	1,1	-inf,-inf	inf,inf	2.70193,1.21985	0.00254685	0.00254685
1	chr1:39809653:C:T	39809653	T,T	C,C	1,1	-inf,inf	inf,inf	3.64263,0.158661	0.00254561	0.00254561
1	chr1:39822147:T:C	39822147	C,C	T,T	1,1	-inf,-inf	inf,inf	2.64654,1.28201	0.00246701	0.00246701
1	chr1:40008498:G:A	40008498	A,NA	G,NA	1,NA	-inf,NA	inf,NA	2.92717,NA	0.00236296	0.00236296
1	chr1:39814631:C:T	39814631	T,T	C,C	1,1	-inf,inf	inf,inf	3.60103,0.141723	0.00229306	0.00229306
1	chr1:39954009:A:G	39954009	G,G	A,A	1,1	-inf,-inf	inf,inf	2.63556,1.2174	0.00220025	0.00220025
1	chr1:39879939:G:A	39879939	A,A	G,G	1,1	-inf,-inf	inf,inf	2.70748,0.529298	0.00209	0.00209
1	chr1:39812622:T:G	39812622	G,G	T,T	1,1	-inf,inf	inf,inf	3.51971,0.195873	0.00204912	0.00204912
1	chr1:40415674:A:G	40415674	NA,G	NA,A	NA,1	NA,-inf	NA,inf	NA,2.8187	0.00200057	0.00200057
1	chr1:39919296:G:A	39919296	A,A	G,G	1,1	inf,inf	inf,inf	2.30152,1.55286	0.00190424	0.00190424
1	chr1:39952958:G:T	39952958	T,T	G,G	1,1	-inf,inf	inf,inf	3.43689,0.039362	0.00181593	0.00181593
1	chr1:39825759:C:T	39825759	T,T	C,C	1,1	inf,inf	inf,inf	2.16048,1.64548	0.00179702	0.00179702
1	chr1:40438078:G:A	40438078	A,A	G,G	1,1	inf,-inf	inf,inf	1.7937,2.24616	0.0017429	0.0017429
1	chr1:39813858:C:T	39813858	T,T	C,C	1,1	-inf,inf	inf,inf	3.48756,0.040738	0.00172549	0.00172549
1	chr1:39947426:T:C	39947426	C,C	T,T	1,1	-inf,inf	inf,inf	3.52911,0.336741	0.00164839	0.00164839
```
