## Supplementary material for "Characterization of shared and ancestry-specific signals driving complex traits using multi-ancestry fine-mapping": susiex_nc2.cs80.snp

```
BP	SNP	PIP(CS1)	LogBF(CS1,Pop1)	LogBF(CS1,Pop2)
39454184	chr1:39454184:A:G	2.58743e-05	-1.12957e-10	-1.17028
39454582	chr1:39454582:A:C	2.79273e-05	-1.12957e-10	-1.09393
39454706	chr1:39454706:A:G	9.60918e-06	-0.955543	-1.20527
39455355	chr1:39455355:C:T	8.93089e-06	-0.955869	-1.27815
39455686	chr1:39455686:A:G	3.36891e-05	-1.12957e-10	-0.90636
39455763	chr1:39455763:G:T	2.13693e-05	-1.12957e-10	-1.36158
39456289	chr1:39456289:G:A	9.18392e-05	-1.12957e-10	0.096505
39456754	chr1:39456754:G:A	1.37825e-05	-0.556437	-1.2437
39457318	chr1:39457318:G:T	8.19374e-06	-1.10342	-1.21675
39457843	chr1:39457843:G:A	2.17896e-05	-1.12957e-10	-1.3421
39457934	chr1:39457934:T:C	2.35225e-05	-1.12957e-10	-1.26558
39458199	chr1:39458199:A:T	2.24592e-05	-1.12957e-10	-1.31183
39458726	chr1:39458726:G:A	1.69706e-05	-0.385272	-1.20678
39458827	chr1:39458827:G:A	2.26775e-05	-1.12957e-10	-1.30216
39459080	chr1:39459080:T:C	2.15592e-05	-1.12957e-10	-1.35273
39459254	chr1:39459254:T:C	7.08733e-05	-1.12957e-10	-0.16264
39460216	chr1:39460216:A:G	2.72186e-05	-1.12957e-10	-1.11963
39460287	chr1:39460287:G:A	3.16722e-05	-1.12957e-10	-0.968096
39461207	chr1:39461207:C:T	3.05441e-05	-1.12957e-10	-1.00436
39461648	chr1:39461648:C:T	2.31178e-05	-1.13504	-0.14789
39461835	chr1:39461835:G:A	8.11071e-06	-1.08608	-1.24427
39462287	chr1:39462287:C:T	2.91192e-05	-1.12957e-10	-1.05214
39462410	chr1:39462410:A:G	2.61741e-05	-1.12957e-10	-1.15876
39462459	chr1:39462459:C:T	2.91726e-05	-1.12957e-10	-1.0503
39462728	chr1:39462728:A:C	2.97146e-05	-1.12957e-10	-1.0319
39463115	chr1:39463115:A:G	3.47197e-05	-1.12957e-10	-0.876226
39463312	chr1:39463312:C:A	0.000432661	-0.160723	1.80714
39463324	chr1:39463324:T:TA	3.38112e-05	-0.902741	-3.58392e-10
39463395	chr1:39463395:TAGG:T	1.7999e-05	-1.53322	-3.58392e-10
39463419	chr1:39463419:G:A	2.1906e-05	-1.12957e-10	-1.33677
39463568	chr1:39463568:T:C	2.66191e-05	-0.800523	-0.341383
39463744	chr1:39463744:C:T	7.09794e-06	-1.11084	-1.35288
39463893	chr1:39463893:A:T	3.18568e-05	-1.12957e-10	-0.962284
39463983	chr1:39463983:A:G	1.99914e-05	-1.42823	-3.58392e-10
39464584	chr1:39464584:T:TA	6.59231e-06	-1.21194	-1.32569
39465594	chr1:39465594:T:C	2.91124e-05	-1.12957e-10	-1.05237
39465818	chr1:39465818:A:G	2.35689e-05	-1.12957e-10	-1.2636
39465867	chr1:39465867:G:A	2.86109e-05	-1.12957e-10	-1.06975
39466715	chr1:39466715:G:T	2.55139e-05	-1.18431	-3.58392e-10
39467282	chr1:39467282:A:G	2.14301e-05	-1.12957e-10	-1.35874
39467327	chr1:39467327:T:C	1.99992e-05	-1.42784	-3.58392e-10
39467343	chr1:39467343:C:T	2.23111e-05	-1.12957e-10	-1.31845
39467366	chr1:39467366:A:G	6.58876e-06	-1.17586	-1.36231
39468827	chr1:39468827:G:C	6.52532e-06	-1.37159	-1.17626
39469104	chr1:39469104:A:T	0.000486937	-0.266932	2.03153
39470612	chr1:39470612:C:G	2.66289e-05	-1.12957e-10	-1.14154
39470968	chr1:39470968:A:C	6.7981e-05	-1.12957e-10	-0.204306
39471359	chr1:39471359:G:A	2.54666e-05	-1.18617	-3.58392e-10
39471389	chr1:39471389:C:A	2.63064e-05	-1.15372	-3.58392e-10
39471633	chr1:39471633:C:T	1.73281e-05	-1.5712	-3.58392e-10
39471930	chr1:39471930:G:T	2.17699e-05	-1.12957e-10	-1.343
39472024	chr1:39472024:G:A	0.000407765	-0.0534494	1.64061
39472585	chr1:39472585:C:T	1.50479e-05	-0.490226	-1.22207
39473177	chr1:39473177:C:T	1.89481e-05	-1.48183	-3.58392e-10
39473276	chr1:39473276:C:T	1.93577e-05	-1.53544	0.0749961
39473382	chr1:39473382:C:T	2.28109e-05	-1.29629	-3.58392e-10
39473517	chr1:39473517:T:C	2.7275e-05	-1.12957e-10	-1.11756
39473550	chr1:39473550:A:G	3.34898e-05	-1.12957e-10	-0.912294
39473623	chr1:39473623:G:A	8.13761e-05	-1.12957e-10	-0.0244523
39474029	chr1:39474029:A:G	8.11617e-06	-1.13439	-1.19529
39474358	chr1:39474358:C:T	3.6279e-05	-1.12957e-10	-0.832296
39474551	chr1:39474551:C:T	0.000384521	-0.0390717	1.56754
39474617	chr1:39474617:C:T	7.73994e-06	-1.15414	-1.223
39474758	chr1:39474758:G:A	3.6912e-05	-0.814997	-3.58392e-10
39474827	chr1:39474827:T:C	1.56613e-05	-0.49689	-1.17545
39474852	chr1:39474852:G:A	2.19044e-05	-1.12957e-10	-1.33685
39475217	chr1:39475217:C:T	2.81155e-05	-1.08721	-3.58392e-10
39475948	chr1:39475948:A:G	2.3174e-05	-1.12957e-10	-1.2805
39476300	chr1:39476300:G:A	9.55399e-05	-1.12957e-10	0.13601
39476689	chr1:39476689:A:G	1.29021e-05	-1.27483	-0.591311
39477781	chr1:39477781:A:C	5.43343e-06	-1.55585	-1.17511
39478119	chr1:39478119:C:T	3.89298e-05	-1.12957e-10	-0.761774
39478508	chr1:39478508:A:G	8.36662e-05	-0.322896	0.326197
39478719	chr1:39478719:G:A	4.5567e-06	-1.55518	-1.35176
39478816	chr1:39478816:T:G	1.59763e-05	-0.942591	-0.709839
39479096	chr1:39479096:C:T	0.000116641	-0.28187	0.617434
39479247	chr1:39479247:T:G	2.14137e-05	-1.3595	-3.58392e-10
39479625	chr1:39479625:C:T	0.000102998	-0.279297	0.490472
39482219	chr1:39482219:G:T	2.13216e-05	-1.12957e-10	-1.36381
39482552	chr1:39482552:A:G	9.21591e-05	-0.251716	0.351699
39482667	chr1:39482667:C:T	1.61715e-05	-0.285865	-1.35442
39483145	chr1:39483145:A:G	2.13193e-05	-1.12957e-10	-1.36392
39483582	chr1:39483582:A:G	2.27113e-05	-1.30067	-3.58392e-10
39484094	chr1:39484094:G:A	2.31324e-05	-1.12957e-10	-1.2823
39484408	chr1:39484408:C:T	1.86548e-05	-0.904913	-0.592517
39484705	chr1:39484705:C:T	6.13066e-05	-1.12957e-10	-0.307647
39487073	chr1:39487073:G:A	2.96474e-05	-0.760567	-0.273591
39487150	chr1:39487150:T:C	2.91609e-05	-1.57012	0.519418
39487795	chr1:39487795:A:G	1.60795e-05	-0.291782	-1.35421
39487856	chr1:39487856:TAAG:T	3.80713e-05	-1.12957e-10	-0.784074
39488929	chr1:39488929:A:G	4.00775e-05	-1.12957e-10	-0.73272
39489044	chr1:39489044:G:C	4.74268e-06	-1.55291	-1.31402
39489218	chr1:39489218:T:TCA	4.68079e-06	-1.55554	-1.32453
39489257	chr1:39489257:A:C	4.68618e-06	-1.55608	-1.32283
39489791	chr1:39489791:C:A	2.13216e-05	-1.12957e-10	-1.36381
39490006	chr1:39490006:A:G	1.54007e-05	-0.979193	-0.709926
39490229	chr1:39490229:C:A	4.51795e-06	-1.5624	-1.35307
39490237	chr1:39490237:AT:A	4.53264e-06	-1.56367	-1.34856
39490244	chr1:39490244:G:A	4.5334e-06	-1.5635	-1.34856
39490383	chr1:39490383:G:A	4.51831e-06	-1.56818	-1.34721
39490429	chr1:39490429:G:C	7.58897e-06	-1.16676	-1.23007
39491437	chr1:39491437:G:A	5.15607e-06	-1.55376	-1.2296
39491596	chr1:39491596:G:A	1.54358e-05	-1.03795	-0.64889
39491676	chr1:39491676:G:T	2.51355e-05	-1.12957e-10	-1.19925
39492241	chr1:39492241:A:G	2.8901e-05	-1.57314	0.513486
39492259	chr1:39492259:G:A	2.14662e-05	-1.12957e-10	-1.35705
39492307	chr1:39492307:A:G	6.64324e-06	-1.37791	-1.15202
39492408	chr1:39492408:C:G	0.000109677	-0.0533464	0.327348
39492423	chr1:39492423:A:G	6.95092e-06	-1.3222	-1.16246
39492473	chr1:39492473:G:A	6.62898e-06	-1.38593	-1.14615
39492658	chr1:39492658:A:G	0.000201495	0.88223	-3.58392e-10
39492798	chr1:39492798:C:T	2.92898e-05	-1.57174	0.525446
39493185	chr1:39493185:A:G	2.13214e-05	-1.12957e-10	-1.36382
39493412	chr1:39493412:G:A	3.05925e-05	-1.12957e-10	-1.00278
39493413	chr1:39493413:C:T	8.7111e-05	-0.297908	0.341557
39493648	chr1:39493648:A:G	5.94791e-06	-1.53879	-1.1017
39493819	chr1:39493819:C:T	2.2476e-05	-0.945114	-0.365971
39494334	chr1:39494334:CTTTCTTT:C	5.03519e-05	-1.12957e-10	-0.504497
39494346	chr1:39494346:TTTTTTC:T	2.36825e-05	-1.12957e-10	-1.2588
39494528	chr1:39494528:T:C	2.61305e-05	-1.54743	0.386995
39494864	chr1:39494864:G:A	3.44628e-05	-1.12957e-10	-0.883653
39495367	chr1:39495367:C:A	6.93019e-05	-1.12957e-10	-0.185062
39496327	chr1:39496327:G:A	5.36965e-05	-0.837951	0.397765
39496849	chr1:39496849:A:T	3.08222e-05	-1.5297	0.534403
39496921	chr1:39496921:G:A	8.06938e-06	-1.54586	-0.7896
39497094	chr1:39497094:ATGT:A	2.83545e-05	-1.12957e-10	-1.07875
39497216	chr1:39497216:C:T	2.9773e-05	-1.12957e-10	-1.02993
39497415	chr1:39497415:G:A	2.90905e-05	-1.12957e-10	-1.05312
39497718	chr1:39497718:A:ACAGGAC	2.88827e-05	-1.12957e-10	-1.06029
39497738	chr1:39497738:T:TCCCTGC	2.22767e-05	-1.12957e-10	-1.31999
39498000	chr1:39498000:C:T	6.47077e-05	-1.12957e-10	-0.253654
39498201	chr1:39498201:A:G	6.97696e-05	-0.826732	0.648397
39498236	chr1:39498236:G:A	6.35531e-05	-1.12957e-10	-0.271658
39498238	chr1:39498238:G:T	2.72199e-05	-1.52062	0.401031
39498385	chr1:39498385:T:C	2.51758e-05	-1.12957e-10	-1.19765
39498760	chr1:39498760:A:G	4.96251e-05	-1.12957e-10	-0.519037
39499076	chr1:39499076:A:G	2.13297e-05	-1.12957e-10	-1.36343
39499240	chr1:39499240:G:C	2.56559e-05	0.119212	-1.29797
39499495	chr1:39499495:A:G	2.1628e-05	-1.12957e-10	-1.34955
39499498	chr1:39499498:G:A	3.20387e-05	-0.95659	-3.58392e-10
39499691	chr1:39499691:G:A	2.25178e-05	-1.30923	-3.58392e-10
39499766	chr1:39499766:C:G	2.2225e-05	-1.12957e-10	-1.32231
39500089	chr1:39500089:A:G	4.86627e-06	-1.47794	-1.36326
39500968	chr1:39500968:T:C	5.34399e-05	-0.444977	-3.58392e-10
39501046	chr1:39501046:A:C	3.36565e-05	-1.54115	0.633819
39501064	chr1:39501064:AC:A	2.9773e-05	-1.12957e-10	-1.02993
39501355	chr1:39501355:T:A	2.80644e-05	-1.08903	-3.58392e-10
39501419	chr1:39501419:G:A	2.67932e-05	-1.43305	0.297661
39501551	chr1:39501551:G:A	2.73568e-05	0.107261	-1.22183
39501608	chr1:39501608:T:C	3.00476e-05	0.204809	-1.22556
39501747	chr1:39501747:G:A	2.13724e-05	-1.12957e-10	-1.36143
39501920	chr1:39501920:G:A	3.92031e-05	-1.12957e-10	-0.754777
39502102	chr1:39502102:G:C	0.000244439	1.07543	-3.58392e-10
39502797	chr1:39502797:A:C	2.25983e-05	-1.12957e-10	-1.30566
39503152	chr1:39503152:A:G	3.30892e-05	-1.51495	0.590626
39503387	chr1:39503387:C:T	3.21204e-05	0.27917	-1.23321
39504156	chr1:39504156:G:A	5.74195e-06	-1.41589	-1.25984
39504589	chr1:39504589:T:C	2.22918e-05	-1.12957e-10	-1.31932
39504706	chr1:39504706:T:C	2.19081e-05	-1.12957e-10	-1.33668
39504903	chr1:39504903:C:T	4.88522e-06	-1.4734	-1.36392
39505033	chr1:39505033:A:G	1.13459e-05	-1.50953	-0.485149
39505256	chr1:39505256:C:A	3.17064e-05	0.253562	-1.22058
39505412	chr1:39505412:C:T	4.76654e-06	-1.49989	-1.36202
39506270	chr1:39506270:C:T	2.24312e-05	-1.12957e-10	-1.31308
39506641	chr1:39506641:G:A	2.19027e-05	-1.12957e-10	-1.33692
39506674	chr1:39506674:G:A	2.13358e-05	-1.12957e-10	-1.36315
39506786	chr1:39506786:C:T	6.26659e-06	-1.49863	-1.08967
39506836	chr1:39506836:C:T	2.25026e-05	-1.12957e-10	-1.3099
39507077	chr1:39507077:G:C	2.21153e-05	-1.32726	-3.58392e-10
39507202	chr1:39507202:C:T	1.26393e-05	-1.54835	-0.338369
39507555	chr1:39507555:G:A	2.87674e-05	-1.06429	-3.58392e-10
39508017	chr1:39508017:C:T	6.99205e-06	-1.55907	-0.919687
39508105	chr1:39508105:G:A	2.13879e-05	-1.12957e-10	-1.36071
39508810	chr1:39508810:T:C	6.42723e-05	-1.12957e-10	-0.260405
39509508	chr1:39509508:T:C	3.8175e-05	-0.670638	-0.110714
39509569	chr1:39509569:C:G	7.25741e-06	-1.37529	-1.06622
39509615	chr1:39509615:A:G	2.68135e-05	-1.12957e-10	-1.13463
39509662	chr1:39509662:T:C	1.02621e-05	-0.893335	-1.20174
39509725	chr1:39509725:C:A	3.56749e-05	-1.12957e-10	-0.849087
39509736	chr1:39509736:T:C	0.000136348	0.701727	-0.210051
39509943	chr1:39509943:G:A	1.62581e-05	-0.855012	-0.779928
39510350	chr1:39510350:G:C	6.8821e-06	-1.40886	-1.08575
39510376	chr1:39510376:G:A	3.06779e-05	-1.12957e-10	-0.999991
39510387	chr1:39510387:C:CA	2.91664e-05	0.067469	-1.11798
39510621	chr1:39510621:G:A	2.46259e-05	-1.12957e-10	-1.21974
39510691	chr1:39510691:C:T	1.5423e-05	-1.14464	-0.543033
39510726	chr1:39510726:G:A	3.32577e-05	-1.12957e-10	-0.919247
39510894	chr1:39510894:C:T	1.07659e-05	-1.23641	-0.810738
39515213	chr1:39515213:G:A	5.30767e-05	-0.451795	-3.58392e-10
39515850	chr1:39515850:G:A	2.56004e-05	-1.12957e-10	-1.18092
39516765	chr1:39516765:G:A	0.000101408	0.195621	-3.58392e-10
39516936	chr1:39516936:T:C	2.20845e-05	0.0273472	-1.356
39517117	chr1:39517117:C:T	3.17955e-05	-1.12957e-10	-0.964208
39517347	chr1:39517347:A:G	2.1428e-05	-1.12957e-10	-1.35884
39517350	chr1:39517350:C:G	1.27585e-05	-1.23077	-0.646571
39517602	chr1:39517602:C:T	6.80245e-05	0.0794531	-0.28312
39522427	chr1:39522427:G:A	2.51088e-05	-1.12957e-10	-1.20031
39522559	chr1:39522559:A:G	1.13079e-05	-0.885855	-1.11218
39522585	chr1:39522585:A:G	3.25636e-05	-1.12957e-10	-0.940339
39522781	chr1:39522781:T:C	2.29916e-05	-1.12957e-10	-1.2884
39522879	chr1:39522879:G:A	5.13749e-05	-1.12957e-10	-0.484384
39523127	chr1:39523127:G:A	1.60701e-05	-0.682865	-0.963706
39523294	chr1:39523294:A:G	2.65499e-05	-1.12957e-10	-1.14451
39523295	chr1:39523295:C:A	9.56373e-06	-1.36664	-0.798911
39523340	chr1:39523340:G:A	5.02378e-06	-1.45734	-1.35201
39523353	chr1:39523353:T:C	3.96676e-05	-1.12957e-10	-0.743
39523655	chr1:39523655:C:T	7.3274e-05	-0.0681273	-0.0612008
39523864	chr1:39523864:C:T	4.5574e-05	-1.12957e-10	-0.604197
39524254	chr1:39524254:T:C	1.07024e-05	-0.689868	-1.3632
39524478	chr1:39524478:C:T	2.24212e-05	-1.12957e-10	-1.31353
39524621	chr1:39524621:G:A	1.79314e-05	-0.373934	-1.16305
39524786	chr1:39524786:G:A	3.77596e-05	-1.12957e-10	-0.792293
39524856	chr1:39524856:G:A	8.80483e-06	-1.12162	-1.12661
39525008	chr1:39525008:T:C	0.000254741	-1.12957e-10	1.11671
39525261	chr1:39525261:TAAG:T	8.14876e-06	-1.27023	-1.05544
39525298	chr1:39525298:A:G	2.41829e-05	-1.12957e-10	-1.23789
39525339	chr1:39525339:C:A	2.91002e-05	-1.12957e-10	-1.05279
39525459	chr1:39525459:C:T	2.57717e-05	-1.17426	-3.58392e-10
39525802	chr1:39525802:A:C	4.43178e-06	-1.57355	-1.36119
39525811	chr1:39525811:A:G	2.81688e-05	-1.26413	0.178816
39525817	chr1:39525817:A:G	2.18023e-05	-1.12957e-10	-1.34152
39526441	chr1:39526441:C:G	2.17084e-05	-1.12957e-10	-1.34583
39526740	chr1:39526740:G:A	4.55681e-05	-1.12957e-10	-0.604325
39526865	chr1:39526865:G:A	2.87995e-05	-1.12957e-10	-1.06318
39527136	chr1:39527136:T:C	7.68787e-05	-0.0690748	-0.0122298
39527206	chr1:39527206:T:G	8.32868e-05	0.524452	-0.525696
39527266	chr1:39527266:C:T	1.68715e-05	-0.245389	-1.35252
39527728	chr1:39527728:G:A	3.36975e-05	-0.595375	-0.310735
39528023	chr1:39528023:C:T	3.85071e-05	-1.12957e-10	-0.772692
39528131	chr1:39528131:A:G	1.69547e-05	-1.39805	-0.194936
39528717	chr1:39528717:A:T	4.12822e-05	-0.520776	-0.182326
39528743	chr1:39528743:G:A	2.99141e-05	-1.02521	-3.58392e-10
39528818	chr1:39528818:T:C	2.27625e-05	0.0318206	-1.33024
39528849	chr1:39528849:C:T	2.83629e-05	-1.07845	-3.58392e-10
39528873	chr1:39528873:A:T	7.00132e-05	-0.10295	-0.0719005
39528874	chr1:39528874:A:T	2.51502e-05	0.131445	-1.33011
39529577	chr1:39529577:T:C	2.32875e-05	-1.12957e-10	-1.27562
39529818	chr1:39529818:T:C	2.52438e-05	-1.12957e-10	-1.19495
39530446	chr1:39530446:C:T	2.74593e-05	-1.12957e-10	-1.11083
39530462	chr1:39530462:G:A	4.20862e-05	-1.12957e-10	-0.683815
39530748	chr1:39530748:A:AT	2.20302e-05	-1.12957e-10	-1.33112
39531044	chr1:39531044:C:T	8.0668e-05	0.114282	-0.147475
39531083	chr1:39531083:C:T	3.2677e-05	-1.12957e-10	-0.936863
39532133	chr1:39532133:A:G	2.07173e-05	-0.118736	-1.27383
39532326	chr1:39532326:C:G	2.03059e-05	-0.127495	-1.28513
39532551	chr1:39532551:T:G	1.91273e-05	-0.163317	-1.3091
39532578	chr1:39532578:A:G	2.27989e-05	-1.12957e-10	-1.29682
39532588	chr1:39532588:A:G	2.39065e-05	-1.12957e-10	-1.24938
39532851	chr1:39532851:A:G	0.000157645	0.636809	-3.58392e-10
39534682	chr1:39534682:C:T	3.19168e-05	-0.960401	-3.58392e-10
39534895	chr1:39534895:T:C	2.09173e-05	-1.38296	-3.58392e-10
39535388	chr1:39535388:A:G	5.75403e-05	-0.371048	-3.58392e-10
39535613	chr1:39535613:G:A	2.34351e-05	-1.12957e-10	-1.2693
39535679	chr1:39535679:T:C	4.90948e-05	-1.12957e-10	-0.529782
39535762	chr1:39535762:C:T	1.74124e-05	-1.56635	-3.58392e-10
39535805	chr1:39535805:T:C	2.01352e-05	-0.124105	-1.29696
39535833	chr1:39535833:A:G	3.90331e-05	-1.12957e-10	-0.759123
39536141	chr1:39536141:C:T	1.09153e-05	-1.13028	-0.903094
39536210	chr1:39536210:C:T	2.89251e-05	-1.12957e-10	-1.05882
39536244	chr1:39536244:A:G	2.04189e-05	-1.40707	-3.58392e-10
39536476	chr1:39536476:C:T	2.27111e-05	-1.30068	-3.58392e-10
39536491	chr1:39536491:C:T	2.37706e-05	-1.12957e-10	-1.25509
39536532	chr1:39536532:A:G	4.50918e-05	-1.12957e-10	-0.614833
39536715	chr1:39536715:A:G	2.44736e-05	-1.12957e-10	-1.22594
39536854	chr1:39536854:A:G	2.43832e-05	-1.12957e-10	-1.22964
39537069	chr1:39537069:C:T	2.28746e-05	-0.0654623	-1.22804
39537271	chr1:39537271:T:G	6.27286e-05	-1.12957e-10	-0.284717
39537738	chr1:39537738:C:T	3.89078e-05	0.306168	-1.06851
39538208	chr1:39538208:G:A	2.29144e-05	-1.12957e-10	-1.29177
39538425	chr1:39538425:A:C	2.23548e-05	-1.12957e-10	-1.31649
39538470	chr1:39538470:T:C	4.71726e-06	-1.51206	-1.36024
39538762	chr1:39538762:C:T	3.13376e-05	-1.12957e-10	-0.978715
39539462	chr1:39539462:C:G	4.80878e-06	-1.49493	-1.35816
39539779	chr1:39539779:T:C	6.86385e-05	-1.12957e-10	-0.194681
39540231	chr1:39540231:G:A	8.25934e-06	-0.952434	-1.35976
39540428	chr1:39540428:C:T	1.11985e-05	-0.883728	-1.12403
39540766	chr1:39540766:CAA:C	4.83641e-05	-1.12957e-10	-0.544776
39541207	chr1:39541207:A:G	2.23522e-05	-1.12957e-10	-1.31661
39541341	chr1:39541341:T:C	1.16668e-05	-0.909987	-1.0568
39541403	chr1:39541403:G:A	7.11555e-05	-1.12957e-10	-0.158666
39541605	chr1:39541605:C:A	4.28638e-05	-0.252105	-0.413401
39543410	chr1:39543410:C:CTCCA	3.50655e-05	-1.12957e-10	-0.866317
39543490	chr1:39543490:TAAAAG:T	3.18899e-05	-1.12957e-10	-0.961246
39543581	chr1:39543581:A:G	2.62477e-05	-1.12957e-10	-1.15595
39544000	chr1:39544000:C:A	2.15069e-05	-1.12957e-10	-1.35516
39544157	chr1:39544157:G:A	1.8069e-05	-0.731447	-0.79789
39544541	chr1:39544541:C:T	2.72388e-05	-1.12957e-10	-1.11889
39544563	chr1:39544563:T:C	1.59547e-05	-0.57373	-1.08005
39544875	chr1:39544875:C:CT	4.17337e-05	-0.29358	-0.398644
39545488	chr1:39545488:A:T	6.63852e-06	-1.46454	-1.06611
39545910	chr1:39545910:C:T	4.80056e-06	-1.49177	-1.36303
39546018	chr1:39546018:G:T	8.53281e-06	-0.915816	-1.3638
39546237	chr1:39546237:C:T	8.82076e-05	-1.12957e-10	0.0561597
39546512	chr1:39546512:G:A	2.12623e-05	-1.03094	-0.335655
39546558	chr1:39546558:C:T	1.42189e-05	-0.581589	-1.18737
39546761	chr1:39546761:C:T	1.62612e-05	-0.555092	-1.07966
39546863	chr1:39546863:G:A	1.89036e-05	-1.48418	-3.58392e-10
39547164	chr1:39547164:A:C	3.34771e-05	-1.12957e-10	-0.912671
39547811	chr1:39547811:C:A	1.75472e-05	-1.18299	-0.375646
39548280	chr1:39548280:G:T	2.13478e-05	-1.12957e-10	-1.36258
39548579	chr1:39548579:C:G	3.70468e-05	-1.12957e-10	-0.811353
39548693	chr1:39548693:C:T	2.23724e-05	-1.12957e-10	-1.31571
39549328	chr1:39549328:G:A	2.59568e-05	-1.12957e-10	-1.1671
39549351	chr1:39549351:A:C	2.22903e-05	-1.12957e-10	-1.31938
39550128	chr1:39550128:A:G	3.62836e-05	-1.12957e-10	-0.832167
39550169	chr1:39550169:C:A	3.37272e-05	-1.12957e-10	-0.90523
39551119	chr1:39551119:C:A	2.26987e-05	-1.12957e-10	-1.30123
39551323	chr1:39551323:A:G	1.07791e-05	-1.50027	-0.545649
39552269	chr1:39552269:C:T	2.81474e-05	-1.12957e-10	-1.08608
39552338	chr1:39552338:A:C	2.13223e-05	-1.12957e-10	-1.36378
39552837	chr1:39552837:C:T	1.61528e-05	-0.509314	-1.13213
39553686	chr1:39553686:C:T	1.23201e-05	-1.4553	-0.456998
39554390	chr1:39554390:T:C	2.23872e-05	-1.31505	-3.58392e-10
39554512	chr1:39554512:C:T	3.24626e-05	-1.12957e-10	-0.943447
39554832	chr1:39554832:T:C	3.1247e-05	-0.453181	-0.528431
39555719	chr1:39555719:C:T	7.42837e-05	-1.12957e-10	-0.115642
39555744	chr1:39555744:A:C	7.29111e-06	-1.095	-1.34188
39555820	chr1:39555820:G:A	3.07921e-05	-0.996276	-3.58392e-10
39555972	chr1:39555972:A:G	5.44263e-05	-0.164887	-0.2618
39556023	chr1:39556023:A:T	2.15874e-05	-1.12957e-10	-1.35142
39556093	chr1:39556093:T:C	2.68897e-05	-1.12957e-10	-1.13179
39556241	chr1:39556241:A:C	7.39917e-05	-0.119581	-3.58392e-10
39556353	chr1:39556353:C:A	2.74101e-05	-1.12957e-10	-1.11262
39556451	chr1:39556451:T:C	1.92116e-05	-1.50204	0.0340229
39556459	chr1:39556459:C:T	2.25737e-05	-1.12957e-10	-1.30675
39557105	chr1:39557105:C:G	1.77259e-05	-0.466668	-1.08184
39557375	chr1:39557375:T:A	7.40794e-06	-1.06159	-1.35939
39557624	chr1:39557624:T:C	9.78771e-06	-1.01061	-1.1318
39558802	chr1:39558802:C:G	2.30591e-05	-1.12957e-10	-1.28547
39558936	chr1:39558936:G:A	2.90276e-05	-1.12957e-10	-1.05529
39559037	chr1:39559037:G:A	0.000206238	-1.12957e-10	0.905495
39559408	chr1:39559408:G:C	3.20635e-05	-1.12957e-10	-0.955815
39560301	chr1:39560301:G:T	2.13801e-05	-1.12957e-10	-1.36107
39561179	chr1:39561179:A:C	2.09068e-05	-1.38346	-3.58392e-10
39561422	chr1:39561422:T:C	6.70643e-06	-1.4673	-1.05317
39562765	chr1:39562765:TAA:T	5.69648e-05	-1.12957e-10	-0.381101
39562935	chr1:39562935:C:T	2.63896e-05	-1.12957e-10	-1.15056
39562977	chr1:39562977:A:G	2.45975e-05	-1.12957e-10	-1.22089
39564007	chr1:39564007:C:T	2.6405e-05	-1.12957e-10	-1.14998
39565151	chr1:39565151:C:T	8.4904e-06	-1.41562	-0.868973
39566567	chr1:39566567:T:C	1.93058e-05	-0.813248	-0.649879
39566656	chr1:39566656:A:G	8.72508e-05	-1.12957e-10	0.0452527
39566770	chr1:39566770:A:G	1.26773e-05	-1.46366	-0.420062
39567008	chr1:39567008:C:CTA	2.40247e-05	-0.532647	-0.711806
39567147	chr1:39567147:T:C	2.3547e-05	-1.12957e-10	-1.26453
39567160	chr1:39567160:C:T	7.31327e-06	-1.1329	-1.30095
39567979	chr1:39567979:C:T	1.24995e-05	-1.15302	-0.744833
39568233	chr1:39568233:G:A	6.89549e-06	-1.28163	-1.21104
39568262	chr1:39568262:A:G	7.29394e-05	-1.12957e-10	-0.133904
39569510	chr1:39569510:A:G	1.17832e-05	-0.688093	-1.26876
39570014	chr1:39570014:C:T	1.18686e-05	-0.759545	-1.19009
39570256	chr1:39570256:G:T	1.60434e-05	-1.03901	-0.609221
39570997	chr1:39570997:G:C	5.012e-05	-0.509115	-3.58392e-10
39571175	chr1:39571175:G:C	1.1225e-05	-0.921583	-1.08381
39571534	chr1:39571534:G:A	2.22156e-05	-1.32274	-3.58392e-10
39572029	chr1:39572029:G:A	2.20102e-05	-1.12957e-10	-1.33203
39572054	chr1:39572054:T:C	1.75539e-05	-1.55826	-3.58392e-10
39572117	chr1:39572117:CT:C	2.62026e-05	-1.12957e-10	-1.15768
39572230	chr1:39572230:A:G	1.86221e-05	-0.249252	-1.24993
39572652	chr1:39572652:G:A	4.98066e-05	-1.12957e-10	-0.515387
39572779	chr1:39572779:C:G	7.16393e-05	-1.12957e-10	-0.151889
39572796	chr1:39572796:A:G	1.95786e-05	-1.4491	-3.58392e-10
39572860	chr1:39572860:A:G	6.1589e-05	-1.12957e-10	-0.303051
39572899	chr1:39572899:C:T	1.55181e-05	-0.592441	-1.08909
39572925	chr1:39572925:G:C	5.11453e-05	-0.130854	-0.358009
39573010	chr1:39573010:T:C	5.46653e-05	-1.12957e-10	-0.422304
39573191	chr1:39573191:C:T	9.00571e-06	-1.10421	-1.12147
39573264	chr1:39573264:G:A	1.80583e-05	-0.299624	-1.2303
39573939	chr1:39573939:G:A	3.73746e-05	0.442151	-1.24469
39574170	chr1:39574170:G:A	2.58518e-05	-1.12957e-10	-1.17115
39574963	chr1:39574963:G:C	1.39557e-05	-1.52702	-0.260623
39575372	chr1:39575372:T:A	2.54896e-05	-1.12957e-10	-1.18527
39575436	chr1:39575436:C:T	2.25354e-05	-1.12957e-10	-1.30845
39575602	chr1:39575602:A:C	2.13303e-05	-1.12957e-10	-1.3634
39575699	chr1:39575699:G:GA	1.43154e-05	-0.643391	-1.11881
39576601	chr1:39576601:G:A	3.46616e-05	-0.877903	-3.58392e-10
39577125	chr1:39577125:G:A	1.28704e-05	-0.815294	-1.05331
39577175	chr1:39577175:GA:G	4.7907e-06	-1.57235	-1.28451
39577349	chr1:39577349:C:T	2.08059e-05	-1.3883	-3.58392e-10
39578100	chr1:39578100:G:A	1.95512e-05	-0.0870057	-1.36349
39578237	chr1:39578237:A:C	1.73911e-05	-1.56757	-3.58392e-10
39579220	chr1:39579220:T:C	1.47373e-05	-0.74176	-0.99139
39579247	chr1:39579247:G:A	3.51823e-05	-0.862991	-3.58392e-10
39579628	chr1:39579628:A:C	1.57563e-05	-0.30483	-1.36146
39579761	chr1:39579761:T:C	2.18087e-05	-1.34122	-3.58392e-10
39579835	chr1:39579835:G:A	2.8019e-05	-1.12957e-10	-1.09065
39580379	chr1:39580379:T:C	7.66849e-06	-1.173	-1.21341
39580383	chr1:39580383:C:T	6.31184e-06	-1.43428	-1.14683
39580421	chr1:39580421:G:A	1.44644e-05	-0.390327	-1.36152
39580458	chr1:39580458:A:G	3.15071e-05	-1.12957e-10	-0.973319
39580568	chr1:39580568:A:G	2.67797e-05	-1.12957e-10	-1.13589
39581225	chr1:39581225:C:T	2.34435e-05	-0.255829	-1.01311
39581411	chr1:39581411:G:A	5.34543e-05	-1.12957e-10	-0.444707
39581767	chr1:39581767:T:C	5.37701e-05	-1.12957e-10	-0.438817
39582126	chr1:39582126:A:G	1.83769e-05	-0.19862	-1.31382
39582235	chr1:39582235:T:C	6.45764e-06	-1.54286	-1.01541
39582281	chr1:39582281:G:A	3.21211e-05	-0.954021	-3.58392e-10
39582292	chr1:39582292:G:A	7.24621e-05	-1.12957e-10	-0.140471
39582337	chr1:39582337:G:A	1.62964e-05	-0.29399	-1.3386
39582563	chr1:39582563:G:A	2.13232e-05	-1.12957e-10	-1.36374
39582814	chr1:39582814:G:T	2.28332e-05	-1.12957e-10	-1.29532
39582869	chr1:39582869:G:C	2.28102e-05	-1.12957e-10	-1.29633
39583432	chr1:39583432:A:G	8.405e-05	0.226421	-0.218543
39583512	chr1:39583512:G:A	3.53334e-05	-0.570901	-0.287804
39583519	chr1:39583519:C:A	9.7954e-06	-1.39659	-0.745028
39583648	chr1:39583648:G:A	1.27482e-05	-1.48797	-0.390178
39583839	chr1:39583839:C:T	2.37577e-05	-0.17126	-1.08437
39584386	chr1:39584386:A:C	1.75311e-05	-1.55955	-3.58392e-10
39584887	chr1:39584887:G:A	2.16588e-05	-1.12957e-10	-1.34812
39584896	chr1:39584896:A:G	2.23801e-05	-0.279278	-1.03609
39585944	chr1:39585944:T:C	7.3219e-05	0.217588	-0.347668
39586253	chr1:39586253:G:A	6.97528e-05	-1.12957e-10	-0.178577
39587137	chr1:39587137:T:G	2.57703e-05	-0.117965	-1.05635
39587273	chr1:39587273:A:T	2.13943e-05	-1.36041	-3.58392e-10
39587294	chr1:39587294:G:A	6.59674e-05	0.134129	-0.368503
39587326	chr1:39587326:A:G	2.38623e-05	-0.233194	-1.01804
39587349	chr1:39587349:C:T	6.77066e-06	-1.22925	-1.28168
39587382	chr1:39587382:A:G	8.85704e-06	-1.02115	-1.22117
39587389	chr1:39587389:C:T	7.59911e-05	0.343999	-0.436917
39587969	chr1:39587969:G:A	2.94569e-05	-0.128022	-0.912583
39588768	chr1:39588768:G:A	7.68842e-05	-1.12957e-10	-0.0812337
39588989	chr1:39588989:C:T	6.72021e-06	-1.16525	-1.35316
39588992	chr1:39588992:G:A	4.49255e-05	-1.12957e-10	-0.618529
39589032	chr1:39589032:G:A	4.74082e-05	-1.12957e-10	-0.564739
39589074	chr1:39589074:C:G	2.1325e-05	-1.12957e-10	-1.36365
39589514	chr1:39589514:TA:T	2.13222e-05	-1.12957e-10	-1.36378
39589552	chr1:39589552:G:A	2.19019e-05	-1.12957e-10	-1.33696
39589896	chr1:39589896:G:C	1.79708e-05	-1.53479	-3.58392e-10
39590129	chr1:39590129:G:A	2.98024e-05	-1.12957e-10	-1.02894
39590220	chr1:39590220:A:G	1.82944e-05	-1.51694	-3.58392e-10
39590650	chr1:39590650:A:G	8.00115e-05	-1.12957e-10	-0.0413641
39590759	chr1:39590759:G:A	4.87616e-05	-1.12957e-10	-0.53659
39591343	chr1:39591343:T:C	7.61248e-05	-1.12957e-10	-0.0911603
39591736	chr1:39591736:C:T	3.365e-05	-1.12957e-10	-0.907522
39591737	chr1:39591737:A:G	5.86627e-06	-1.31179	-1.34253
39591859	chr1:39591859:C:T	4.28069e-05	-1.12957e-10	-0.666835
39591871	chr1:39591871:A:G	1.99906e-05	-0.146211	-1.28206
39592156	chr1:39592156:C:T	1.82739e-05	-1.51806	-3.58392e-10
39592470	chr1:39592470:T:C	2.3267e-05	-1.12957e-10	-1.2765
39592649	chr1:39592649:CT:C	5.83977e-05	-1.12957e-10	-0.356257
39592703	chr1:39592703:C:T	3.85254e-05	-1.12957e-10	-0.772216
39593094	chr1:39593094:T:C	2.13217e-05	-1.12957e-10	-1.36381
39594106	chr1:39594106:A:G	3.62846e-05	-0.598349	-0.233793
39594353	chr1:39594353:G:A	3.36238e-05	0.353712	-1.26201
39594689	chr1:39594689:C:T	2.13233e-05	-1.12957e-10	-1.36373
39594801	chr1:39594801:G:A	2.74399e-05	-0.0305124	-1.08102
39594841	chr1:39594841:C:T	1.28824e-05	-0.869256	-0.998415
39595027	chr1:39595027:G:A	3.64036e-05	-1.12957e-10	-0.828867
39595368	chr1:39595368:A:G	3.39705e-05	-1.12957e-10	-0.898041
39595846	chr1:39595846:G:A	6.8009e-05	-1.12957e-10	-0.203893
39596277	chr1:39596277:TG:T	4.11021e-05	-1.12957e-10	-0.707476
39597012	chr1:39597012:G:T	2.36525e-05	-1.12957e-10	-1.26007
39597541	chr1:39597541:A:G	5.86007e-06	-1.5094	-1.14597
39597974	chr1:39597974:A:G	7.94817e-05	-1.12957e-10	-0.0480065
39597981	chr1:39597981:A:G	2.13414e-05	-1.12957e-10	-1.36289
39598494	chr1:39598494:T:A	3.13657e-05	-1.12957e-10	-0.977819
39598989	chr1:39598989:G:T	0.00024911	1.13943	-0.0450705
39599094	chr1:39599094:C:A	1.58124e-05	-0.655801	-1.00694
39599129	chr1:39599129:C:T	3.13518e-05	-1.12957e-10	-0.978262
39599289	chr1:39599289:G:A	3.37037e-05	0.131068	-1.03699
39599437	chr1:39599437:T:C	2.73038e-05	-1.12957e-10	-1.11651
39600086	chr1:39600086:A:G	3.31983e-05	-1.12957e-10	-0.921034
39600483	chr1:39600483:G:T	3.36422e-05	-1.12957e-10	-0.907751
39600507	chr1:39600507:C:T	7.06618e-05	-1.12957e-10	-0.165629
39600538	chr1:39600538:A:T	6.86483e-05	-0.194538	-3.58392e-10
39600604	chr1:39600604:A:G	5.56373e-06	-1.37151	-1.33576
39600642	chr1:39600642:G:GT	2.43059e-05	-1.12957e-10	-1.23282
39600993	chr1:39600993:T:C	3.72186e-05	-1.12957e-10	-0.806725
39601307	chr1:39601307:T:C	2.15032e-05	-1.12957e-10	-1.35533
39601693	chr1:39601693:G:A	3.61902e-05	-1.12957e-10	-0.834746
39602317	chr1:39602317:C:T	3.10708e-05	-1.12957e-10	-0.987267
39602379	chr1:39602379:T:G	5.67619e-05	-1.12957e-10	-0.384668
39602578	chr1:39602578:T:C	2.21649e-05	-1.12957e-10	-1.32503
39603384	chr1:39603384:C:T	2.82324e-05	-1.12957e-10	-1.08306
39603534	chr1:39603534:G:A	7.4931e-06	-1.1351	-1.27445
39604267	chr1:39604267:G:A	5.57322e-05	0.925599	-1.32858
39604517	chr1:39604517:G:A	2.53432e-05	-1.12957e-10	-1.19102
39604526	chr1:39604526:G:T	8.61821e-06	-1.10321	-1.16644
39604836	chr1:39604836:C:T	2.73567e-05	-1.12957e-10	-1.11457
39604867	chr1:39604867:G:A	2.33016e-05	-1.27501	-3.58392e-10
39605116	chr1:39605116:T:C	0.000126771	0.761206	-0.342361
39605577	chr1:39605577:A:G	3.87928e-05	0.530381	-1.29568
39606075	chr1:39606075:C:G	3.28204e-05	-0.932484	-3.58392e-10
39607807	chr1:39607807:C:T	8.53964e-06	-0.925145	-1.35367
39607812	chr1:39607812:A:C	3.01145e-05	-1.12957e-10	-1.01853
39607957	chr1:39607957:A:G	4.65865e-05	0.743099	-1.32532
39608328	chr1:39608328:T:A	1.79035e-05	-1.53854	-3.58392e-10
39608640	chr1:39608640:C:T	2.67779e-05	-1.12957e-10	-1.13596
39608702	chr1:39608702:TCAAAA:T	4.82296e-05	-1.12957e-10	-0.547561
39608978	chr1:39608978:G:C	2.1272e-05	-1.36614	-3.58392e-10
39609167	chr1:39609167:C:A	3.69199e-05	-1.12957e-10	-0.814782
39609530	chr1:39609530:C:CTGTGA	2.14984e-05	-1.12957e-10	-1.35555
39609541	chr1:39609541:A:G	3.32665e-05	-0.918983	-3.58392e-10
39609786	chr1:39609786:C:T	1.38562e-05	-0.453517	-1.34128
39609936	chr1:39609936:G:T	3.04807e-05	-1.12957e-10	-1.00644
39609975	chr1:39609975:G:A	1.94863e-05	-1.45382	-3.58392e-10
39610222	chr1:39610222:G:A	3.60225e-05	0.0947114	-0.934102
39610438	chr1:39610438:C:T	5.13942e-06	-1.43376	-1.35283
39610601	chr1:39610601:T:G	1.01321e-05	-0.743917	-1.3639
39610642	chr1:39610642:TCTTA:T	4.72329e-05	-1.12957e-10	-0.568443
39610649	chr1:39610649:G:A	5.11364e-06	-1.43862	-1.353
39610715	chr1:39610715:G:A	3.36733e-05	-1.12957e-10	-0.906829
39611170	chr1:39611170:T:C	5.96537e-06	-1.30836	-1.3292
39611634	chr1:39611634:G:C	2.18762e-05	-1.45762	0.119484
39611865	chr1:39611865:G:A	3.63706e-05	0.133696	-0.96347
39611908	chr1:39611908:T:C	4.53242e-06	-1.55907	-1.3532
39612252	chr1:39612252:A:C	4.60767e-05	-1.12957e-10	-0.593225
39612269	chr1:39612269:T:G	1.17699e-05	-0.883949	-1.07404
39612277	chr1:39612277:G:A	1.26965e-05	-0.838657	-1.04355
39612315	chr1:39612315:TG:T	0.000155655	-1.12957e-10	0.62411
39612317	chr1:39612317:TTG:T	0.000167256	-1.12957e-10	0.695992
39612454	chr1:39612454:A:G	3.31957e-05	-1.12957e-10	-0.921114
39612584	chr1:39612584:G:A	3.34384e-05	-1.12957e-10	-0.913828
39612594	chr1:39612594:G:A	8.78562e-06	-1.0389	-1.21152
39612775	chr1:39612775:T:C	5.30849e-06	-1.39037	-1.36386
39612982	chr1:39612982:G:A	6.61507e-05	-1.12957e-10	-0.231598
39613039	chr1:39613039:A:C	0.000136311	0.979611	-0.488204
39613243	chr1:39613243:C:T	5.32911e-06	-1.41141	-1.33894
39613329	chr1:39613329:T:C	2.83817e-05	-1.12957e-10	-1.07779
39613442	chr1:39613442:A:G	4.11752e-05	0.564361	-1.27006
39613524	chr1:39613524:G:T	8.87495e-06	-0.933776	-1.30652
39613574	chr1:39613574:C:T	1.83428e-05	-0.515385	-0.998911
39613587	chr1:39613587:C:T	1.0549e-05	-0.888221	-1.17928
39613790	chr1:39613790:C:T	5.31493e-06	-1.42255	-1.33046
39614046	chr1:39614046:T:C	1.12217e-05	-0.851314	-1.15437
39614780	chr1:39614780:T:C	4.67354e-05	-1.12957e-10	-0.579032
39615138	chr1:39615138:C:T	2.54564e-05	-1.12957e-10	-1.18657
39615213	chr1:39615213:G:A	2.72241e-05	-1.12957e-10	-1.11943
39615577	chr1:39615577:CTT:C	1.36378e-05	-0.456785	-1.35391
39616190	chr1:39616190:C:T	3.50665e-05	-0.866289	-3.58392e-10
39616330	chr1:39616330:A:G	0.000226065	1.20122	-0.20393
39616606	chr1:39616606:G:A	0.000191186	-1.12957e-10	0.829711
39616817	chr1:39616817:A:G	3.28054e-05	-1.12957e-10	-0.93294
39617435	chr1:39617435:G:A	1.23313e-05	-0.915897	-0.995498
39617804	chr1:39617804:A:G	3.16956e-05	-0.967356	-3.58392e-10
39617994	chr1:39617994:A:G	5.61378e-06	-1.33761	-1.3607
39618104	chr1:39618104:G:A	2.44818e-05	-1.12957e-10	-1.22561
39618147	chr1:39618147:C:A	5.68027e-06	-1.34502	-1.34151
39618200	chr1:39618200:T:C	2.26872e-05	-1.12957e-10	-1.30173
39618299	chr1:39618299:C:A	7.49338e-06	-1.04771	-1.36181
39618542	chr1:39618542:C:T	3.64078e-05	-1.12957e-10	-0.82875
39618816	chr1:39618816:G:T	5.43482e-06	-1.367	-1.36371
39619228	chr1:39619228:A:G	1.7834e-05	-1.54243	-3.58392e-10
39619412	chr1:39619412:G:A	1.26729e-05	-0.882652	-1.00142
39619423	chr1:39619423:C:T	1.78912e-05	-1.53922	-3.58392e-10
39620213	chr1:39620213:A:G	5.54504e-06	-1.36578	-1.34485
39620502	chr1:39620502:C:T	5.25637e-05	-1.12957e-10	-0.461508
39620620	chr1:39620620:T:C	0.000234011	1.19106	-0.15923
39620993	chr1:39620993:G:A	6.38568e-05	-1.12957e-10	-0.26689
39621291	chr1:39621291:C:CT	2.17038e-05	-1.12957e-10	-1.34605
39621339	chr1:39621339:G:T	3.71047e-05	-1.12957e-10	-0.809791
39621490	chr1:39621490:C:T	3.10596e-05	-0.987627	-3.58392e-10
39622092	chr1:39622092:G:A	2.17086e-05	-0.250294	-1.09553
39622232	chr1:39622232:T:C	4.8835e-06	-1.47791	-1.35976
39622301	chr1:39622301:C:T	1.86602e-05	-1.49714	-3.58392e-10
39622356	chr1:39622356:A:G	2.32137e-05	-1.12957e-10	-1.27879
39622371	chr1:39622371:G:A	1.06648e-05	-0.702757	-1.35382
39622438	chr1:39622438:C:G	2.14169e-05	-1.12957e-10	-1.35935
39622861	chr1:39622861:G:A	2.64936e-05	-1.12957e-10	-1.14663
39622920	chr1:39622920:TCTC:T	1.92588e-05	-0.595636	-0.869932
39623145	chr1:39623145:G:A	2.77937e-05	-1.09873	-3.58392e-10
39623753	chr1:39623753:G:T	5.06091e-05	-0.499402	-3.58392e-10
39623923	chr1:39623923:C:T	4.70443e-05	0.538862	-1.11131
39624273	chr1:39624273:A:G	0.00020255	1.24241	-0.354956
39624320	chr1:39624320:A:G	0.000168689	0.704525	-3.58392e-10
39625133	chr1:39625133:C:G	1.11154e-05	-1.02331	-0.991895
39625226	chr1:39625226:A:C	7.47507e-05	-0.109375	-3.58392e-10
39625447	chr1:39625447:A:G	5.17476e-06	-1.44111	-1.33863
39625984	chr1:39625984:G:C	8.65706e-05	-1.12957e-10	0.0374268
39625988	chr1:39625988:TC:T	3.49031e-05	-0.0214156	-0.849544
39627261	chr1:39627261:C:T	1.75499e-05	-1.55849	-3.58392e-10
39627633	chr1:39627633:C:T	8.12131e-06	-1.20235	-1.12669
39627659	chr1:39627659:C:T	1.2899e-05	-0.685833	-1.18055
39628231	chr1:39628231:G:A	5.06286e-06	-1.47124	-1.33036
39628371	chr1:39628371:C:T	2.28101e-05	-1.12957e-10	-1.29633
39628747	chr1:39628747:A:G	3.17043e-05	-1.12957e-10	-0.967081
39629063	chr1:39629063:G:A	3.13945e-05	-1.12957e-10	-0.9769
39629139	chr1:39629139:G:T	3.06921e-05	-1.12957e-10	-0.99953
39629558	chr1:39629558:T:C	4.91275e-06	-1.48568	-1.34602
39629656	chr1:39629656:G:C	2.66569e-05	-1.12957e-10	-1.14049
39629659	chr1:39629659:A:C	2.30699e-05	-1.12957e-10	-1.28501
39629862	chr1:39629862:C:T	6.08699e-06	-1.57294	-1.04444
39629936	chr1:39629936:C:T	8.35603e-05	-1.12957e-10	0.00203441
39629961	chr1:39629961:T:C	2.20976e-05	-1.12957e-10	-1.32806
39630008	chr1:39630008:G:C	3.78831e-05	-0.789029	-3.58392e-10
39630381	chr1:39630381:T:C	6.33353e-06	-1.2818	-1.29588
39631212	chr1:39631212:T:G	3.19003e-05	-1.12957e-10	-0.960918
39631460	chr1:39631460:A:C	5.76928e-05	-1.12957e-10	-0.368402
39631464	chr1:39631464:T:C	8.6751e-06	-1.27422	-0.988857
39631469	chr1:39631469:T:C	1.73435e-05	-1.57032	-3.58392e-10
39631846	chr1:39631846:C:T	4.3745e-05	-1.30929	0.664133
39632191	chr1:39632191:A:G	4.43622e-06	-1.57317	-1.36057
39632656	chr1:39632656:T:C	3.14893e-05	-0.973885	-3.58392e-10
39633947	chr1:39633947:C:T	4.35592e-05	-1.32477	0.675358
39634326	chr1:39634326:C:G	2.64961e-05	-1.12957e-10	-1.14654
39634331	chr1:39634331:G:A	0.000138214	-1.12957e-10	0.505268
39634458	chr1:39634458:T:A	1.9743e-05	-1.44073	-3.58392e-10
39634471	chr1:39634471:G:A	2.92099e-05	-1.12957e-10	-1.04902
39635240	chr1:39635240:A:G	7.95269e-05	-1.38495	1.33751
39635253	chr1:39635253:G:C	1.98506e-05	-0.221562	-1.21374
39635841	chr1:39635841:C:T	8.63298e-06	-1.04608	-1.22186
39636352	chr1:39636352:C:T	1.73644e-05	-1.56911	-3.58392e-10
39636627	chr1:39636627:G:T	2.81376e-05	-1.12957e-10	-1.08643
39637108	chr1:39637108:A:G	3.72164e-05	-0.996786	0.19
39637356	chr1:39637356:G:A	5.08456e-05	-1.12957e-10	-0.494741
39637405	chr1:39637405:G:C	2.14726e-05	-1.12957e-10	-1.35676
39637527	chr1:39637527:G:A	4.38806e-05	-1.12957e-10	-0.642061
39638046	chr1:39638046:G:A	2.41423e-05	-1.12957e-10	-1.23957
39638789	chr1:39638789:T:C	6.31442e-06	-1.50604	-1.07466
39638912	chr1:39638912:G:A	0.000105529	0.400081	-0.164626
39639142	chr1:39639142:G:A	6.77819e-06	-1.16097	-1.34886
39639339	chr1:39639339:C:T	7.39255e-05	0.293859	-0.414335
39639972	chr1:39639972:G:GC	5.17287e-05	-1.12957e-10	-0.477521
39640000	chr1:39640000:C:T	2.13371e-05	-1.12957e-10	-1.36309
39640410	chr1:39640410:C:T	6.55157e-06	-1.18264	-1.36119
39640423	chr1:39640423:G:A	4.53686e-05	-1.49455	0.885833
39640689	chr1:39640689:G:C	0.000223254	-1.12957e-10	0.984778
39641113	chr1:39641113:T:C	5.79333e-06	-1.52984	-1.13699
39641949	chr1:39641949:C:T	7.83194e-05	0.304329	-0.367067
39642085	chr1:39642085:C:T	4.77819e-05	-0.556887	-3.58392e-10
39642133	chr1:39642133:G:A	4.54251e-06	-1.5655	-1.34456
39642389	chr1:39642389:C:T	3.75815e-05	-0.797022	-3.58392e-10
39642578	chr1:39642578:C:T	0.000186071	-1.12957e-10	0.802596
39642627	chr1:39642627:A:C	3.35371e-05	-1.12957e-10	-0.910881
39642716	chr1:39642716:C:T	2.14278e-05	-1.12957e-10	-1.35884
39643217	chr1:39643217:G:A	7.54502e-05	-1.12957e-10	-0.100062
39643376	chr1:39643376:CAT:C	2.90416e-05	-0.17825	-0.876556
39643833	chr1:39643833:C:T	8.77805e-05	0.051305	-3.58392e-10
39643937	chr1:39643937:T:C	5.31497e-06	-1.52116	-1.23185
39644371	chr1:39644371:A:T	2.0658e-05	-0.114371	-1.28106
39644645	chr1:39644645:A:C	2.5559e-05	-1.28957	0.107028
39645078	chr1:39645078:A:C	1.22245e-05	-0.721796	-1.1983
39645138	chr1:39645138:A:T	2.24176e-05	-1.12957e-10	-1.31369
39645759	chr1:39645759:G:A	2.15417e-05	-1.12957e-10	-1.35354
39646383	chr1:39646383:G:A	0.000127804	1.04434	-0.617373
39646699	chr1:39646699:T:C	6.16607e-06	-1.57312	-1.03135
39647148	chr1:39647148:A:G	3.86502e-05	0.591492	-1.36047
39647628	chr1:39647628:C:T	3.24217e-05	-1.12957e-10	-0.944705
39648069	chr1:39648069:A:G	5.84048e-06	-1.53395	-1.12477
39648314	chr1:39648314:G:C	2.13214e-05	-1.12957e-10	-1.36382
39648925	chr1:39648925:T:C	8.62311e-05	-1.12957e-10	0.0334966
39648976	chr1:39648976:C:T	1.12538e-05	-1.52887	-0.473962
39649151	chr1:39649151:A:G	8.26187e-05	-1.12957e-10	-0.00929733
39649244	chr1:39649244:A:G	7.64598e-05	-1.12957e-10	-0.0867688
39649412	chr1:39649412:C:T	2.91093e-05	-1.12957e-10	-1.05248
39649585	chr1:39649585:C:T	1.94214e-05	-1.45716	-3.58392e-10
39649842	chr1:39649842:A:G	4.55118e-06	-1.55564	-1.35251
39650019	chr1:39650019:T:C	2.54642e-05	-1.12957e-10	-1.18626
39650151	chr1:39650151:A:G	2.48144e-05	-1.12957e-10	-1.21211
39650500	chr1:39650500:T:C	2.7659e-05	-1.12957e-10	-1.10358
39650740	chr1:39650740:A:T	9.39299e-05	0.738107	-0.619092
39650798	chr1:39650798:C:A	1.74681e-05	-1.56316	-3.58392e-10
39651167	chr1:39651167:T:C	3.39426e-05	-1.12957e-10	-0.898863
39651216	chr1:39651216:A:C	9.92959e-05	-1.12957e-10	0.17457
39651538	chr1:39651538:T:C	5.04798e-05	-0.599332	0.097372
39651751	chr1:39651751:C:T	5.85818e-05	0.920318	-1.27343
39651827	chr1:39651827:C:T	2.13321e-05	-1.12957e-10	-1.36332
39652365	chr1:39652365:T:C	1.09538e-05	-1.5718	-0.45805
39652404	chr1:39652404:A:G	6.26113e-06	-1.5204	-1.06877
39653085	chr1:39653085:G:A	6.56213e-06	-1.57195	-0.97027
39653226	chr1:39653226:G:A	7.81449e-06	-1.10717	-1.26038
39653268	chr1:39653268:A:G	2.7827e-05	-1.12957e-10	-1.09753
39653535	chr1:39653535:C:T	1.92867e-05	-1.46412	-3.58392e-10
39653621	chr1:39653621:G:A	5.45921e-05	-0.423646	-3.58392e-10
39654227	chr1:39654227:G:C	3.48448e-05	-1.12957e-10	-0.872629
39654303	chr1:39654303:C:T	3.39989e-05	-1.26026	0.36305
39654351	chr1:39654351:T:C	2.06932e-05	-0.0673639	-1.32637
39654362	chr1:39654362:G:C	2.15576e-05	-1.12957e-10	-1.3528
39654934	chr1:39654934:GTTTCT:G	7.38593e-06	-1.16774	-1.25622
39655025	chr1:39655025:T:G	2.15643e-05	-1.12957e-10	-1.3525
39655140	chr1:39655140:T:C	1.78065e-05	-1.54397	-3.58392e-10
39655194	chr1:39655194:C:T	0.000153696	0.262002	0.349438
39655674	chr1:39655674:G:A	2.19665e-05	-1.33402	-3.58392e-10
39655682	chr1:39655682:G:A	6.13168e-06	-1.56624	-1.04383
39656074	chr1:39656074:AG:A	2.43623e-05	0.130124	-1.36062
39656289	chr1:39656289:G:A	2.54376e-05	-1.12957e-10	-1.18731
39656492	chr1:39656492:G:C	2.26988e-05	-1.12957e-10	-1.30122
39656779	chr1:39656779:C:A	2.50204e-05	-1.12957e-10	-1.20384
39656898	chr1:39656898:C:T	2.15576e-05	-1.12957e-10	-1.3528
39656986	chr1:39656986:A:G	2.40743e-05	-1.12957e-10	-1.24239
39657125	chr1:39657125:A:G	2.82447e-05	-1.12957e-10	-1.08263
39657267	chr1:39657267:T:C	7.02722e-06	-1.46412	-1.00963
39657389	chr1:39657389:C:A	0.000146668	-1.12957e-10	0.564638
39657622	chr1:39657622:A:G	7.41216e-06	-1.57301	-0.847401
39657713	chr1:39657713:G:A	2.49711e-05	-1.12957e-10	-1.20582
39657725	chr1:39657725:C:T	2.35585e-05	-1.12957e-10	-1.26405
39657974	chr1:39657974:C:T	2.96041e-05	-1.31324	0.27762
39658306	chr1:39658306:T:C	2.99711e-05	-1.12957e-10	-1.0233
39658433	chr1:39658433:G:A	2.18033e-05	-1.12957e-10	-1.34147
39658568	chr1:39658568:A:G	2.34077e-05	-1.12957e-10	-1.27047
39659056	chr1:39659056:AGAG:A	2.13378e-05	-1.12957e-10	-1.36305
39659132	chr1:39659132:A:C	2.70897e-05	-1.12957e-10	-1.12438
39659532	chr1:39659532:A:T	2.173e-05	-1.12957e-10	-1.34484
39659725	chr1:39659725:A:G	3.83777e-05	-0.75183	-0.0242284
39660032	chr1:39660032:T:C	7.21989e-06	-1.57231	-0.874386
39660092	chr1:39660092:A:C	2.92683e-05	-1.27796	0.230928
39660121	chr1:39660121:C:T	3.47914e-05	-0.874164	-3.58392e-10
39660316	chr1:39660316:T:A	6.30627e-06	-1.38745	-1.19454
39660359	chr1:39660359:G:A	3.48573e-05	-0.87227	-3.58392e-10
39660644	chr1:39660644:G:A	2.44647e-05	-1.12957e-10	-1.2263
39660814	chr1:39660814:G:A	3.10834e-05	-1.12957e-10	-0.98686
39661178	chr1:39661178:G:A	2.17944e-05	-1.12957e-10	-1.34188
39661944	chr1:39661944:A:C	2.69611e-05	-1.12957e-10	-1.12914
39662159	chr1:39662159:C:T	2.13658e-05	-1.12957e-10	-1.36174
39662374	chr1:39662374:A:G	9.61669e-06	-1.56282	-0.597217
39662380	chr1:39662380:C:T	3.12719e-05	-0.980814	-3.58392e-10
39662548	chr1:39662548:CA:C	2.40627e-05	-1.24287	-3.58392e-10
39663296	chr1:39663296:C:T	7.48845e-05	-1.12957e-10	-0.107587
39663394	chr1:39663394:G:A	1.73128e-05	-1.57209	-3.58392e-10
39663579	chr1:39663579:C:T	2.75779e-05	-1.12957e-10	-1.10652
39663705	chr1:39663705:GGCCATAGCT:G	6.08661e-06	-1.4269	-1.19054
39663729	chr1:39663729:G:A	2.51892e-05	-1.12957e-10	-1.19712
39664192	chr1:39664192:C:T	7.02158e-06	-1.14288	-1.33167
39664221	chr1:39664221:T:C	1.55089e-05	-1.43841	-0.243707
39664804	chr1:39664804:C:T	2.27349e-05	-1.12957e-10	-1.29963
39664896	chr1:39664896:T:C	2.41917e-05	-1.12957e-10	-1.23752
39665201	chr1:39665201:G:A	3.39817e-05	-1.12957e-10	-0.897711
39665205	chr1:39665205:A:G	2.27433e-05	-1.12957e-10	-1.29927
39665321	chr1:39665321:T:C	7.33974e-05	0.587292	-0.714937
39665417	chr1:39665417:G:T	7.72477e-06	-1.51145	-0.867655
39665509	chr1:39665509:G:T	2.13192e-05	-1.12957e-10	-1.36393
39666035	chr1:39666035:G:A	2.56172e-05	-1.12957e-10	-1.18027
39666044	chr1:39666044:G:A	2.17184e-05	-1.12957e-10	-1.34537
39666409	chr1:39666409:G:A	3.01953e-05	-1.01585	-3.58392e-10
39666551	chr1:39666551:C:T	2.15309e-05	-1.12957e-10	-1.35405
39666706	chr1:39666706:CATCT:C	2.94105e-05	-1.28506	0.242874
39666772	chr1:39666772:C:T	4.9332e-05	-1.12957e-10	-0.524961
39667117	chr1:39667117:T:A	2.14264e-05	-1.12957e-10	-1.35891
39667434	chr1:39667434:G:T	2.58752e-05	-1.37682	0.206569
39668141	chr1:39668141:G:A	2.15827e-05	-1.12957e-10	-1.35164
39668593	chr1:39668593:G:A	2.17284e-05	-1.12957e-10	-1.34491
39668933	chr1:39668933:C:T	2.13541e-05	-1.12957e-10	-1.36229
39668945	chr1:39668945:G:A	2.16242e-05	-1.12957e-10	-1.34972
39669345	chr1:39669345:C:T	8.82031e-06	-1.44241	-0.804063
39669800	chr1:39669800:C:T	3.53047e-05	-1.12957e-10	-0.859519
39669918	chr1:39669918:A:G	5.76898e-06	-1.38262	-1.28842
39670026	chr1:39670026:T:C	3.95121e-05	-0.746928	-3.58392e-10
39670398	chr1:39670398:C:G	2.09103e-05	-0.584801	-0.798493
39670463	chr1:39670463:A:T	2.57904e-05	-1.12957e-10	-1.17353
39670621	chr1:39670621:C:T	2.35237e-05	-1.12957e-10	-1.26552
39671026	chr1:39671026:G:A	4.81113e-05	-1.12957e-10	-0.550017
39671579	chr1:39671579:C:A	8.44898e-05	1.31117	-1.29807
39671765	chr1:39671765:AGCT:A	2.20936e-05	-1.12957e-10	-1.32825
39671808	chr1:39671808:C:A	3.69409e-05	-1.12957e-10	-0.814216
39672082	chr1:39672082:G:A	1.99037e-05	-0.0692469	-1.36338
39672087	chr1:39672087:G:C	9.17684e-05	-1.12957e-10	0.0957336
39672442	chr1:39672442:T:C	2.60991e-05	-0.170568	-0.991063
39672509	chr1:39672509:A:C	2.36835e-05	-1.12957e-10	-1.25876
39672573	chr1:39672573:G:A	4.11499e-05	0.64228	-1.34859
39672606	chr1:39672606:T:C	1.83556e-05	-1.5136	-3.58392e-10
39672673	chr1:39672673:G:A	3.103e-05	-1.04222	0.0536363
39672835	chr1:39672835:A:G	8.12591e-06	-0.964994	-1.36348
39672930	chr1:39672930:C:T	7.40671e-05	0.989301	-1.10786
39672946	chr1:39672946:G:A	2.39301e-05	-1.34369	0.0952899
39673073	chr1:39673073:G:A	2.46079e-05	-1.12957e-10	-1.22047
39673137	chr1:39673137:G:C	4.09442e-05	-1.12957e-10	-0.711323
39673195	chr1:39673195:C:G	6.52366e-05	-1.12957e-10	-0.245513
39673690	chr1:39673690:C:T	6.19706e-05	0.953573	-1.25045
39673792	chr1:39673792:C:T	2.88914e-05	-1.12957e-10	-1.05999
39673881	chr1:39673881:C:T	1.81048e-05	-0.405959	-1.1214
39674010	chr1:39674010:C:T	2.38683e-05	-1.12957e-10	-1.25098
39674022	chr1:39674022:A:G	7.7402e-06	-1.32544	-1.05167
39674099	chr1:39674099:C:G	1.57919e-05	-1.479	-0.185036
39674301	chr1:39674301:TG:T	3.1517e-05	-1.12957e-10	-0.973007
39674449	chr1:39674449:G:A	2.07729e-05	-0.259924	-1.12996
39674887	chr1:39674887:A:T	6.50331e-06	-1.28829	-1.26293
39674988	chr1:39674988:T:C	9.21844e-06	-1.36471	-0.837615
39675377	chr1:39675377:T:C	9.65154e-06	-1.25125	-0.905164
39675787	chr1:39675787:G:A	2.64679e-05	-1.12957e-10	-1.1476
39675841	chr1:39675841:C:A	2.07039e-05	-0.230973	-1.16224
39676179	chr1:39676179:C:T	1.77539e-05	-1.4101	-0.136828
39676344	chr1:39676344:C:T	2.2999e-05	-1.12957e-10	-1.28808
39676583	chr1:39676583:G:A	2.98402e-05	-1.12957e-10	-1.02768
39677018	chr1:39677018:T:C	2.15132e-05	-1.12957e-10	-1.35487
39677335	chr1:39677335:A:G	2.70052e-05	-1.12957e-10	-1.1275
39678143	chr1:39678143:T:A	1.90671e-05	-1.47557	-3.58392e-10
39678197	chr1:39678197:G:A	1.81086e-05	-0.172305	-1.35484
39678417	chr1:39678417:T:A	1.03101e-05	-0.736504	-1.35391
39678418	chr1:39678418:C:A	7.09228e-06	-1.16936	-1.29517
39678425	chr1:39678425:T:C	1.03327e-05	-0.733112	-1.3551
39678629	chr1:39678629:G:C	1.65199e-05	-1.44953	-0.169443
39678761	chr1:39678761:G:A	2.93252e-05	-1.12957e-10	-1.04509
39678814	chr1:39678814:A:C	1.00294e-05	-0.754084	-1.36393
39679146	chr1:39679146:A:T	7.33887e-06	-1.1656	-1.26475
39679625	chr1:39679625:C:T	1.0263e-05	-0.734821	-1.36017
39679814	chr1:39679814:T:C	2.39429e-05	-1.12957e-10	-1.24786
39680008	chr1:39680008:C:T	2.45988e-05	-1.12957e-10	-1.22084
39680178	chr1:39680178:G:C	1.58332e-05	-1.47639	-0.185036
39680581	chr1:39680581:T:C	8.97639e-06	-1.45712	-0.771817
39680752	chr1:39680752:G:A	2.17312e-05	-1.12957e-10	-1.34478
39680849	chr1:39680849:A:G	3.81142e-05	-1.12957e-10	-0.782946
39681258	chr1:39681258:G:A	7.80479e-05	-0.0662115	-3.58392e-10
39682043	chr1:39682043:T:C	2.44466e-05	-1.12957e-10	-1.22704
39682088	chr1:39682088:A:C	8.35874e-06	-1.494	-0.806228
39682145	chr1:39682145:C:A	1.59137e-05	-1.47132	-0.185036
39682226	chr1:39682226:C:T	2.6822e-05	-1.12957e-10	-1.13431
39682254	chr1:39682254:C:T	3.89638e-05	-1.12957e-10	-0.760901
39682946	chr1:39682946:C:T	1.01546e-05	-0.743993	-1.36161
39683022	chr1:39683022:T:C	0.000120634	-1.12957e-10	0.369226
39683108	chr1:39683108:T:C	5.86211e-06	-1.47816	-1.17687
39683115	chr1:39683115:C:A	9.92048e-06	-0.765347	-1.36359
39683137	chr1:39683137:C:G	7.01338e-06	-1.39547	-1.08025
39683141	chr1:39683141:C:A	7.84209e-06	-1.48355	-0.880476
39683199	chr1:39683199:A:C	2.46487e-05	-1.12957e-10	-1.21881
39683294	chr1:39683294:C:T	3.40619e-05	-1.12957e-10	-0.895354
39683578	chr1:39683578:A:T	3.05077e-05	-1.12957e-10	-1.00556
39683755	chr1:39683755:C:T	2.44024e-05	-1.12957e-10	-1.22885
39683843	chr1:39683843:A:G	8.8936e-06	-1.46004	-0.778164
39683970	chr1:39683970:G:T	8.59747e-06	-1.46888	-0.803189
39684698	chr1:39684698:C:T	8.96211e-06	-1.46407	-0.766454
39684851	chr1:39684851:G:T	9.51953e-06	-1.45815	-0.712035
39684992	chr1:39684992:A:G	7.26303e-06	-1.47501	-0.965726
39685051	chr1:39685051:C:G	3.04656e-05	-1.12957e-10	-1.00694
39685325	chr1:39685325:A:AT	0.000942983	2.42551	-3.58392e-10
39685606	chr1:39685606:A:G	1.84346e-05	-1.5093	-3.58392e-10
39685706	chr1:39685706:T:C	4.67912e-06	-1.5166	-1.36382
39685754	chr1:39685754:C:T	1.1497e-05	-1.46561	-0.515839
39685773	chr1:39685773:G:A	2.24245e-05	-1.12957e-10	-1.31338
39685811	chr1:39685811:G:C	1.17113e-05	-1.37641	-0.586572
39685817	chr1:39685817:A:T	4.80658e-06	-1.53529	-1.31825
39685904	chr1:39685904:G:A	1.35055e-05	-1.13538	-0.68505
39685996	chr1:39685996:A:G	1.56233e-05	-1.41159	-0.263179
39686113	chr1:39686113:G:A	1.64511e-05	-0.801048	-0.822096
39686238	chr1:39686238:A:C	2.37315e-05	-0.288525	-0.968204
39686445	chr1:39686445:G:A	2.16406e-05	0.00402462	-1.35299
39686757	chr1:39686757:G:A	5.39269e-05	0.88364	-1.31955
39686925	chr1:39686925:G:T	5.73475e-05	0.939116	-1.31352
39687004	chr1:39687004:T:C	2.82913e-05	-0.245441	-0.83554
39687469	chr1:39687469:T:C	7.75897e-06	-1.04385	-1.33083
39687724	chr1:39687724:G:T	1.34273e-05	-1.44971	-0.376536
39687800	chr1:39687800:A:G	6.87305e-05	1.13438	-1.32772
39688076	chr1:39688076:T:C	1.29017e-05	-0.537917	-1.32825
39688095	chr1:39688095:C:T	1.2234e-05	-0.574868	-1.34444
39688272	chr1:39688272:A:G	1.23971e-05	-1.47614	-0.429927
39688511	chr1:39688511:A:G	1.01284e-05	-0.744324	-1.36387
39688962	chr1:39688962:C:T	9.62696e-06	-1.55569	-0.603279
39689226	chr1:39689226:G:A	2.27715e-05	-1.12957e-10	-1.29802
39689311	chr1:39689311:T:C	6.1336e-06	-1.56271	-1.04705
39689325	chr1:39689325:G:A	5.36621e-05	-1.12957e-10	-0.440828
39689516	chr1:39689516:A:G	1.70919e-05	-0.270899	-1.31403
39689814	chr1:39689814:A:G	9.01877e-06	-1.46698	-0.757242
39689914	chr1:39689914:C:T	7.0088e-06	-1.56499	-0.91138
39689951	chr1:39689951:G:A	1.82049e-05	-0.2996	-1.22225
39689994	chr1:39689994:C:A	2.25854e-05	-1.12957e-10	-1.30623
39690060	chr1:39690060:G:A	5.66476e-06	-1.46115	-1.22812
39690194	chr1:39690194:C:G	1.3766e-05	-1.40221	-0.399118
39690420	chr1:39690420:C:T	1.70147e-05	-0.324533	-1.26492
39690563	chr1:39690563:C:A	3.13511e-05	-1.12957e-10	-0.978285
39690804	chr1:39690804:A:G	1.59947e-05	-0.574836	-1.07644
39690883	chr1:39690883:G:A	1.43234e-05	-0.454984	-1.30665
39691095	chr1:39691095:T:C	1.4481e-05	-0.441271	-1.30943
39691106	chr1:39691106:A:G	1.36917e-05	-0.510171	-1.29657
39691325	chr1:39691325:C:G	2.29556e-05	-1.28997	-3.58392e-10
39691471	chr1:39691471:C:T	1.15478e-05	-0.62443	-1.3526
39691542	chr1:39691542:T:TGGGGACCGGGTGGCCGGC	1.7559e-05	-1.55797	-3.58392e-10
39691544	chr1:39691544:G:C	0.000117365	0.341755	-3.58392e-10
39691588	chr1:39691588:C:A	1.38483e-05	-0.434847	-1.36053
39691608	chr1:39691608:C:T	5.76657e-05	-1.12957e-10	-0.368871
39691804	chr1:39691804:G:A	6.79893e-05	-0.204184	-3.58392e-10
39691815	chr1:39691815:G:A	1.27421e-05	-0.845852	-1.03277
39691971	chr1:39691971:C:T	1.33493e-05	-0.674994	-1.15708
39692691	chr1:39692691:G:C	2.52492e-05	-1.12957e-10	-1.19474
39692702	chr1:39692702:A:G	1.78199e-05	-1.54322	-3.58392e-10
39693156	chr1:39693156:C:T	4.70541e-06	-1.51189	-1.36293
39693503	chr1:39693503:A:G	1.50107e-05	-1.34689	-0.367885
39693821	chr1:39693821:C:T	2.27524e-05	-1.12957e-10	-1.29886
39693986	chr1:39693986:C:T	4.78891e-06	-1.49395	-1.36328
39694083	chr1:39694083:A:C	2.27342e-05	-1.29966	-3.58392e-10
39694084	chr1:39694084:A:C	3.30697e-05	-1.12957e-10	-0.924916
39694086	chr1:39694086:A:C	3.87824e-05	-1.12957e-10	-0.765567
39694090	chr1:39694090:A:C	3.00047e-05	-1.12957e-10	-1.02218
39694094	chr1:39694094:A:C	3.23792e-05	-1.12957e-10	-0.946018
39694100	chr1:39694100:A:C	2.61778e-05	-1.12957e-10	-1.15862
39694322	chr1:39694322:T:A	2.30123e-05	-1.12957e-10	-1.28751
39694335	chr1:39694335:G:C	3.68854e-05	-0.815717	-3.58392e-10
39694476	chr1:39694476:A:C	2.32767e-05	-1.12957e-10	-1.27608
39694913	chr1:39694913:G:A	4.94987e-05	0.501691	-1.02328
39695341	chr1:39695341:A:G	1.70115e-05	-1.43038	-0.159268
39695410	chr1:39695410:G:A	4.19499e-05	-1.12957e-10	-0.687057
39695632	chr1:39695632:G:A	4.03817e-05	-1.12957e-10	-0.725156
39695880	chr1:39695880:A:G	1.86241e-05	-1.5724	0.0733202
39696062	chr1:39696062:C:A	7.82771e-06	-1.00236	-1.3635
39696145	chr1:39696145:C:T	6.39148e-05	-1.12957e-10	-0.265983
39696874	chr1:39696874:T:G	3.52136e-05	-1.12957e-10	-0.862102
39696898	chr1:39696898:A:G	2.14839e-05	-1.12957e-10	-1.35623
39696907	chr1:39696907:C:T	1.76621e-05	-1.55211	-3.58392e-10
39697140	chr1:39697140:G:A	2.24416e-05	-1.12957e-10	-1.31262
39697460	chr1:39697460:AG:A	1.50533e-05	-1.57375	-0.138192
39697598	chr1:39697598:G:A	2.14113e-05	-1.12957e-10	-1.35962
39697828	chr1:39697828:C:T	0.000176354	-1.12957e-10	0.748958
39697851	chr1:39697851:G:C	2.31077e-05	-1.12957e-10	-1.28337
39697894	chr1:39697894:G:A	2.13427e-05	-1.12957e-10	-1.36283
39698633	chr1:39698633:G:A	7.91553e-06	-1.52659	-0.828115
39698660	chr1:39698660:G:C	1.53957e-05	-0.416613	-1.27283
39698719	chr1:39698719:A:G	5.59146e-05	-1.12957e-10	-0.399708
39698721	chr1:39698721:C:T	8.42593e-06	-1.01912	-1.2731
39698880	chr1:39698880:A:G	1.03936e-05	-0.926527	-1.15581
39698899	chr1:39698899:T:C	3.1477e-05	-1.12957e-10	-0.974278
39699304	chr1:39699304:G:C	4.97715e-06	-1.54371	-1.27496
39699317	chr1:39699317:T:A	2.19954e-05	-1.12957e-10	-1.3327
39699597	chr1:39699597:A:T	2.13219e-05	-1.12957e-10	-1.3638
39699762	chr1:39699762:A:G	4.99054e-06	-1.57267	-1.24332
39699996	chr1:39699996:C:G	6.08768e-05	-1.12957e-10	-0.314681
39700433	chr1:39700433:G:A	2.3455e-05	-0.0364918	-1.23196
39700755	chr1:39700755:TCTTC:T	2.2419e-05	-1.12957e-10	-1.31362
39700885	chr1:39700885:G:A	2.55689e-05	-1.12957e-10	-1.18216
39701067	chr1:39701067:T:G	2.45173e-05	-1.12957e-10	-1.22416
39701104	chr1:39701104:T:C	1.22434e-05	-1.46019	-0.458352
39701957	chr1:39701957:T:C	2.49047e-05	-1.12957e-10	-1.20848
39702022	chr1:39702022:G:C	2.49877e-05	-1.12957e-10	-1.20515
39702112	chr1:39702112:G:A	2.25713e-05	-1.12957e-10	-1.30685
39702116	chr1:39702116:C:A	3.35156e-05	-1.12957e-10	-0.911522
39702400	chr1:39702400:G:C	2.14347e-05	-1.57348	0.214956
39702915	chr1:39702915:C:T	3.21367e-05	-1.16613	0.212593
39703012	chr1:39703012:A:G	2.32201e-05	-1.12957e-10	-1.27852
39703085	chr1:39703085:T:A	4.66924e-05	-1.12957e-10	-0.579952
39703132	chr1:39703132:G:T	3.03178e-05	-0.26952	-0.742279
39703151	chr1:39703151:A:G	2.28816e-05	-1.12957e-10	-1.2932
39703193	chr1:39703193:G:A	9.06887e-06	-0.988971	-1.22972
39703375	chr1:39703375:G:A	2.34333e-05	-1.12957e-10	-1.26938
39703894	chr1:39703894:C:T	2.06646e-05	-1.09355	-0.301559
39704052	chr1:39704052:G:A	2.08683e-05	-1.07772	-0.307588
39704377	chr1:39704377:G:C	2.90283e-05	-1.12957e-10	-1.05526
39704452	chr1:39704452:A:G	1.61215e-05	-1.11344	-0.529936
39704471	chr1:39704471:T:C	6.65704e-06	-1.32595	-1.20191
39704717	chr1:39704717:T:C	7.59467e-06	-1.10857	-1.28751
39704847	chr1:39704847:T:A	1.69228e-05	-0.287743	-1.30713
39704887	chr1:39704887:T:TA	8.10386e-06	-1.07281	-1.25838
39704982	chr1:39704982:C:G	1.94893e-05	-1.02708	-0.426584
39705340	chr1:39705340:C:T	2.3364e-05	-1.12957e-10	-1.27234
39705399	chr1:39705399:T:A	1.35235e-05	-1.14333	-0.675776
39705554	chr1:39705554:C:T	7.6531e-06	-1.5414	-0.847021
39706199	chr1:39706199:A:G	4.83372e-06	-1.5068	-1.34111
39706402	chr1:39706402:A:G	0.000131256	0.453617	-3.58392e-10
39706506	chr1:39706506:G:A	3.52621e-05	-1.12957e-10	-0.860726
39706533	chr1:39706533:T:C	4.65613e-05	-1.12957e-10	-0.582765
39706786	chr1:39706786:G:A	7.42536e-06	-1.16569	-1.25294
39706896	chr1:39706896:G:A	4.64374e-05	-1.12957e-10	-0.585429
39707346	chr1:39707346:G:A	1.71424e-05	-1.06182	-0.520166
39707682	chr1:39707682:G:A	2.46459e-05	-0.878441	-0.340481
39708200	chr1:39708200:A:G	3.38304e-05	-1.12957e-10	-0.902173
39708875	chr1:39708875:G:A	2.11129e-05	-0.993336	-0.380313
39709052	chr1:39709052:GC:G	5.12701e-05	-1.12957e-10	-0.486425
39709399	chr1:39709399:G:T	4.03733e-05	-1.12957e-10	-0.725366
39709996	chr1:39709996:T:C	2.20546e-05	-1.12957e-10	-1.33001
39710118	chr1:39710118:C:T	2.17917e-05	-1.12957e-10	-1.342
39710374	chr1:39710374:T:C	1.30533e-05	-1.08785	-0.766646
39710740	chr1:39710740:T:C	1.13681e-05	-0.839561	-1.15316
39710908	chr1:39710908:G:A	2.36005e-05	-1.12957e-10	-1.26227
39711277	chr1:39711277:A:G	2.14417e-05	-1.12957e-10	-1.3582
39711290	chr1:39711290:G:A	3.69285e-05	-1.12957e-10	-0.81455
39711815	chr1:39711815:A:AATC	1.42635e-05	-1.12316	-0.642666
39711826	chr1:39711826:G:A	4.95192e-06	-1.49765	-1.32611
39712479	chr1:39712479:A:G	2.29739e-05	-1.12957e-10	-1.28917
39712596	chr1:39712596:A:G	1.94168e-05	-0.367352	-1.09004
39712900	chr1:39712900:G:A	3.18143e-05	-1.16614	0.202526
39713271	chr1:39713271:G:A	3.08064e-05	-1.12957e-10	-0.995812
39713576	chr1:39713576:G:A	2.628e-05	-1.12957e-10	-1.15472
39713743	chr1:39713743:G:A	2.18318e-05	-1.12957e-10	-1.34017
39713759	chr1:39713759:T:C	4.95315e-06	-1.49751	-1.326
39713787	chr1:39713787:G:T	2.31056e-05	-1.12957e-10	-1.28346
39713942	chr1:39713942:T:C	1.2564e-05	-1.56969	-0.32301
39714047	chr1:39714047:T:C	2.13249e-05	-1.12957e-10	-1.36366
39714115	chr1:39714115:T:C	2.19032e-05	-1.12957e-10	-1.3369
39714509	chr1:39714509:C:T	1.62063e-05	-1.098	-0.540132
39714624	chr1:39714624:G:A	2.46642e-05	-1.12957e-10	-1.21818
39714893	chr1:39714893:C:T	2.05811e-05	-0.826311	-0.572849
39715084	chr1:39715084:G:T	2.66679e-05	-1.12957e-10	-1.14007
39715238	chr1:39715238:C:T	2.13195e-05	-1.12957e-10	-1.36391
39715247	chr1:39715247:A:G	5.5842e-06	-1.41515	-1.28844
39715391	chr1:39715391:G:A	4.22277e-05	-1.12957e-10	-0.680457
39716609	chr1:39716609:C:T	2.16163e-05	-1.12957e-10	-1.35009
39716612	chr1:39716612:A:T	3.51672e-05	-1.12616	0.262737
39716705	chr1:39716705:A:G	3.85179e-05	-1.12957e-10	-0.77241
39716729	chr1:39716729:C:A	8.30579e-06	-1.27592	-1.03066
39716874	chr1:39716874:C:G	9.78767e-06	-1.06872	-1.07369
39716883	chr1:39716883:G:A	1.34793e-05	-0.784562	-1.03782
39717000	chr1:39717000:G:T	5.45365e-05	-1.03552	0.610857
39717220	chr1:39717220:A:T	2.60087e-05	-1.12957e-10	-1.1651
39717461	chr1:39717461:G:C	3.12819e-05	-1.12957e-10	-0.980493
39717535	chr1:39717535:T:G	5.35436e-06	-1.44059	-1.30503
39717556	chr1:39717556:A:G	2.88121e-05	-0.0843628	-0.978374
39717570	chr1:39717570:G:A	6.93555e-06	-1.52365	-0.963224
39717906	chr1:39717906:G:A	6.01893e-06	-1.27584	-1.35278
39718030	chr1:39718030:G:A	1.64851e-05	-1.57313	-0.0479458
39718187	chr1:39718187:G:A	2.15474e-05	-1.12957e-10	-1.35328
39718220	chr1:39718220:G:C	5.03595e-05	-0.683153	0.178807
39718250	chr1:39718250:C:T	1.19972e-05	-1.26828	-0.670582
39718254	chr1:39718254:G:A	3.47109e-05	-1.12957e-10	-0.87648
39718776	chr1:39718776:G:A	2.45296e-05	-0.667123	-0.556529
39719328	chr1:39719328:G:A	5.04995e-06	-1.46886	-1.3353
39719364	chr1:39719364:T:C	2.1836e-05	-1.12957e-10	-1.33997
39719436	chr1:39719436:A:G	2.468e-05	-1.12957e-10	-1.21754
39719648	chr1:39719648:A:G	2.20528e-05	-1.12957e-10	-1.33009
39720031	chr1:39720031:C:CT	6.02464e-06	-1.27419	-1.35348
39720250	chr1:39720250:C:T	6.24488e-05	-0.289186	-3.58392e-10
39720269	chr1:39720269:C:G	1.47841e-05	-0.402472	-1.32751
39720284	chr1:39720284:T:G	4.11702e-05	0.523516	-1.22934
39720369	chr1:39720369:C:A	4.12813e-05	0.504157	-1.20728
39720370	chr1:39720370:T:A	4.01217e-05	0.500777	-1.23239
39720485	chr1:39720485:T:C	2.1544e-05	-1.12957e-10	-1.35344
39720504	chr1:39720504:A:G	2.42681e-05	-1.55364	0.319267
39720544	chr1:39720544:G:T	2.62263e-05	-1.12957e-10	-1.15677
39720877	chr1:39720877:G:C	2.48427e-05	-1.12957e-10	-1.21097
39721177	chr1:39721177:T:C	3.52618e-05	-1.12957e-10	-0.860733
39721195	chr1:39721195:C:T	3.94836e-05	-1.12957e-10	-0.747648
39721391	chr1:39721391:C:T	5.06783e-06	-1.46482	-1.33581
39721468	chr1:39721468:A:G	1.30765e-05	-0.522275	-1.33044
39722135	chr1:39722135:C:T	8.00821e-06	-1.29334	-1.04973
39722441	chr1:39722441:C:T	5.46013e-06	-1.36255	-1.36352
39722644	chr1:39722644:G:A	5.06142e-06	-1.49194	-1.30994
39723105	chr1:39723105:C:T	9.54319e-06	-0.991511	-1.17619
39723215	chr1:39723215:G:C	8.80329e-06	-0.916874	-1.33153
39723308	chr1:39723308:A:C	2.20999e-05	-1.12957e-10	-1.32796
39724354	chr1:39724354:C:T	2.18383e-05	-1.12957e-10	-1.33987
39724420	chr1:39724420:G:A	2.18249e-05	-1.12957e-10	-1.34048
39724430	chr1:39724430:G:A	6.15483e-05	-0.947671	0.64396
39724861	chr1:39724861:G:A	1.75358e-05	-1.55929	-3.58392e-10
39724888	chr1:39724888:G:C	3.18934e-05	-1.12957e-10	-0.961135
39725073	chr1:39725073:TA:T	5.56712e-06	-1.39068	-1.31597
39725133	chr1:39725133:C:T	2.18357e-05	-1.12957e-10	-1.33999
39725231	chr1:39725231:C:T	2.15046e-05	-1.12957e-10	-1.35527
39725657	chr1:39725657:T:A	2.18211e-05	-1.12957e-10	-1.34066
39726139	chr1:39726139:CATTT:C	2.74362e-05	0.129998	-1.24167
39726664	chr1:39726664:TC:T	2.22028e-05	-1.12957e-10	-1.32331
39727599	chr1:39727599:T:C	2.13709e-05	-1.12957e-10	-1.36151
39727608	chr1:39727608:AGGTGCATGCCACCATG:A	2.18244e-05	-1.12957e-10	-1.34051
39727917	chr1:39727917:C:T	7.64211e-06	-1.47314	-0.916717
39728010	chr1:39728010:G:C	5.26246e-06	-1.43628	-1.32666
39728100	chr1:39728100:A:G	2.12511e-05	-0.740668	-0.626456
39728402	chr1:39728402:G:A	2.41098e-05	-1.12957e-10	-1.24092
39728626	chr1:39728626:G:A	2.46888e-05	-1.12957e-10	-1.21718
39728859	chr1:39728859:C:G	2.64489e-05	-1.12957e-10	-1.14832
39728876	chr1:39728876:T:C	6.6615e-06	-1.18369	-1.3435
39728981	chr1:39728981:T:C	4.20706e-05	-1.12957e-10	-0.684185
39729092	chr1:39729092:TCCTAGGGGGCAC:T	9.86455e-06	-0.980833	-1.15375
39729097	chr1:39729097:G:A	2.43003e-05	-1.12957e-10	-1.23305
39729231	chr1:39729231:G:A	1.30221e-05	-0.671267	-1.18562
39729359	chr1:39729359:G:A	5.00574e-06	-1.47559	-1.33736
39729666	chr1:39729666:C:T	3.6847e-05	-1.12957e-10	-0.816759
39729879	chr1:39729879:C:T	2.14306e-05	-1.12957e-10	-1.35871
39729891	chr1:39729891:A:C	6.19714e-06	-1.24552	-1.35393
39729982	chr1:39729982:A:G	1.76149e-05	-1.55479	-3.58392e-10
39730185	chr1:39730185:C:T	2.30651e-05	-1.12957e-10	-1.28521
39730403	chr1:39730403:C:T	3.34387e-05	-1.12957e-10	-0.91382
39730945	chr1:39730945:A:G	1.38585e-05	-0.666895	-1.12774
39731185	chr1:39731185:A:G	6.83096e-05	-0.66043	0.460947
39731186	chr1:39731186:A:G	4.14083e-05	-1.12957e-10	-0.700053
39731198	chr1:39731198:T:C	2.00841e-05	-0.633559	-0.790045
39731292	chr1:39731292:G:A	5.99831e-06	-1.53303	-1.09903
39731323	chr1:39731323:A:G	3.76793e-05	-1.12957e-10	-0.794423
39731633	chr1:39731633:A:C	1.27446e-05	-0.737101	-1.14132
39731859	chr1:39731859:C:CTCAG	4.65188e-06	-1.56003	-1.32623
39732463	chr1:39732463:G:A	5.66387e-05	-1.12957e-10	-0.386842
39732482	chr1:39732482:C:T	4.00558e-05	-1.12957e-10	-0.733262
39732586	chr1:39732586:T:C	2.23856e-05	-1.12957e-10	-1.31512
39733011	chr1:39733011:A:AT	2.13555e-05	-1.12957e-10	-1.36223
39733036	chr1:39733036:T:C	2.68132e-05	-1.12957e-10	-1.13464
39733101	chr1:39733101:G:A	0.000128405	-0.619033	1.05069
39733674	chr1:39733674:A:G	5.67177e-06	-1.52688	-1.16116
39733906	chr1:39733906:G:C	0.000209997	-1.12957e-10	0.923558
39734182	chr1:39734182:G:A	1.47823e-05	-0.367032	-1.36307
39734290	chr1:39734290:A:C	2.17591e-05	-1.12957e-10	-1.3435
39734389	chr1:39734389:T:C	2.13275e-05	-1.12957e-10	-1.36354
39735993	chr1:39735993:A:G	1.73048e-05	-1.57255	-3.58392e-10
39736008	chr1:39736008:G:A	2.24835e-05	-1.12957e-10	-1.31075
39736418	chr1:39736418:T:C	2.1331e-05	-1.12957e-10	-1.36337
39736940	chr1:39736940:G:A	5.67961e-05	-1.12957e-10	-0.384067
39736977	chr1:39736977:G:A	2.18624e-05	-1.12957e-10	-1.33877
39737050	chr1:39737050:A:T	4.81205e-06	-1.50886	-1.34355
39737675	chr1:39737675:G:A	4.71782e-05	-1.12957e-10	-0.569603
39737843	chr1:39737843:C:T	5.04762e-06	-1.55051	-1.2541
39738050	chr1:39738050:T:C	4.6636e-06	-1.52544	-1.35831
39738256	chr1:39738256:G:T	6.97494e-06	-1.13674	-1.34447
39738494	chr1:39738494:G:T	4.65012e-06	-1.52416	-1.36248
39738660	chr1:39738660:G:A	2.30814e-05	-1.12957e-10	-1.28451
39739002	chr1:39739002:C:T	2.17695e-05	-1.12957e-10	-1.34303
39739130	chr1:39739130:ACTT:A	5.07767e-06	-1.43856	-1.36013
39739151	chr1:39739151:C:T	4.63645e-06	-1.53722	-1.35237
39739156	chr1:39739156:G:C	2.50386e-05	-1.12957e-10	-1.20311
39739351	chr1:39739351:G:A	5.15248e-06	-1.42506	-1.35899
39739455	chr1:39739455:TAAAG:T	4.62014e-06	-1.53675	-1.35636
39740131	chr1:39740131:TC:T	1.92865e-05	-1.46413	-3.58392e-10
39740494	chr1:39740494:G:C	2.40207e-05	-1.12957e-10	-1.24462
39740626	chr1:39740626:G:A	4.64174e-06	-1.53656	-1.35189
39740729	chr1:39740729:T:C	2.13386e-05	-1.12957e-10	-1.36302
39740838	chr1:39740838:A:G	7.20139e-06	-1.14301	-1.30625
39741060	chr1:39741060:T:C	1.28605e-05	-1.238	-0.631374
39741497	chr1:39741497:T:G	8.05025e-06	-1.05458	-1.28325
39741608	chr1:39741608:C:T	2.60097e-05	-1.12957e-10	-1.16506
39742714	chr1:39742714:A:C	1.73202e-05	-1.57166	-3.58392e-10
39742905	chr1:39742905:T:C	4.74163e-06	-1.51694	-1.35022
39743736	chr1:39743736:A:G	1.13365e-05	-0.880605	-1.1149
39743937	chr1:39743937:C:G	3.60228e-05	-1.12957e-10	-0.839382
39743980	chr1:39743980:T:A	2.99993e-05	-1.12957e-10	-1.02236
39744109	chr1:39744109:G:A	2.44924e-05	-1.12957e-10	-1.22517
39744152	chr1:39744152:C:T	5.7627e-05	-0.369543	-3.58392e-10
39744383	chr1:39744383:G:A	8.16943e-06	-1.00338	-1.31975
39744444	chr1:39744444:C:T	1.70486e-05	-0.918548	-0.668919
39744504	chr1:39744504:A:G	2.37846e-05	-1.12957e-10	-1.25449
39744671	chr1:39744671:G:A	2.52317e-05	-1.12957e-10	-1.19543
39744796	chr1:39744796:G:C	4.74812e-06	-1.5517	-1.31408
39745568	chr1:39745568:A:G	3.05807e-05	-1.12957e-10	-1.00316
39745752	chr1:39745752:A:G	2.13339e-05	-1.12957e-10	-1.36324
39745845	chr1:39745845:C:A	4.50249e-06	-1.56435	-1.35455
39746065	chr1:39746065:T:C	4.73935e-06	-1.56191	-1.30572
39746255	chr1:39746255:T:C	2.33872e-05	-1.12957e-10	-1.27134
39746383	chr1:39746383:C:T	5.85346e-05	-0.353916	-3.58392e-10
39746568	chr1:39746568:G:C	2.13714e-05	-1.12957e-10	-1.36148
39747236	chr1:39747236:C:T	5.55421e-05	-1.12957e-10	-0.406393
39747285	chr1:39747285:T:C	7.60102e-06	-1.13164	-1.26361
39747543	chr1:39747543:A:T	2.31507e-05	-1.12957e-10	-1.28151
39747912	chr1:39747912:CTTAT:C	2.31131e-05	-1.12957e-10	-1.28313
39747998	chr1:39747998:A:T	5.49389e-06	-1.54799	-1.1719
39748043	chr1:39748043:C:T	2.32936e-05	-1.12957e-10	-1.27536
39748147	chr1:39748147:A:G	2.14425e-05	-1.12957e-10	-1.35816
39748218	chr1:39748218:C:T	5.39931e-06	-1.55061	-1.18666
39748703	chr1:39748703:G:C	8.20747e-06	-1.05683	-1.26166
39748753	chr1:39748753:T:C	3.08602e-05	-1.12957e-10	-0.994065
39748853	chr1:39748853:T:A	5.41718e-06	-1.55302	-1.18094
39749272	chr1:39749272:A:G	5.75981e-06	-1.54474	-1.12789
39749325	chr1:39749325:G:A	2.54872e-05	-1.12957e-10	-1.18536
39749505	chr1:39749505:A:G	7.6794e-06	-1.27043	-1.11457
39749791	chr1:39749791:G:C	7.85116e-05	-0.0602877	-3.58392e-10
39749985	chr1:39749985:T:C	6.06352e-05	-1.12957e-10	-0.318658
39750331	chr1:39750331:C:G	3.89079e-05	-1.12957e-10	-0.762337
39750481	chr1:39750481:A:G	7.46387e-05	-0.110875	-3.58392e-10
39750562	chr1:39750562:A:G	4.91783e-06	-1.54885	-1.28182
39751586	chr1:39751586:T:C	4.85013e-06	-1.55128	-1.29325
39751700	chr1:39751700:A:G	5.03796e-06	-1.47383	-1.3327
39751701	chr1:39751701:T:C	2.82869e-05	-1.12957e-10	-1.08114
39751730	chr1:39751730:A:G	3.06041e-05	-1.12957e-10	-1.0024
39752096	chr1:39752096:C:G	6.31862e-05	-1.12957e-10	-0.277448
39752114	chr1:39752114:AG:A	5.80894e-05	-1.12957e-10	-0.361551
39753075	chr1:39753075:C:T	2.13383e-05	-1.12957e-10	-1.36303
39753192	chr1:39753192:G:A	2.13899e-05	-1.12957e-10	-1.36062
39753393	chr1:39753393:C:T	4.62487e-06	-1.56052	-1.33156
39753608	chr1:39753608:T:C	4.57338e-06	-1.5505	-1.35278
39753854	chr1:39753854:G:A	2.13206e-05	-1.12957e-10	-1.36386
39754445	chr1:39754445:C:G	5.86469e-05	-1.12957e-10	-0.351999
39754631	chr1:39754631:G:A	2.20937e-05	-1.32824	-3.58392e-10
39754773	chr1:39754773:G:A	1.78264e-05	-1.07448	-0.468373
39754821	chr1:39754821:G:T	5.50435e-06	-1.35812	-1.35988
39755395	chr1:39755395:G:A	4.58061e-06	-1.53785	-1.36385
39755483	chr1:39755483:C:T	2.86159e-05	-1.06957	-3.58392e-10
39755790	chr1:39755790:G:A	7.65326e-05	-1.12957e-10	-0.0858171
39755792	chr1:39755792:T:C	6.64642e-06	-1.17249	-1.35697
39756183	chr1:39756183:G:C	2.89684e-05	-0.733176	-0.324153
39756251	chr1:39756251:C:T	2.77887e-05	-1.12957e-10	-1.0989
39756868	chr1:39756868:A:G	0.027281	5.79041	-3.58392e-10
39757409	chr1:39757409:A:G	2.58425e-05	-1.12957e-10	-1.17151
39757456	chr1:39757456:T:C	5.05099e-06	-1.54427	-1.25968
39757468	chr1:39757468:T:G	1.11724e-05	-1.3377	-0.67239
39757700	chr1:39757700:A:G	2.99873e-05	-1.12957e-10	-1.02276
39758101	chr1:39758101:A:C	1.83314e-05	-1.51492	-3.58392e-10
39758161	chr1:39758161:A:G	2.99873e-05	-1.12957e-10	-1.02276
39758177	chr1:39758177:TC:T	2.13211e-05	-1.12957e-10	-1.36384
39758366	chr1:39758366:T:C	2.30283e-05	-1.28681	-3.58392e-10
39758415	chr1:39758415:T:C	7.44195e-06	-1.15909	-1.25731
39758426	chr1:39758426:T:C	2.36292e-05	-1.12957e-10	-1.26105
39758934	chr1:39758934:G:A	3.1165e-05	-1.12957e-10	-0.984239
39759303	chr1:39759303:CTT:C	2.26294e-05	-1.12957e-10	-1.30428
39759352	chr1:39759352:G:A	2.15161e-05	-1.12957e-10	-1.35473
39760374	chr1:39760374:G:A	4.51787e-06	-1.55292	-1.36257
39760462	chr1:39760462:C:T	2.27481e-05	-1.29905	-3.58392e-10
39760533	chr1:39760533:C:T	2.77055e-05	-1.12957e-10	-1.1019
39761071	chr1:39761071:G:A	6.54661e-06	-1.22615	-1.31843
39761120	chr1:39761120:A:T	2.49116e-05	-1.12957e-10	-1.2082
39761385	chr1:39761385:A:G	7.60227e-06	-1.36338	-1.03171
39761655	chr1:39761655:G:A	2.1405e-05	-1.12957e-10	-1.35991
39761829	chr1:39761829:A:G	6.34082e-06	-1.23255	-1.34398
39762071	chr1:39762071:C:T	3.32e-05	-1.12957e-10	-0.920983
39762587	chr1:39762587:G:GC	3.09623e-05	-1.12957e-10	-0.990765
39762591	chr1:39762591:G:A	3.09627e-05	-1.12957e-10	-0.99075
39762738	chr1:39762738:C:T	2.14741e-05	-1.12957e-10	-1.35668
39762850	chr1:39762850:A:G	3.09605e-05	-1.12957e-10	-0.990822
39762983	chr1:39762983:CT:C	3.93062e-05	-0.752151	-3.58392e-10
39762990	chr1:39762990:G:A	1.0027e-05	-0.771094	-1.34716
39763647	chr1:39763647:G:A	2.15074e-05	-1.12957e-10	-1.35514
39769093	chr1:39769093:A:G	2.2066e-05	-1.12957e-10	-1.3295
39770041	chr1:39770041:G:A	4.40012e-05	-1.12957e-10	-0.639316
39770456	chr1:39770456:T:C	2.18996e-05	-1.12957e-10	-1.33706
39770503	chr1:39770503:C:A	2.45699e-05	-1.12957e-10	-1.22201
39775171	chr1:39775171:C:T	1.53298e-05	-0.431563	-1.26217
39775486	chr1:39775486:C:T	5.41068e-06	-1.55029	-1.18487
39776353	chr1:39776353:A:G	6.06689e-06	-1.5623	-1.05839
39776584	chr1:39776584:A:G	6.45034e-06	-1.3287	-1.2307
39776876	chr1:39776876:G:A	2.14006e-05	-1.12957e-10	-1.36012
39777343	chr1:39777343:C:T	6.20367e-05	-0.295807	-3.58392e-10
39777370	chr1:39777370:T:C	6.16132e-06	-1.51971	-1.08553
39777384	chr1:39777384:A:C	1.14224e-05	-1.35018	-0.637774
39777444	chr1:39777444:A:C	1.72833e-05	-1.57379	-3.58392e-10
39777506	chr1:39777506:C:T	2.19179e-05	-1.12957e-10	-1.33623
39777786	chr1:39777786:G:C	2.14007e-05	-1.12957e-10	-1.36011
39777803	chr1:39777803:T:G	6.56873e-06	-1.51256	-1.02866
39777804	chr1:39777804:C:T	7.13386e-06	-1.48049	-0.978195
39778098	chr1:39778098:G:A	2.64626e-05	-1.12957e-10	-1.1478
39778180	chr1:39778180:G:A	5.44535e-05	-1.12957e-10	-0.426187
39778402	chr1:39778402:C:T	6.98488e-05	-0.177201	-3.58392e-10
39778740	chr1:39778740:A:G	6.42393e-05	-0.260919	-3.58392e-10
39778870	chr1:39778870:A:G	6.30659e-06	-1.53819	-1.04375
39779031	chr1:39779031:C:T	2.30347e-05	-1.12957e-10	-1.28653
39779265	chr1:39779265:C:A	3.55011e-05	-1.12957e-10	-0.853971
39779757	chr1:39779757:G:A	3.63124e-05	-1.12957e-10	-0.831375
39779813	chr1:39779813:T:C	1.73519e-05	-1.56983	-3.58392e-10
39779941	chr1:39779941:AG:A	6.12886e-06	-1.52914	-1.08138
39779977	chr1:39779977:C:A	0.000294141	-1.12957e-10	1.26052
39779987	chr1:39779987:C:T	6.38991e-05	-0.266229	-3.58392e-10
39780086	chr1:39780086:A:G	2.39198e-05	-1.12957e-10	-1.24883
39780232	chr1:39780232:G:C	1.33838e-05	-0.481918	-1.34757
39780877	chr1:39780877:C:T	5.99921e-06	-1.29241	-1.3395
39781036	chr1:39781036:G:A	2.52239e-05	-1.12957e-10	-1.19574
39781069	chr1:39781069:T:C	1.05274e-05	-0.858467	-1.21108
39781077	chr1:39781077:T:G	4.82405e-06	-1.50662	-1.3433
39781292	chr1:39781292:T:C	3.5558e-05	-1.12957e-10	-0.852368
39781312	chr1:39781312:C:T	2.18589e-05	-1.12957e-10	-1.33893
39781442	chr1:39781442:A:G	1.01377e-05	-0.853876	-1.2534
39781557	chr1:39781557:G:C	1.11267e-05	-1.34076	-0.673426
39781883	chr1:39781883:G:A	3.24723e-05	-0.943146	-3.58392e-10
39781984	chr1:39781984:C:T	1.04327e-05	-0.796314	-1.28227
39782015	chr1:39782015:G:A	9.3613e-06	-0.94756	-1.23939
39782497	chr1:39782497:C:T	5.73386e-05	-0.374559	-3.58392e-10
39782616	chr1:39782616:T:C	6.39498e-06	-1.37666	-1.19136
39782627	chr1:39782627:C:A	2.16694e-05	-1.12957e-10	-1.34763
39782628	chr1:39782628:C:T	2.16415e-05	-1.12957e-10	-1.34892
39782666	chr1:39782666:C:T	1.12552e-05	-0.746659	-1.25605
39782695	chr1:39782695:T:C	2.20969e-05	-0.588534	-0.739563
39783061	chr1:39783061:G:A	9.24728e-06	-0.942596	-1.25661
39783259	chr1:39783259:A:G	8.14199e-06	-1.4469	-0.8796
39783386	chr1:39783386:G:A	5.22143e-05	-1.12957e-10	-0.468177
39783597	chr1:39783597:T:C	5.83668e-05	-0.356786	-3.58392e-10
39783710	chr1:39783710:C:A	5.04069e-06	-1.45764	-1.34835
39783746	chr1:39783746:A:G	8.35747e-06	-1.03329	-1.26709
39783754	chr1:39783754:G:A	8.0121e-06	-1.08156	-1.26103
39783771	chr1:39783771:A:G	3.68147e-05	-1.12957e-10	-0.817636
39783849	chr1:39783849:G:A	2.14244e-05	-1.12957e-10	-1.359
39783967	chr1:39783967:T:G	6.20716e-05	-0.295246	-3.58392e-10
39784159	chr1:39784159:C:T	8.26569e-06	-1.10823	-1.20319
39785619	chr1:39785619:C:T	6.85195e-06	-1.51077	-0.988229
39785670	chr1:39785670:CCTG:C	3.54393e-05	-0.855713	-3.58392e-10
39785707	chr1:39785707:A:C	5.7137e-05	-0.378082	-3.58392e-10
39785810	chr1:39785810:C:T	7.88001e-06	-1.30132	-1.05789
39785976	chr1:39785976:G:A	2.14035e-05	-1.12957e-10	-1.35998
39786075	chr1:39786075:C:T	6.15234e-05	-0.304116	-3.58392e-10
39786491	chr1:39786491:G:GC	5.84365e-05	-0.355594	-3.58392e-10
39786874	chr1:39786874:A:G	5.98015e-05	-0.332503	-3.58392e-10
39786897	chr1:39786897:T:C	6.51767e-06	-1.44278	-1.10624
39786898	chr1:39786898:C:T	2.13416e-05	-1.12957e-10	-1.36287
39786959	chr1:39786959:T:G	6.03766e-05	-0.322932	-3.58392e-10
39786972	chr1:39786972:G:A	1.7594e-05	-0.192469	-1.36351
39787032	chr1:39787032:T:A	6.14045e-05	-0.30605	-3.58392e-10
39787084	chr1:39787084:C:T	6.20674e-05	-0.295313	-3.58392e-10
39787126	chr1:39787126:G:A	1.0192e-05	-0.876385	-1.22554
39787228	chr1:39787228:A:G	6.09596e-06	-1.26568	-1.35023
39787243	chr1:39787243:G:T	7.40627e-06	-1.07078	-1.35043
39787248	chr1:39787248:T:A	7.70516e-06	-1.04027	-1.34137
39787357	chr1:39787357:T:G	2.10307e-05	-0.488085	-0.889467
39787599	chr1:39787599:A:C	2.12073e-05	-0.00583867	-1.36335
39787848	chr1:39787848:T:TC	3.61023e-05	-1.12957e-10	-0.837179
39787880	chr1:39787880:C:T	1.18794e-05	-0.701639	-1.24709
39787941	chr1:39787941:T:TC	5.03329e-05	-1.12957e-10	-0.504874
39787966	chr1:39787966:C:T	5.78816e-05	-0.365135	-3.58392e-10
39788016	chr1:39788016:G:A	5.85336e-05	-0.353934	-3.58392e-10
39788054	chr1:39788054:C:T	9.036e-06	-1.09984	-1.12248
39788074	chr1:39788074:C:T	2.62583e-05	-1.12957e-10	-1.15555
39788098	chr1:39788098:C:T	2.00015e-05	-0.519234	-0.90849
39788114	chr1:39788114:C:T	2.05585e-05	-0.494425	-0.905834
39788138	chr1:39788138:GC:G	1.11524e-05	-0.717376	-1.29451
39788140	chr1:39788140:G:A	1.10025e-05	-0.727657	-1.29776
39788196	chr1:39788196:C:T	6.0691e-05	-0.317739	-3.58392e-10
39788427	chr1:39788427:C:T	6.27138e-05	-0.284953	-3.58392e-10
39788503	chr1:39788503:C:T	5.25351e-05	-1.12957e-10	-0.462052
39788559	chr1:39788559:A:G	6.47025e-06	-1.1942	-1.36212
39788618	chr1:39788618:C:T	5.75664e-05	-0.370596	-3.58392e-10
39788667	chr1:39788667:A:G	6.07954e-05	-0.316019	-3.58392e-10
39788684	chr1:39788684:T:C	6.28885e-05	-0.282171	-3.58392e-10
39788686	chr1:39788686:G:C	2.27983e-05	-1.12957e-10	-1.29685
39788850	chr1:39788850:G:A	6.63096e-06	-1.42846	-1.10332
39789001	chr1:39789001:A:C	1.84795e-05	-0.611442	-0.895432
39789054	chr1:39789054:G:T	2.6305e-05	-1.12957e-10	-1.15378
39789243	chr1:39789243:C:G	1.79404e-05	-0.258015	-1.27847
39789632	chr1:39789632:C:G	4.77986e-05	-1.12957e-10	-0.556537
39789669	chr1:39789669:G:A	1.7954e-05	-1.53572	-3.58392e-10
39789828	chr1:39789828:G:A	1.6342e-05	-0.348588	-1.28121
39789858	chr1:39789858:C:A	4.81913e-05	0.799574	-1.34793
39789901	chr1:39789901:T:C	2.08722e-05	-0.596559	-0.788558
39790056	chr1:39790056:T:A	0.000180083	-1.12957e-10	0.769883
39790117	chr1:39790117:C:T	4.93257e-05	-1.12957e-10	-0.525088
39790132	chr1:39790132:A:G	1.75041e-05	-0.701494	-0.859603
39790497	chr1:39790497:TATTACCCCCAACAAATTTTAAA:T	5.92135e-05	-0.342385	-3.58392e-10
39790611	chr1:39790611:A:G	5.77502e-05	-0.367407	-3.58392e-10
39790758	chr1:39790758:A:ATATAT	6.50466e-05	-0.24843	-3.58392e-10
39791023	chr1:39791023:G:A	5.02181e-05	-0.507158	-3.58392e-10
39791076	chr1:39791076:C:G	2.39201e-05	-0.543387	-0.705428
39791139	chr1:39791139:A:G	1.13537e-05	-1.01666	-0.977332
39791369	chr1:39791369:C:A	1.74898e-05	-1.44197	-0.119943
39791523	chr1:39791523:C:T	9.76732e-06	-1.04575	-1.09874
39791527	chr1:39791527:A:AT	9.60611e-06	-1.06585	-1.09529
39791577	chr1:39791577:A:G	1.6757e-05	-1.55792	-0.0468008
39791592	chr1:39791592:C:T	1.88615e-05	-1.48641	-3.58392e-10
39791949	chr1:39791949:A:T	6.52746e-05	-1.12957e-10	-0.244931
39791966	chr1:39791966:T:C	2.6912e-05	-1.12957e-10	-1.13096
39792224	chr1:39792224:T:TTTTTG	2.62891e-05	-1.15438	-3.58392e-10
39792282	chr1:39792282:C:G	2.77105e-05	-1.10172	-3.58392e-10
39792292	chr1:39792292:G:A	7.77714e-05	0.81535	-0.88511
39792920	chr1:39792920:G:A	0.000327869	2.15692	-0.787838
39792940	chr1:39792940:C:A	2.19075e-05	-1.33671	-3.58392e-10
39793023	chr1:39793023:C:T	0.000447703	2.34221	-0.661619
39793067	chr1:39793067:G:A	2.65054e-05	-1.14619	-3.58392e-10
39793180	chr1:39793180:T:C	2.65113e-05	-1.14596	-3.58392e-10
39793321	chr1:39793321:G:A	0.000179458	1.50048	-0.734072
39793376	chr1:39793376:G:A	2.17702e-05	-1.12957e-10	-1.34299
39793552	chr1:39793552:G:A	2.64143e-05	-1.14963	-3.58392e-10
39793725	chr1:39793725:G:A	0.00116412	2.63619	-3.58392e-10
39793766	chr1:39793766:T:G	2.34002e-05	-1.12957e-10	-1.27079
39793846	chr1:39793846:G:A	2.45382e-05	-1.12957e-10	-1.2233
39793870	chr1:39793870:C:T	2.56539e-05	-1.17884	-3.58392e-10
39793916	chr1:39793916:C:G	8.12078e-05	-1.12957e-10	-0.0265228
39793926	chr1:39793926:T:C	2.25233e-05	-1.12957e-10	-1.30898
39794106	chr1:39794106:C:T	2.79777e-05	-1.09213	-3.58392e-10
39794132	chr1:39794132:A:G	2.74656e-05	-1.1106	-3.58392e-10
39794235	chr1:39794235:G:A	2.26841e-05	-1.12957e-10	-1.30187
39794413	chr1:39794413:G:A	2.28184e-05	-1.12957e-10	-1.29597
39794470	chr1:39794470:C:T	2.22395e-05	-1.12957e-10	-1.32166
39794722	chr1:39794722:T:TG	0.000149194	1.46141	-0.879694
39794913	chr1:39794913:A:G	0.000844715	3.63558	-1.32011
39794916	chr1:39794916:G:A	0.000140077	1.42033	-0.901678
39795334	chr1:39795334:C:T	2.14193e-05	-1.12957e-10	-1.35924
39795369	chr1:39795369:G:T	8.64825e-06	-1.32908	-0.937096
39795740	chr1:39795740:T:C	6.60513e-06	-1.41173	-1.12396
39795777	chr1:39795777:T:C	6.55749e-06	-1.41287	-1.13005
39795895	chr1:39795895:C:T	2.45418e-05	-1.12957e-10	-1.22315
39795900	chr1:39795900:A:C	8.2809e-05	-1.12957e-10	-0.00699762
39796430	chr1:39796430:AC:A	7.54289e-06	-1.56782	-0.835111
39796471	chr1:39796471:G:T	6.59544e-06	-1.41877	-1.11839
39796489	chr1:39796489:T:TA	6.54539e-06	-1.42868	-1.11609
39796506	chr1:39796506:A:G	6.53185e-06	-1.42011	-1.12673
39796581	chr1:39796581:T:A	6.69906e-06	-1.40302	-1.11855
39796662	chr1:39796662:A:G	6.62068e-06	-1.41605	-1.11729
39796700	chr1:39796700:T:C	6.18202e-06	-1.43073	-1.17115
39796998	chr1:39796998:C:T	4.91411e-05	-1.12957e-10	-0.528837
39797116	chr1:39797116:T:TTCTC	6.67481e-06	-1.40885	-1.11635
39797242	chr1:39797242:G:A	6.61395e-06	-1.40752	-1.12683
39797321	chr1:39797321:T:A	0.000396322	2.43004	-0.87135
39797382	chr1:39797382:G:A	6.71824e-06	-1.40807	-1.11064
39797594	chr1:39797594:C:T	8.11242e-06	-1.42186	-0.908276
39797633	chr1:39797633:T:C	2.16155e-05	-1.12957e-10	-1.35012
39797694	chr1:39797694:A:G	6.649e-06	-1.41484	-1.11423
39797698	chr1:39797698:T:C	2.1618e-05	-1.12957e-10	-1.35001
39797741	chr1:39797741:T:C	6.58495e-06	-1.42435	-1.1144
39797856	chr1:39797856:T:A	6.25272e-05	-1.12957e-10	-0.287932
39797915	chr1:39797915:A:G	7.75752e-06	-1.36525	-1.00962
39798029	chr1:39798029:C:T	6.6194e-06	-1.39049	-1.14304
39798239	chr1:39798239:G:A	2.78784e-05	-1.09568	-3.58392e-10
39798246	chr1:39798246:C:T	2.57221e-05	-1.12957e-10	-1.17618
39798275	chr1:39798275:GGAA:G	6.68156e-06	-1.40266	-1.12153
39798410	chr1:39798410:T:C	6.48149e-06	-1.42325	-1.13133
39798474	chr1:39798474:C:T	6.66178e-06	-1.40607	-1.12107
39798496	chr1:39798496:T:C	6.667e-06	-1.4183	-1.10806
39798685	chr1:39798685:G:A	4.17245e-05	-1.12957e-10	-0.692445
39798728	chr1:39798728:G:T	0.00022806	1.64171	-0.635637
39799080	chr1:39799080:T:C	6.65343e-06	-1.40054	-1.12786
39799095	chr1:39799095:G:C	2.2787e-05	-1.12957e-10	-1.29734
39799181	chr1:39799181:C:T	5.88988e-05	-1.12957e-10	-0.347712
39799531	chr1:39799531:C:A	2.24229e-05	-1.12957e-10	-1.31345
39799684	chr1:39799684:C:T	9.31411e-05	-0.418067	0.528648
39799765	chr1:39799765:C:G	2.33253e-05	-1.12957e-10	-1.274
39799850	chr1:39799850:G:A	6.41339e-06	-1.428	-1.13715
39799897	chr1:39799897:C:T	2.68579e-05	-1.13297	-3.58392e-10
39800032	chr1:39800032:T:TAGCC	2.13266e-05	-1.12957e-10	-1.36358
39800442	chr1:39800442:G:T	3.87433e-05	-1.12957e-10	-0.766577
39800566	chr1:39800566:A:T	2.69748e-05	-1.12957e-10	-1.12863
39800666	chr1:39800666:G:A	2.28971e-05	-1.12957e-10	-1.29252
39800671	chr1:39800671:C:A	2.28994e-05	-1.12957e-10	-1.29242
39800814	chr1:39800814:T:TTACATGTA	2.26526e-05	-1.12957e-10	-1.30326
39800959	chr1:39800959:C:T	6.00686e-05	-1.12957e-10	-0.328047
39801031	chr1:39801031:T:C	2.27144e-05	-1.12957e-10	-1.30053
39801680	chr1:39801680:T:C	7.67181e-06	-1.39849	-0.987492
39802006	chr1:39802006:G:A	2.28472e-05	-1.12957e-10	-1.2947
39802151	chr1:39802151:C:T	2.35839e-05	-1.12957e-10	-1.26297
39802452	chr1:39802452:A:G	0.00699681	5.65556	-1.22589
39802696	chr1:39802696:G:A	8.55383e-06	-1.16534	-1.11181
39803034	chr1:39803034:G:A	2.13808e-05	-1.12957e-10	-1.36104
39803047	chr1:39803047:C:T	3.76222e-05	-1.12957e-10	-0.79594
39803089	chr1:39803089:G:C	3.81279e-05	-1.12957e-10	-0.782587
39803339	chr1:39803339:A:G	0.000242302	2.21409	-1.14743
39803449	chr1:39803449:G:A	1.61857e-05	-0.607959	-1.03145
39803576	chr1:39803576:C:T	0.000311216	2.49125	-1.17429
39803636	chr1:39803636:G:A	2.3153e-05	-1.12957e-10	-1.28141
39803637	chr1:39803637:A:C	2.31054e-05	-1.12957e-10	-1.28347
39803817	chr1:39803817:C:T	2.23341e-05	-1.12957e-10	-1.31742
39803966	chr1:39803966:G:A	3.80922e-05	-1.12957e-10	-0.783526
39803985	chr1:39803985:T:C	4.04528e-05	-1.12957e-10	-0.723398
39804186	chr1:39804186:A:G	3.82278e-05	-1.12957e-10	-0.77997
39804409	chr1:39804409:G:A	3.45936e-05	-1.12957e-10	-0.879867
39804462	chr1:39804462:A:T	3.93666e-05	-1.12957e-10	-0.750616
39804493	chr1:39804493:A:G	2.22486e-05	-1.12957e-10	-1.32126
39804810	chr1:39804810:A:G	4.32155e-05	-1.12957e-10	-0.657335
39804905	chr1:39804905:T:C	3.0245e-05	-1.12957e-10	-1.0142
39804987	chr1:39804987:G:A	3.79894e-05	-1.12957e-10	-0.786227
39805248	chr1:39805248:G:T	8.62298e-06	-1.15209	-1.11701
39805551	chr1:39805551:A:AG	3.81775e-05	-1.12957e-10	-0.781286
39805627	chr1:39805627:C:T	2.31346e-05	-1.12957e-10	-1.2822
39805893	chr1:39805893:A:G	0.000253985	2.25756	-1.14382
39805903	chr1:39805903:T:TC	3.79423e-05	-1.12957e-10	-0.787466
39806096	chr1:39806096:C:T	1.72787e-05	-1.57406	-3.58392e-10
39806322	chr1:39806322:A:G	3.71987e-05	-1.12957e-10	-0.807261
39806386	chr1:39806386:A:G	3.74537e-05	-1.12957e-10	-0.800427
39806440	chr1:39806440:G:GCTGGTCTGGAACTC	3.80217e-05	-1.12957e-10	-0.785377
39806508	chr1:39806508:C:T	3.66707e-05	-1.12957e-10	-0.821556
39806628	chr1:39806628:T:C	0.000432965	2.45231	-0.805184
39806765	chr1:39806765:A:G	2.2464e-05	-1.30407	-0.00755343
39806949	chr1:39806949:T:C	3.81612e-05	-1.12957e-10	-0.781715
39807048	chr1:39807048:A:G	3.80311e-05	-1.12957e-10	-0.78513
39807062	chr1:39807062:TC:T	2.13925e-05	-1.12957e-10	-1.36049
39807240	chr1:39807240:C:T	2.21435e-05	-1.12957e-10	-1.32599
39807351	chr1:39807351:A:G	3.81276e-05	-1.12957e-10	-0.782595
39807526	chr1:39807526:C:T	2.57552e-05	-1.1749	-3.58392e-10
39807802	chr1:39807802:C:T	2.19252e-05	-1.12957e-10	-1.3359
39807901	chr1:39807901:G:A	2.13615e-05	-1.12957e-10	-1.36194
39808126	chr1:39808126:GCGCCTC:G	3.96281e-05	-1.12957e-10	-0.743996
39808135	chr1:39808135:CCCGGCCGTGACCCCGTCTGGGAACTGAGGAGTGT:C	4.14287e-05	-1.12957e-10	-0.699561
39808168	chr1:39808168:G:A	2.13195e-05	-1.12957e-10	-1.36391
39808227	chr1:39808227:G:A	1.76447e-05	-1.5531	-3.58392e-10
39808238	chr1:39808238:G:A	0.00142714	4.14091	-1.30102
39808375	chr1:39808375:G:A	2.19526e-05	-1.33465	-3.58392e-10
39808393	chr1:39808393:G:C	7.30328e-05	-1.12957e-10	-0.132626
39808623	chr1:39808623:A:G	2.13285e-05	-1.12957e-10	-1.36349
39808643	chr1:39808643:AC:A	3.39275e-05	-1.12957e-10	-0.899308
39808776	chr1:39808776:A:T	2.29552e-05	-1.12957e-10	-1.28999
39808787	chr1:39808787:G:T	0.000564136	-1.12957e-10	1.91176
39808822	chr1:39808822:T:C	2.237e-05	-1.12957e-10	-1.31581
39808909	chr1:39808909:G:T	2.51708e-05	-1.19785	-3.58392e-10
39808973	chr1:39808973:T:A	4.20166e-05	-1.12957e-10	-0.685468
39809086	chr1:39809086:T:C	2.60235e-05	-1.20053	0.0359924
39809213	chr1:39809213:G:T	3.81138e-05	-1.12957e-10	-0.782957
39809234	chr1:39809234:C:T	3.81094e-05	-1.12957e-10	-0.783072
39809264	chr1:39809264:A:G	3.80922e-05	-1.12957e-10	-0.783526
39809397	chr1:39809397:G:A	3.94444e-05	-1.12957e-10	-0.748642
39809399	chr1:39809399:G:A	7.73371e-06	-1.5534	-0.824541
39809417	chr1:39809417:A:T	0.000120146	-0.563401	0.928578
39809431	chr1:39809431:A:G	2.64832e-05	-1.20783	0.0608123
39809448	chr1:39809448:G:C	0.00381344	4.45228	-0.62953
39809569	chr1:39809569:A:G	0.000679236	2.96576	-0.868327
39809653	chr1:39809653:C:T	0.00254561	4.70799	-1.2894
39809877	chr1:39809877:T:C	0.000609845	2.83115	-0.841475
39810602	chr1:39810602:G:A	2.49261e-05	-1.20762	-3.58392e-10
39810649	chr1:39810649:AGTC:A	2.2339e-05	-1.12957e-10	-1.3172
39810698	chr1:39810698:C:T	2.1325e-05	-1.12957e-10	-1.36365
39810848	chr1:39810848:T:C	4.66074e-05	0.36467	-0.946445
39811088	chr1:39811088:G:A	3.52707e-05	-1.12957e-10	-0.860482
39811265	chr1:39811265:A:G	1.67116e-05	-1.41464	-0.192786
39811650	chr1:39811650:T:C	4.9579e-05	0.327306	-0.847272
39811821	chr1:39811821:T:C	2.32914e-05	-1.41633	0.140882
39812157	chr1:39812157:C:T	2.20218e-05	-1.12957e-10	-1.3315
39812216	chr1:39812216:G:A	2.53279e-05	-1.19163	-3.58392e-10
39812323	chr1:39812323:A:G	9.19816e-06	-1.13494	-1.06959
39812345	chr1:39812345:A:G	6.28707e-06	-1.57335	-1.01169
39812622	chr1:39812622:T:G	0.00204912	4.45888	-1.25725
39812715	chr1:39812715:T:A	2.23566e-05	-1.12957e-10	-1.31641
39812743	chr1:39812743:G:A	1.85969e-05	-1.50054	-3.58392e-10
39812838	chr1:39812838:C:T	4.13743e-05	-1.12957e-10	-0.700874
39813335	chr1:39813335:A:T	2.73396e-05	-1.12957e-10	-1.1152
39813484	chr1:39813484:T:C	6.76383e-06	-1.50687	-1.00507
39813536	chr1:39813536:T:C	4.81421e-05	0.814549	-1.36393
39813572	chr1:39813572:TA:T	2.58949e-05	-1.16949	-3.58392e-10
39813704	chr1:39813704:G:A	2.13263e-05	-1.12957e-10	-1.3636
39813854	chr1:39813854:C:T	2.13471e-05	-1.12957e-10	-1.36262
39813858	chr1:39813858:C:T	0.00172549	4.3871	-1.35737
39813930	chr1:39813930:T:A	1.54039e-05	-0.405635	-1.28328
39814044	chr1:39814044:C:T	2.31122e-05	-1.12957e-10	-1.28317
39814237	chr1:39814237:T:G	1.75341e-05	-1.38343	-0.175957
39814545	chr1:39814545:A:C	2.04273e-05	-0.119893	-1.28677
39814631	chr1:39814631:C:T	0.00229306	4.61662	-1.30252
39814728	chr1:39814728:T:C	2.14336e-05	-1.12957e-10	-1.35857
39814799	chr1:39814799:C:T	0.000111358	-1.12957e-10	0.289219
39815529	chr1:39815529:A:G	2.21413e-05	-1.12957e-10	-1.32609
39815579	chr1:39815579:A:G	5.92818e-05	0.544925	-0.886156
39815769	chr1:39815769:C:T	5.82014e-06	-1.35347	-1.30874
39815939	chr1:39815939:G:A	2.19537e-05	-1.12957e-10	-1.3346
39816084	chr1:39816084:G:A	2.14392e-05	-1.12957e-10	-1.35831
39816152	chr1:39816152:G:C	5.71731e-06	-1.33243	-1.34761
39816195	chr1:39816195:A:G	4.81446e-05	-1.12957e-10	-0.549324
39816728	chr1:39816728:G:A	2.59683e-05	-1.12957e-10	-1.16666
39816773	chr1:39816773:G:A	4.32495e-05	-0.656549	-3.58392e-10
39816963	chr1:39816963:A:G	1.68275e-05	-1.00168	-0.598838
39816965	chr1:39816965:A:G	1.68994e-05	-1.01816	-0.578101
39817015	chr1:39817015:A:G	2.16653e-05	-1.12957e-10	-1.34782
39817019	chr1:39817019:G:A	2.16865e-05	-1.12957e-10	-1.34684
39817021	chr1:39817021:A:C	2.16782e-05	-1.12957e-10	-1.34723
39817036	chr1:39817036:C:T	0.000135948	-0.746619	1.23535
39817065	chr1:39817065:G:C	2.23602e-05	-1.12957e-10	-1.31625
39817146	chr1:39817146:A:G	2.7115e-05	-0.273783	-0.849664
39817379	chr1:39817379:T:G	0.00144032	3.01849	-0.169404
39817687	chr1:39817687:A:G	1.71352e-05	-1.26402	-0.318383
39817844	chr1:39817844:T:C	2.95819e-05	-1.12957e-10	-1.03637
39818331	chr1:39818331:C:T	2.20384e-05	-1.12957e-10	-1.33075
39818381	chr1:39818381:A:G	1.28444e-05	-0.619354	-1.25127
39818515	chr1:39818515:G:A	2.14263e-05	-1.12957e-10	-1.35892
39819029	chr1:39819029:C:T	4.5934e-05	-0.596329	-3.58392e-10
39819188	chr1:39819188:G:A	2.26164e-05	-1.12957e-10	-1.30486
39819261	chr1:39819261:T:C	0.000430576	1.64159	-3.58392e-10
39819675	chr1:39819675:A:G	2.03757e-05	-1.40919	-3.58392e-10
39819695	chr1:39819695:A:T	0.000371489	1.80007	-0.306084
39819734	chr1:39819734:T:G	2.27712e-05	-1.12957e-10	-1.29804
39819854	chr1:39819854:G:C	2.25272e-05	-1.12957e-10	-1.30881
39820093	chr1:39820093:G:A	2.28081e-05	-1.12957e-10	-1.29642
39820242	chr1:39820242:A:G	5.09693e-05	-1.12957e-10	-0.492311
39820245	chr1:39820245:G:C	2.23855e-05	-1.12957e-10	-1.31512
39820259	chr1:39820259:C:A	2.28376e-05	-1.12957e-10	-1.29513
39820287	chr1:39820287:G:A	2.28081e-05	-1.12957e-10	-1.29642
39820333	chr1:39820333:C:T	2.76843e-05	-1.50905	0.406377
39820378	chr1:39820378:A:G	1.5934e-05	-1.13505	-0.520024
39820388	chr1:39820388:T:C	4.748e-06	-1.50213	-1.36368
39820454	chr1:39820454:G:T	2.29702e-05	-1.12957e-10	-1.28934
39820600	chr1:39820600:A:G	1.43247e-05	-0.751196	-1.01035
39820690	chr1:39820690:G:T	2.15683e-05	-1.12957e-10	-1.35231
39820724	chr1:39820724:A:G	0.00146791	2.99933	-0.131264
39821139	chr1:39821139:C:T	2.39387e-05	-1.12957e-10	-1.24804
39821205	chr1:39821205:G:A	6.80548e-05	-0.203221	-3.58392e-10
39821576	chr1:39821576:G:GA	2.26366e-05	-1.12957e-10	-1.30397
39821607	chr1:39821607:C:T	4.14403e-05	0.276345	-0.975625
39821994	chr1:39821994:G:A	2.13577e-05	-1.12957e-10	-1.36212
39822147	chr1:39822147:T:C	0.00246701	3.08024	0.306991
39822151	chr1:39822151:G:A	4.54017e-05	0.327477	-0.935461
39822245	chr1:39822245:C:T	4.35925e-05	0.294925	-0.943574
39822260	chr1:39822260:T:A	5.36519e-05	0.409923	-0.850941
39822379	chr1:39822379:G:A	1.27904e-05	-0.573968	-1.30087
39822504	chr1:39822504:G:C	2.13588e-05	-1.12957e-10	-1.36207
39822535	chr1:39822535:G:C	3.90462e-05	-1.12957e-10	-0.758788
39822745	chr1:39822745:G:A	0.000343271	2.65837	-1.24338
39822792	chr1:39822792:C:T	3.75758e-05	0.182391	-0.979564
39822802	chr1:39822802:T:C	0.00033022	2.64137	-1.26515
39822917	chr1:39822917:CAA:C	2.18356e-05	-1.12957e-10	-1.33999
39823149	chr1:39823149:G:C	2.13321e-05	-1.12957e-10	-1.36332
39823198	chr1:39823198:T:C	2.73247e-05	-1.12957e-10	-1.11574
39823370	chr1:39823370:C:A	2.13387e-05	-1.12957e-10	-1.36301
39823414	chr1:39823414:C:T	2.20458e-05	-1.12957e-10	-1.33041
39823663	chr1:39823663:A:G	2.14104e-05	-1.12957e-10	-1.35966
39823891	chr1:39823891:T:C	3.35404e-05	-1.12957e-10	-0.910783
39823898	chr1:39823898:C:T	1.74903e-05	-1.56189	-3.58392e-10
39824070	chr1:39824070:G:A	2.1596e-05	-1.12957e-10	-1.35102
39824140	chr1:39824140:A:C	5.97587e-06	-1.42386	-1.21194
39824201	chr1:39824201:G:A	2.25977e-05	-1.12957e-10	-1.30569
39824416	chr1:39824416:A:G	2.18148e-05	-1.12957e-10	-1.34094
39824488	chr1:39824488:T:C	2.17633e-05	-1.12957e-10	-1.34331
39824605	chr1:39824605:T:C	5.29895e-05	0.886127	-1.33957
39824925	chr1:39824925:C:A	5.28945e-06	-1.40141	-1.35641
39825024	chr1:39825024:A:G	5.53295e-06	-1.34912	-1.36369
39825196	chr1:39825196:A:G	2.51812e-05	-1.42784	0.230402
39825292	chr1:39825292:T:C	0.000154904	0.934059	-0.314786
39825520	chr1:39825520:C:A	2.19966e-05	-1.12957e-10	-1.33265
39825759	chr1:39825759:C:T	0.00179702	2.07379	0.996562
39826082	chr1:39826082:T:C	2.26366e-05	-1.12957e-10	-1.30397
39826394	chr1:39826394:G:A	2.77846e-05	-1.12957e-10	-1.09905
39826422	chr1:39826422:A:C	3.42146e-05	-0.890882	-3.58392e-10
39826470	chr1:39826470:A:G	0.000158479	1.97895	-1.33686
39826549	chr1:39826549:C:A	4.8518e-06	-1.5112	-1.33299
39826612	chr1:39826612:A:G	4.74901e-05	-1.12957e-10	-0.563013
39826792	chr1:39826792:C:T	5.53751e-06	-1.34841	-1.36358
39826896	chr1:39826896:C:T	1.8196e-05	-1.52233	-3.58392e-10
39826926	chr1:39826926:G:A	2.41823e-05	-1.12957e-10	-1.23791
39826994	chr1:39826994:ACAGGAATCTCT:A	2.54282e-05	-1.12957e-10	-1.18768
39827026	chr1:39827026:A:C	6.52086e-06	-1.4988	-1.04973
39827070	chr1:39827070:C:G	0.000310116	2.48161	-1.1682
39827380	chr1:39827380:G:A	2.20456e-05	-1.12957e-10	-1.33042
39827530	chr1:39827530:C:T	0.000110884	-1.12957e-10	0.284951
39828095	chr1:39828095:C:T	0.00099661	2.48083	-3.58392e-10
39828246	chr1:39828246:G:C	3.34899e-05	-0.91229	-3.58392e-10
39828456	chr1:39828456:G:A	0.000216446	-1.12957e-10	0.953809
39828514	chr1:39828514:A:C	6.17738e-06	-1.32521	-1.27743
39828565	chr1:39828565:C:A	0.000173082	-1.12957e-10	0.730229
39828622	chr1:39828622:T:C	0.000143545	-1.12957e-10	0.543117
39828766	chr1:39828766:C:T	4.74911e-05	-0.562991	-3.58392e-10
39829198	chr1:39829198:G:GT	1.73872e-05	-0.619463	-0.948339
39829228	chr1:39829228:T:C	4.81089e-06	-1.49733	-1.35532
39829335	chr1:39829335:C:T	3.36305e-05	-0.908101	-3.58392e-10
39829780	chr1:39829780:C:T	5.24352e-05	0.831524	-1.29548
39829834	chr1:39829834:ACTC:A	0.000164296	1.86702	-1.18888
39830073	chr1:39830073:T:C	2.13263e-05	-1.12957e-10	-1.36359
39830110	chr1:39830110:T:C	0.000198943	2.22758	-1.3581
39830208	chr1:39830208:C:A	0.00014098	1.49779	-0.972704
39830410	chr1:39830410:G:A	2.36324e-05	-1.12957e-10	-1.26091
39830781	chr1:39830781:C:T	0.000100484	0.186467	-3.58392e-10
39830899	chr1:39830899:C:T	0.000104698	1.30072	-1.07318
39831362	chr1:39831362:T:A	0.000184984	-1.12957e-10	0.796737
39831403	chr1:39831403:G:A	0.000183638	2.02824	-1.23881
39831661	chr1:39831661:G:A	2.27983e-05	-1.12957e-10	-1.29685
39832099	chr1:39832099:C:G	2.13306e-05	-1.12957e-10	-1.36339
39832519	chr1:39832519:G:A	9.40614e-05	1.47946	-1.35905
39832608	chr1:39832608:C:T	1.80036e-05	-1.53296	-3.58392e-10
39832791	chr1:39832791:A:G	2.13304e-05	-1.12957e-10	-1.3634
39832947	chr1:39832947:C:T	2.34192e-05	-1.12957e-10	-1.26998
39833409	chr1:39833409:A:G	2.70856e-05	-1.12957e-10	-1.12453
39833523	chr1:39833523:T:C	0.000586395	3.16596	-1.2155
39833606	chr1:39833606:C:T	3.30579e-05	-0.925273	-3.58392e-10
39833654	chr1:39833654:TTATAGTTCAGTAATGTTAAGTGTATTACAGTATGAAAGTGTATTAAGTAGTTTTAAGCG:T	2.30564e-05	-1.12957e-10	-1.28559
39833788	chr1:39833788:GAA:G	5.16479e-06	-1.49678	-1.28489
39833898	chr1:39833898:T:C	9.57986e-05	0.138714	-3.58392e-10
39834012	chr1:39834012:C:CA	4.66523e-06	-1.55552	-1.32788
39834043	chr1:39834043:G:GTAA	0.000201425	2.10966	-1.22778
39834083	chr1:39834083:G:A	1.73487e-05	-1.57002	-3.58392e-10
39834149	chr1:39834149:A:G	2.37366e-05	-0.0145434	-1.24197
39834688	chr1:39834688:C:T	3.41059e-05	-1.12957e-10	-0.894064
39834750	chr1:39834750:G:A	0.00016545	-1.12957e-10	0.685135
39834889	chr1:39834889:C:T	2.66598e-05	-1.12957e-10	-1.14038
39835171	chr1:39835171:T:A	9.38917e-05	0.118608	-3.58392e-10
39835182	chr1:39835182:A:T	4.6731e-06	-1.56169	-1.32002
39835420	chr1:39835420:T:C	0.000527947	3.05446	-1.209
39835594	chr1:39835594:T:C	5.11787e-06	-1.45386	-1.33693
39835693	chr1:39835693:C:A	3.73616e-05	-1.12957e-10	-0.80289
39836381	chr1:39836381:C:A	2.24124e-05	-1.12957e-10	-1.31392
39836551	chr1:39836551:C:T	3.05131e-05	-1.12957e-10	-1.00538
39837125	chr1:39837125:T:C	4.88899e-06	-1.47387	-1.36268
39837417	chr1:39837417:G:T	0.000181123	1.69559	-0.919952
39837431	chr1:39837431:T:G	7.07768e-06	-1.22598	-1.24061
39837474	chr1:39837474:A:T	5.05581e-05	-1.12957e-10	-0.500411
39837955	chr1:39837955:C:T	0.00795835	2.45827	2.10018
39838414	chr1:39838414:T:C	0.000495397	3.05935	-1.27752
39838461	chr1:39838461:G:A	2.98604e-05	-1.12957e-10	-1.027
39838883	chr1:39838883:G:C	2.13428e-05	-1.12957e-10	-1.36282
39838975	chr1:39838975:A:G	0.000171602	1.68838	-0.966733
39839599	chr1:39839599:T:C	1.13262e-05	-0.96275	-1.03367
39839653	chr1:39839653:C:T	2.13311e-05	-1.12957e-10	-1.36337
39839952	chr1:39839952:C:T	6.03722e-05	-1.12957e-10	-0.323005
39840652	chr1:39840652:C:T	9.85004e-06	-0.997448	-1.13861
39840752	chr1:39840752:T:G	2.94085e-05	-1.12957e-10	-1.04225
39841193	chr1:39841193:C:T	0.000371868	2.84771	-1.3527
39841226	chr1:39841226:T:C	8.14656e-06	-1.16322	-1.16271
39841605	chr1:39841605:T:C	2.22336e-05	-1.12957e-10	-1.32193
39842047	chr1:39842047:A:G	8.32356e-06	-1.01504	-1.2894
39842051	chr1:39842051:T:C	0.000187429	-1.12957e-10	0.809869
39842345	chr1:39842345:T:C	0.000205684	2.12818	-1.22537
39842380	chr1:39842380:T:C	7.56058e-06	-1.0655	-1.33509
39843006	chr1:39843006:C:T	2.36594e-05	-1.12957e-10	-1.25977
39843081	chr1:39843081:C:T	2.23327e-05	-1.12957e-10	-1.31748
39843246	chr1:39843246:T:C	0.000177468	1.72629	-0.97103
39843504	chr1:39843504:G:A	6.09222e-05	-1.12957e-10	-0.313936
39843700	chr1:39843700:C:G	3.32775e-05	-0.918654	-3.58392e-10
39844549	chr1:39844549:G:A	3.25655e-05	-0.940282	-3.58392e-10
39844873	chr1:39844873:C:A	2.36717e-05	-1.12957e-10	-1.25925
39845082	chr1:39845082:T:C	0.000185863	-1.12957e-10	0.801474
39845369	chr1:39845369:T:C	2.2596e-05	-1.12957e-10	-1.30576
39845392	chr1:39845392:C:T	2.23239e-05	-1.12957e-10	-1.31788
39845511	chr1:39845511:C:T	2.23239e-05	-1.12957e-10	-1.31788
39845881	chr1:39845881:C:T	2.3512e-05	-1.12957e-10	-1.26602
39846071	chr1:39846071:A:G	1.41174e-05	-1.05456	-0.721569
39846760	chr1:39846760:A:G	0.000170617	2.06669	-1.35081
39846929	chr1:39846929:C:G	0.000185863	-1.12957e-10	0.801474
39847077	chr1:39847077:AT:A	9.30442e-05	1.46774	-1.35819
39847090	chr1:39847090:A:G	0.000100342	1.5429	-1.35785
39847192	chr1:39847192:A:G	2.70117e-05	-1.12957e-10	-1.12726
39847346	chr1:39847346:C:G	2.03733e-05	-1.40931	-3.58392e-10
39847435	chr1:39847435:G:A	0.00924354	2.65192	2.05623
39848489	chr1:39848489:T:G	1.4446e-05	-1.01697	-0.736153
39848660	chr1:39848660:C:T	8.00813e-06	-1.20592	-1.13716
39848940	chr1:39848940:C:A	1.00592e-05	-0.924676	-1.19037
39849111	chr1:39849111:T:C	3.04231e-05	-1.12957e-10	-1.00833
39849137	chr1:39849137:T:C	1.86057e-05	-1.50006	-3.58392e-10
39849260	chr1:39849260:A:C	4.60075e-06	-1.57192	-1.3254
39849596	chr1:39849596:G:A	1.36981e-05	-1.06811	-0.738165
39849682	chr1:39849682:A:C	3.0119e-05	-1.12957e-10	-1.01838
39849861	chr1:39849861:T:C	2.13204e-05	-1.12957e-10	-1.36387
39850044	chr1:39850044:C:T	0.000238182	2.28475	-1.23525
39850216	chr1:39850216:A:T	4.72458e-06	-1.50695	-1.3638
39850483	chr1:39850483:C:T	0.000291075	2.6134	-1.36335
39851009	chr1:39851009:T:A	3.40565e-05	-0.895513	-3.58392e-10
39851330	chr1:39851330:C:T	0.000185265	-1.12957e-10	0.798251
39851773	chr1:39851773:C:G	0.00757297	2.5518	1.957
39852063	chr1:39852063:G:A	0.000169219	-1.12957e-10	0.707662
39852307	chr1:39852307:G:A	2.20809e-05	-1.12957e-10	-1.32882
39852932	chr1:39852932:T:C	2.13619e-05	-1.12957e-10	-1.36192
39853081	chr1:39853081:G:A	2.24548e-05	-1.12957e-10	-1.31203
39853337	chr1:39853337:G:A	1.07964e-05	-0.892573	-1.15175
39853415	chr1:39853415:G:C	2.14356e-05	-1.12957e-10	-1.35848
39853681	chr1:39853681:G:C	3.39026e-05	-0.900042	-3.58392e-10
39853703	chr1:39853703:C:T	0.000637919	3.2371	-1.20242
39854362	chr1:39854362:T:C	3.47691e-05	-0.874806	-3.58392e-10
39854640	chr1:39854640:T:G	0.000621935	3.20262	-1.19332
39854876	chr1:39854876:C:T	0.000162196	0.665272	-3.58392e-10
39854921	chr1:39854921:AGCCTCAACCTCCCAGGGCTC:A	0.000598037	3.10532	-1.1352
39855004	chr1:39855004:C:T	3.33557e-05	-0.916306	-3.58392e-10
39855510	chr1:39855510:T:C	0.000427841	2.99039	-1.35517
39855522	chr1:39855522:T:C	0.00794007	2.50152	2.05463
39855811	chr1:39855811:G:C	2.18481e-05	-1.12957e-10	-1.33942
39856039	chr1:39856039:GC:G	2.21541e-05	-1.12957e-10	-1.32551
39856059	chr1:39856059:C:A	0.000185346	-1.12957e-10	0.798692
39856195	chr1:39856195:A:G	0.00018366	-1.12957e-10	0.789552
39856300	chr1:39856300:C:T	2.427e-05	-1.12957e-10	-1.23429
39856413	chr1:39856413:G:A	2.19469e-05	-1.12957e-10	-1.33491
39856678	chr1:39856678:C:T	1.12531e-05	-0.93081	-1.07208
39856779	chr1:39856779:C:A	6.00252e-05	-1.12957e-10	-0.32877
39858166	chr1:39858166:A:C	3.31906e-05	-0.921268	-3.58392e-10
39858301	chr1:39858301:T:C	0.000149904	1.85454	-1.26808
39858439	chr1:39858439:T:C	0.000421205	2.97373	-1.35414
39858621	chr1:39858621:T:C	0.000153266	1.89675	-1.28811
39858889	chr1:39858889:A:G	0.000185051	-1.12957e-10	0.7971
39858975	chr1:39858975:G:A	9.25843e-05	0.104585	-3.58392e-10
39858981	chr1:39858981:A:G	1.26573e-05	-1.07395	-0.81135
39858994	chr1:39858994:G:A	0.000615791	3.21567	-1.21629
39859006	chr1:39859006:A:C	2.39986e-05	-1.12957e-10	-1.24554
39859048	chr1:39859048:C:T	0.000201126	1.8584	-0.978002
39859112	chr1:39859112:G:T	0.00019295	2.19971	-1.36082
39859515	chr1:39859515:G:A	3.16978e-05	-1.12957e-10	-0.967287
39860434	chr1:39860434:C:T	0.000417628	2.96532	-1.35426
39860576	chr1:39860576:C:T	0.00015954	1.91218	-1.26343
39860801	chr1:39860801:C:T	2.3965e-05	-1.12957e-10	-1.24694
39860947	chr1:39860947:G:A	2.23199e-05	-1.12957e-10	-1.31806
39861225	chr1:39861225:G:A	2.37621e-05	-1.12957e-10	-1.25544
39861313	chr1:39861313:CA:C	0.000185863	-1.12957e-10	0.801474
39861406	chr1:39861406:C:T	0.000185556	-1.12957e-10	0.799821
39861460	chr1:39861460:A:G	2.13393e-05	-1.12957e-10	-1.36298
39861531	chr1:39861531:C:G	0.000200372	1.86257	-0.985927
39862009	chr1:39862009:G:A	0.000213789	1.9017	-0.960248
39862152	chr1:39862152:T:C	0.000185955	-1.12957e-10	0.801969
39862469	chr1:39862469:G:C	2.33622e-05	-1.12957e-10	-1.27242
39863095	chr1:39863095:T:C	2.85535e-05	-1.12957e-10	-1.07175
39863220	chr1:39863220:C:T	0.000204425	1.86598	-0.969313
39863754	chr1:39863754:A:G	2.40692e-05	-1.12957e-10	-1.2426
39863973	chr1:39863973:C:T	3.26666e-05	-0.937179	-3.58392e-10
39864541	chr1:39864541:G:A	2.27629e-05	-1.12957e-10	-1.2984
39864722	chr1:39864722:A:C	9.67992e-06	-0.951103	-1.20238
39866291	chr1:39866291:G:C	9.89833e-06	-0.953381	-1.17779
39866455	chr1:39866455:C:T	3.11886e-05	-1.12957e-10	-0.98348
39867175	chr1:39867175:C:T	0.000185006	2.06341	-1.26655
39867306	chr1:39867306:T:C	1.21124e-05	-1.12396	-0.805345
39867436	chr1:39867436:C:T	8.7243e-06	-1.04231	-1.21511
39867630	chr1:39867630:C:T	0.000590962	3.14115	-1.18293
39867851	chr1:39867851:A:G	1.24517e-05	-1.15085	-0.750822
39868094	chr1:39868094:G:A	2.22663e-05	-1.12957e-10	-1.32046
39868308	chr1:39868308:G:A	9.76968e-05	1.50952	-1.35118
39868581	chr1:39868581:T:G	0.000155551	1.90359	-1.28015
39868601	chr1:39868601:G:A	2.36166e-05	-1.12957e-10	-1.26158
39868669	chr1:39868669:A:C	0.000188848	2.08565	-1.26824
39868786	chr1:39868786:G:A	3.18368e-05	-1.12957e-10	-0.96291
39868910	chr1:39868910:A:G	2.63739e-05	-1.12957e-10	-1.15116
39869314	chr1:39869314:G:A	0.000423759	2.9869	-1.36127
39869436	chr1:39869436:G:A	0.000185863	-1.12957e-10	0.801474
39869662	chr1:39869662:G:A	2.36755e-05	-1.12957e-10	-1.25909
39869787	chr1:39869787:G:A	0.000202987	-1.12957e-10	0.889607
39869953	chr1:39869953:T:C	6.92011e-06	-1.33089	-1.15822
39870219	chr1:39870219:C:T	9.02017e-05	1.42748	-1.34897
39870673	chr1:39870673:G:C	9.73333e-06	-0.956931	-1.19105
39870675	chr1:39870675:A:C	9.67354e-06	-0.961234	-1.19291
39870831	chr1:39870831:C:T	2.39162e-05	-1.12957e-10	-1.24898
39870931	chr1:39870931:C:T	0.000456082	3.05208	-1.35294
39870958	chr1:39870958:C:G	9.56605e-05	1.49115	-1.35388
39870996	chr1:39870996:C:T	0.000625757	3.20411	-1.18868
39871549	chr1:39871549:C:G	1.00314e-05	-0.972699	-1.14512
39871908	chr1:39871908:A:T	0.000460878	3.06568	-1.35608
39871920	chr1:39871920:T:C	2.23304e-05	-1.12957e-10	-1.31759
39873192	chr1:39873192:G:A	1.86215e-05	-1.49921	-3.58392e-10
39873493	chr1:39873493:T:C	0.000159339	-1.12957e-10	0.647503
39873795	chr1:39873795:G:A	0.00793452	2.60215	1.95329
39873946	chr1:39873946:T:C	2.23445e-05	-1.12957e-10	-1.31695
39874299	chr1:39874299:C:T	2.20314e-05	-1.12957e-10	-1.33107
39874488	chr1:39874488:C:T	0.000185863	-1.12957e-10	0.801474
39874915	chr1:39874915:G:A	4.94339e-06	-1.46167	-1.36381
39875048	chr1:39875048:C:T	9.50234e-06	-0.981934	-1.19006
39875194	chr1:39875194:A:G	2.19878e-05	-1.12957e-10	-1.33305
39875417	chr1:39875417:G:A	2.56545e-05	-1.12957e-10	-1.17881
39875621	chr1:39875621:T:G	2.14619e-05	-1.12957e-10	-1.35725
39875790	chr1:39875790:A:G	2.86394e-05	-1.12957e-10	-1.06875
39876090	chr1:39876090:C:CA	0.000214597	2.28413	-1.33891
39876460	chr1:39876460:CA:C	2.80917e-05	-1.12957e-10	-1.08806
39876554	chr1:39876554:ATC:A	2.42544e-05	-1.12957e-10	-1.23494
39876555	chr1:39876555:T:C	0.000165927	-1.12957e-10	0.688013
39876835	chr1:39876835:G:C	0.00019626	-1.12957e-10	0.855908
39876954	chr1:39876954:C:T	2.22227e-05	-1.12957e-10	-1.32242
39877692	chr1:39877692:T:C	9.6639e-06	-0.980488	-1.17465
39877760	chr1:39877760:C:T	4.89848e-06	-1.57267	-1.26193
39877983	chr1:39877983:T:G	0.000185796	-1.12957e-10	0.801116
39878503	chr1:39878503:A:G	0.000712105	3.347	-1.20231
39878996	chr1:39878996:G:A	0.000736909	3.40692	-1.22799
39879181	chr1:39879181:A:C	2.96548e-05	-1.12957e-10	-1.03391
39879586	chr1:39879586:C:T	4.68394e-06	-1.56722	-1.31218
39879621	chr1:39879621:T:C	9.75782e-06	-1.12635	-1.01912
39879649	chr1:39879649:G:A	1.999e-05	-1.4283	-3.58392e-10
39879939	chr1:39879939:G:A	0.00209	4.08028	-0.8589
39879942	chr1:39879942:T:C	4.69741e-06	-1.56648	-1.31005
39880059	chr1:39880059:T:C	4.51789e-06	-1.57408	-1.34141
39880101	chr1:39880101:G:A	0.000777651	3.46718	-1.23444
39880104	chr1:39880104:G:A	2.70217e-05	-1.12689	-3.58392e-10
39880329	chr1:39880329:A:C	7.89652e-06	-1.21909	-1.13802
39880457	chr1:39880457:G:C	8.09706e-06	-1.18533	-1.1467
39880569	chr1:39880569:G:A	0.000164199	-1.12957e-10	0.677544
39881324	chr1:39881324:T:C	9.5385e-06	-0.980785	-1.18741
39881339	chr1:39881339:T:C	8.22436e-06	-1.25154	-1.06489
39881502	chr1:39881502:A:G	0.000205707	-1.12957e-10	0.90292
39881507	chr1:39881507:C:T	2.3141e-05	-1.12957e-10	-1.28193
39881701	chr1:39881701:C:T	1.55316e-05	-0.422368	-1.25829
39882065	chr1:39882065:T:C	2.13192e-05	-1.12957e-10	-1.36393
39882348	chr1:39882348:T:C	8.49532e-06	-1.2384	-1.04561
39882380	chr1:39882380:G:A	0.000192129	1.70812	-0.873486
39882581	chr1:39882581:C:T	1.09608e-05	-0.958216	-1.071
39882865	chr1:39882865:C:T	3.33518e-05	-1.12957e-10	-0.916422
39882916	chr1:39882916:G:C	2.11782e-05	-0.022886	-1.34768
39883296	chr1:39883296:C:T	2.07491e-05	-1.39103	-3.58392e-10
39883661	chr1:39883661:G:A	2.01712e-05	-0.0975648	-1.32172
39883721	chr1:39883721:G:A	0.00016121	1.90289	-1.24371
39883738	chr1:39883738:T:C	4.65121e-06	-1.56533	-1.32108
39883933	chr1:39883933:G:A	1.95669e-05	-1.4497	-3.58392e-10
39885457	chr1:39885457:G:A	2.23296e-05	-1.12957e-10	-1.31762
39885612	chr1:39885612:C:T	0.000184428	-1.12957e-10	0.793725
39885979	chr1:39885979:A:G	0.000167671	1.58733	-0.888857
39886355	chr1:39886355:A:G	4.66151e-06	-1.56494	-1.31925
39886722	chr1:39886722:A:G	0.000110821	0.284382	-3.58392e-10
39887400	chr1:39887400:T:C	2.23252e-05	-1.12957e-10	-1.31782
39887586	chr1:39887586:C:T	1.73152e-05	-1.57195	-3.58392e-10
39888081	chr1:39888081:C:T	1.09745e-05	-1.13453	-0.893434
39888152	chr1:39888152:A:G	1.47705e-05	-1.25205	-0.478847
39888429	chr1:39888429:T:C	3.1626e-05	-0.969555	-3.58392e-10
39888641	chr1:39888641:A:G	5.33156e-05	-1.12957e-10	-0.447305
39888872	chr1:39888872:C:G	9.47354e-06	-0.86954	-1.30549
39889146	chr1:39889146:C:T	1.38866e-05	-1.11114	-0.681466
39889337	chr1:39889337:T:G	6.58666e-06	-1.17736	-1.36113
39889936	chr1:39889936:C:T	3.50224e-05	-0.867547	-3.58392e-10
39889993	chr1:39889993:G:C	0.000116656	0.335691	-3.58392e-10
39890462	chr1:39890462:G:A	0.000198731	-1.12957e-10	0.868416
39890483	chr1:39890483:A:G	0.000467308	3.07115	-1.34769
39890772	chr1:39890772:C:T	0.000190654	-1.12957e-10	0.826927
39891163	chr1:39891163:G:T	2.36032e-05	-1.12957e-10	-1.26215
39891204	chr1:39891204:T:C	2.35444e-05	-1.12957e-10	-1.26464
39891255	chr1:39891255:T:C	0.000101682	1.56145	-1.36313
39891304	chr1:39891304:C:T	0.000202008	-1.12957e-10	0.884775
39891305	chr1:39891305:G:T	0.000233047	1.6504	-0.622699
39891568	chr1:39891568:A:C	1.37245e-05	-0.502642	-1.30171
39891596	chr1:39891596:A:G	0.000837087	3.02308	-0.716683
39891773	chr1:39891773:C:T	2.43577e-05	0.105827	-1.33651
39891788	chr1:39891788:G:A	0.000190876	-1.12957e-10	0.828088
39892380	chr1:39892380:A:T	0.000130041	1.79479	-1.35048
39892670	chr1:39892670:T:C	0.000189745	-1.12957e-10	0.822145
39893054	chr1:39893054:G:A	1.40373e-05	-0.526357	-1.25546
39893916	chr1:39893916:T:G	0.000156881	-1.12957e-10	0.631955
39894205	chr1:39894205:G:A	1.81264e-05	-1.52616	-3.58392e-10
39894252	chr1:39894252:C:T	0.000455506	3.05277	-1.3549
39894560	chr1:39894560:G:T	8.19959e-05	1.29236	-1.30922
39894585	chr1:39894585:TAAG:T	8.14354e-05	1.28769	-1.31141
39895479	chr1:39895479:T:C	2.45491e-05	-1.12957e-10	-1.22286
39895648	chr1:39895648:C:T	2.70455e-05	-1.12957e-10	-1.12601
39896111	chr1:39896111:G:C	0.00164507	4.06981	-1.08781
39896171	chr1:39896171:A:C	0.000235618	2.36649	-1.32781
39896394	chr1:39896394:C:A	0.000137821	1.68614	-1.18372
39896537	chr1:39896537:C:T	2.13863e-05	-1.12957e-10	-1.36079
39896789	chr1:39896789:T:C	0.000194365	2.18563	-1.33942
39897357	chr1:39897357:A:G	2.13256e-05	-1.12957e-10	-1.36363
39897382	chr1:39897382:G:C	0.00798492	2.93219	1.62958
39897498	chr1:39897498:T:C	2.43297e-05	-1.23184	-3.58392e-10
39898072	chr1:39898072:A:T	2.54627e-05	-1.12957e-10	-1.18632
39898087	chr1:39898087:TTAGATATA:T	2.24615e-05	-1.12957e-10	-1.31173
39898552	chr1:39898552:C:T	2.13502e-05	-1.12957e-10	-1.36247
39898899	chr1:39898899:C:T	1.72829e-05	-1.57382	-3.58392e-10
39899131	chr1:39899131:C:A	4.6462e-06	-1.52547	-1.36201
39899316	chr1:39899316:C:T	4.52778e-06	-1.568	-1.34531
39899411	chr1:39899411:T:A	2.14766e-05	-1.12957e-10	-1.35657
39899916	chr1:39899916:C:A	2.70933e-05	-1.12957e-10	-1.12425
39900512	chr1:39900512:T:C	2.40461e-05	-1.12957e-10	-1.24356
39900583	chr1:39900583:C:A	2.54057e-05	-1.12957e-10	-1.18856
39900976	chr1:39900976:G:A	2.13259e-05	-1.12957e-10	-1.36361
39901606	chr1:39901606:T:G	0.000173884	-1.12957e-10	0.734855
39901823	chr1:39901823:C:G	2.35617e-05	-1.12957e-10	-1.26391
39901953	chr1:39901953:G:T	2.42987e-05	-1.12957e-10	-1.23311
39902295	chr1:39902295:A:G	2.14391e-05	-1.12957e-10	-1.35832
39902490	chr1:39902490:G:A	3.07113e-05	-0.998904	-3.58392e-10
39902504	chr1:39902504:G:C	2.14522e-05	-1.12957e-10	-1.35771
39902572	chr1:39902572:C:G	2.15592e-05	-1.12957e-10	-1.35273
39902905	chr1:39902905:C:G	2.15596e-05	-1.12957e-10	-1.35271
39903113	chr1:39903113:C:A	1.76889e-05	-1.5506	-3.58392e-10
39903412	chr1:39903412:C:T	2.64592e-05	-1.12957e-10	-1.14793
39903478	chr1:39903478:T:C	2.13491e-05	-1.12957e-10	-1.36252
39903560	chr1:39903560:T:C	4.50188e-06	-1.55868	-1.36036
39903669	chr1:39903669:T:TGTC	2.14615e-05	-1.12957e-10	-1.35727
39903677	chr1:39903677:A:C	2.13249e-05	-1.12957e-10	-1.36366
39903836	chr1:39903836:A:C	2.13903e-05	-1.12957e-10	-1.3606
39903967	chr1:39903967:C:T	0.000229257	2.35183	-1.34052
39904685	chr1:39904685:A:C	2.14679e-05	-1.12957e-10	-1.35697
39904759	chr1:39904759:G:T	2.71674e-05	-1.12957e-10	-1.12151
39905123	chr1:39905123:T:C	1.04363e-05	-0.71862	-1.35962
39905164	chr1:39905164:C:T	0.000141823	0.531044	-3.58392e-10
39905251	chr1:39905251:T:C	2.18957e-05	-1.12957e-10	-1.33724
39905352	chr1:39905352:G:C	2.47508e-05	-1.12957e-10	-1.21468
39905631	chr1:39905631:C:T	0.005673	2.1544	2.06554
39906146	chr1:39906146:G:A	2.15708e-05	-1.12957e-10	-1.35219
39906171	chr1:39906171:C:A	1.75219e-05	-1.56008	-3.58392e-10
39907429	chr1:39907429:A:C	2.25907e-05	-1.12957e-10	-1.30599
39907538	chr1:39907538:C:T	2.18993e-05	-1.12957e-10	-1.33708
39907560	chr1:39907560:A:G	1.81461e-05	-0.161152	-1.36393
39907563	chr1:39907563:T:C	2.19039e-05	-1.12957e-10	-1.33687
39908411	chr1:39908411:C:T	2.3901e-05	-1.12957e-10	-1.24961
39908574	chr1:39908574:C:A	2.64592e-05	-1.12957e-10	-1.14793
39908714	chr1:39908714:T:C	1.02242e-05	-0.737346	-1.36143
39909024	chr1:39909024:G:A	2.19025e-05	-1.33693	-3.58392e-10
39909030	chr1:39909030:C:T	2.20199e-05	-1.12957e-10	-1.33159
39909062	chr1:39909062:T:C	0.000234183	2.38198	-1.34941
39909079	chr1:39909079:A:G	2.22439e-05	-1.12957e-10	-1.32147
39909333	chr1:39909333:G:A	4.57779e-06	-1.5409	-1.36141
39909508	chr1:39909508:C:T	2.14645e-05	-1.12957e-10	-1.35713
39909512	chr1:39909512:C:T	2.35648e-05	-1.12957e-10	-1.26378
39909537	chr1:39909537:TC:T	1.99623e-05	-1.42969	-3.58392e-10
39909756	chr1:39909756:G:T	2.18101e-05	-1.12957e-10	-1.34116
39909849	chr1:39909849:C:CCAGCCAAA	2.17082e-05	-1.12957e-10	-1.34584
39910470	chr1:39910470:T:TTTC	2.19123e-05	-1.12957e-10	-1.33649
39910795	chr1:39910795:G:A	7.27348e-05	-1.12957e-10	-0.136715
39910945	chr1:39910945:G:T	1.77378e-05	-1.54784	-3.58392e-10
39911059	chr1:39911059:G:A	2.47962e-05	-1.12957e-10	-1.21285
39911069	chr1:39911069:G:A	0.000264792	2.50195	-1.34654
39911157	chr1:39911157:T:C	2.31955e-05	-1.12957e-10	-1.27958
39911171	chr1:39911171:A:G	0.000252551	2.45607	-1.34799
39911272	chr1:39911272:C:T	1.93613e-05	-1.46026	-3.58392e-10
39911950	chr1:39911950:C:T	1.21452e-05	-0.679112	-1.24749
39912063	chr1:39912063:T:A	1.77519e-05	-1.54704	-3.58392e-10
39912365	chr1:39912365:AT:A	2.14543e-05	-1.12957e-10	-1.35761
39912786	chr1:39912786:G:A	2.14676e-05	-1.12957e-10	-1.35699
39913432	chr1:39913432:G:A	0.000407537	1.5866	-3.58392e-10
39913523	chr1:39913523:C:T	2.51293e-05	-1.12957e-10	-1.1995
39913641	chr1:39913641:G:A	2.28614e-05	-1.12957e-10	-1.29408
39913812	chr1:39913812:C:G	2.15504e-05	-1.12957e-10	-1.35314
39913914	chr1:39913914:G:A	2.22623e-05	-1.12957e-10	-1.32064
39913959	chr1:39913959:G:A	2.42866e-05	-1.12957e-10	-1.23361
39914239	chr1:39914239:T:A	2.1431e-05	-1.12957e-10	-1.35869
39914277	chr1:39914277:C:T	2.1517e-05	-1.12957e-10	-1.35469
39914309	chr1:39914309:T:C	0.00444564	2.10894	1.8672
39914914	chr1:39914914:G:A	2.15614e-05	-1.12957e-10	-1.35263
39915168	chr1:39915168:A:G	2.84158e-05	-1.12957e-10	-1.07659
39915372	chr1:39915372:G:A	2.15612e-05	-1.12957e-10	-1.35264
39915888	chr1:39915888:T:TAC	2.15556e-05	-1.12957e-10	-1.3529
39916448	chr1:39916448:A:G	2.15592e-05	-1.12957e-10	-1.35273
39916592	chr1:39916592:T:C	0.000309866	2.53815	-1.22554
39916801	chr1:39916801:T:C	2.1564e-05	-1.12957e-10	-1.35251
39917049	chr1:39917049:C:T	2.17175e-05	-1.12957e-10	-1.34542
39917276	chr1:39917276:TC:T	1.75865e-05	-1.55641	-3.58392e-10
39917460	chr1:39917460:T:G	2.89072e-05	-1.12957e-10	-1.05944
39917821	chr1:39917821:G:A	2.246e-05	-1.12957e-10	-1.3118
39917880	chr1:39917880:G:T	0.000518525	2.86606	-1.0386
39918381	chr1:39918381:A:T	3.39848e-05	-0.897621	-3.58392e-10
39918489	chr1:39918489:T:G	1.82121e-05	-1.52145	-3.58392e-10
39918532	chr1:39918532:G:A	2.23362e-05	-1.12957e-10	-1.31732
39918881	chr1:39918881:C:T	2.26317e-05	-1.12957e-10	-1.30418
39919185	chr1:39919185:G:A	2.93231e-05	-1.12957e-10	-1.04516
39919264	chr1:39919264:G:A	2.51075e-05	-1.12957e-10	-1.20037
39919296	chr1:39919296:G:A	0.00190424	2.31738	0.810921
39919619	chr1:39919619:G:A	2.6816e-05	-1.12957e-10	-1.13453
39919623	chr1:39919623:A:C	5.44602e-06	-1.36534	-1.3633
39919703	chr1:39919703:T:C	0.00108549	2.39496	0.171288
39919877	chr1:39919877:C:G	2.69189e-05	-1.12957e-10	-1.13071
39919926	chr1:39919926:A:G	2.64839e-05	-1.12957e-10	-1.147
39920240	chr1:39920240:A:G	2.53553e-05	-1.12957e-10	-1.19055
39920262	chr1:39920262:T:C	4.63631e-06	-1.56622	-1.3234
39920403	chr1:39920403:A:G	2.25392e-05	-1.12957e-10	-1.30828
39920539	chr1:39920539:A:T	6.30807e-06	-1.4782	-1.10351
39920755	chr1:39920755:G:A	0.000441015	-0.360707	2.02625
39920841	chr1:39920841:A:G	8.65518e-06	-0.92077	-1.34461
39921438	chr1:39921438:T:G	5.17512e-05	0.705178	-1.18226
39921939	chr1:39921939:G:A	2.58155e-05	-1.12957e-10	-1.17256
39922076	chr1:39922076:C:T	8.10517e-05	1.13514	-1.16359
39922704	chr1:39922704:G:T	5.68309e-06	-1.42151	-1.26452
39923005	chr1:39923005:C:T	2.1587e-05	-1.12957e-10	-1.35144
39923363	chr1:39923363:T:A	2.17878e-05	-1.12957e-10	-1.34218
39923493	chr1:39923493:G:A	5.47645e-06	-1.41107	-1.31201
39923864	chr1:39923864:A:G	5.93193e-06	-1.39165	-1.25154
39924860	chr1:39924860:T:C	5.93302e-06	-1.54435	-1.09865
39925036	chr1:39925036:G:A	2.13679e-05	-1.12957e-10	-1.36165
39925152	chr1:39925152:A:C	2.61019e-05	-1.12957e-10	-1.16153
39925481	chr1:39925481:G:A	0.000683065	2.6698	-0.566747
39925559	chr1:39925559:A:G	2.50041e-05	-1.12957e-10	-1.2045
39925583	chr1:39925583:C:T	0.00351427	5.09863	-1.35757
39926080	chr1:39926080:C:T	0.00567359	5.40325	-1.1832
39926092	chr1:39926092:C:T	2.32456e-05	-1.12957e-10	-1.27742
39926097	chr1:39926097:A:G	2.67305e-05	-1.12957e-10	-1.13773
39926334	chr1:39926334:C:T	2.15535e-05	-1.12957e-10	-1.353
39926444	chr1:39926444:C:T	2.44968e-05	-1.12957e-10	-1.22499
39926485	chr1:39926485:G:C	0.0225586	6.90656	-1.30622
39926617	chr1:39926617:T:C	1.76596e-05	-1.55225	-3.58392e-10
39926655	chr1:39926655:T:C	9.55501e-06	-0.882479	-1.28399
39926810	chr1:39926810:C:T	5.81735e-06	-1.30736	-1.35532
39927488	chr1:39927488:A:G	0.026523	6.93283	-1.17059
39927523	chr1:39927523:G:A	0.000617907	2.61714	-0.614334
39927556	chr1:39927556:T:C	2.27281e-05	-1.12957e-10	-1.29993
39927714	chr1:39927714:A:G	4.19339e-05	-1.12957e-10	-0.687439
39927771	chr1:39927771:T:G	2.62877e-05	-1.15443	-3.58392e-10
39927885	chr1:39927885:G:A	2.15535e-05	-1.12957e-10	-1.353
39928237	chr1:39928237:T:C	2.13711e-05	-1.12957e-10	-1.3615
39928482	chr1:39928482:C:T	1.81511e-05	-1.5248	-3.58392e-10
39929329	chr1:39929329:C:T	9.54509e-06	-0.901708	-1.2658
39929497	chr1:39929497:A:G	0.225511	8.17695	-0.274362
39929523	chr1:39929523:A:G	0.00456654	5.33815	-1.33518
39929883	chr1:39929883:T:C	2.36886e-05	-1.12957e-10	-1.25854
39930326	chr1:39930326:C:T	2.63537e-05	-1.12957e-10	-1.15193
39930542	chr1:39930542:A:G	1.12219e-05	-0.815656	-1.19001
39930754	chr1:39930754:G:A	2.13444e-05	-1.12957e-10	-1.36275
39931224	chr1:39931224:C:A	2.20645e-05	-1.12957e-10	-1.32956
39931983	chr1:39931983:G:T	0.0008182	-0.0597463	2.34332
39932218	chr1:39932218:C:T	3.81078e-05	-1.12957e-10	-0.783115
39932662	chr1:39932662:G:A	2.18726e-05	-1.12957e-10	-1.3383
39932903	chr1:39932903:G:A	2.54908e-05	-1.12957e-10	-1.18521
39933056	chr1:39933056:C:T	0.105441	8.0042	-0.861819
39933170	chr1:39933170:C:T	0.156857	8.43083	-0.891276
39933269	chr1:39933269:A:G	0.0830511	7.83646	-0.932784
39933338	chr1:39933338:C:T	2.87404e-05	-1.12957e-10	-1.06523
39933589	chr1:39933589:G:A	2.14149e-05	-1.12957e-10	-1.35945
39933631	chr1:39933631:G:A	2.13426e-05	-1.12957e-10	-1.36283
39934062	chr1:39934062:T:C	5.96773e-06	-1.27716	-1.36001
39934200	chr1:39934200:A:G	2.91786e-05	-1.12957e-10	-1.0501
39934367	chr1:39934367:A:T	2.18911e-05	-1.12957e-10	-1.33745
39934725	chr1:39934725:C:T	0.0058285	5.61075	-1.36377
39936166	chr1:39936166:T:A	0.00583393	5.60669	-1.35877
39936654	chr1:39936654:G:A	2.57052e-05	-1.17684	-3.58392e-10
39936715	chr1:39936715:T:C	1.13974e-05	-0.754935	-1.23521
39936778	chr1:39936778:C:T	4.54029e-05	-1.12957e-10	-0.607959
39936855	chr1:39936855:C:T	2.26711e-05	-1.12957e-10	-1.30244
39937742	chr1:39937742:G:T	0.000853258	2.94429	-0.618762
39938244	chr1:39938244:G:A	2.34244e-05	-1.12957e-10	-1.26976
39938311	chr1:39938311:C:A	1.94221e-05	-1.45712	-3.58392e-10
39938569	chr1:39938569:A:G	8.6006e-06	-0.949855	-1.32185
39938719	chr1:39938719:C:T	2.25142e-05	-1.12957e-10	-1.30939
39938819	chr1:39938819:T:C	2.3683e-05	-1.12957e-10	-1.25878
39938979	chr1:39938979:A:G	1.88191e-05	-1.48866	-3.58392e-10
39938996	chr1:39938996:CCA:C	2.30538e-05	-1.12957e-10	-1.28571
39939144	chr1:39939144:C:T	2.36019e-05	-1.12957e-10	-1.26221
39939165	chr1:39939165:C:T	2.29587e-05	-1.12957e-10	-1.28984
39939272	chr1:39939272:A:G	2.984e-05	-1.12957e-10	-1.02769
39939374	chr1:39939374:C:T	4.26337e-05	-1.12957e-10	-0.670888
39939405	chr1:39939405:T:C	2.40133e-05	-1.12957e-10	-1.24493
39940428	chr1:39940428:G:A	0.000118885	-1.12957e-10	0.354624
39940811	chr1:39940811:G:A	0.000119778	-1.12957e-10	0.362106
39941043	chr1:39941043:C:T	0.00730783	5.83661	-1.36344
39941209	chr1:39941209:A:G	0.000442863	2.39363	-0.723905
39941335	chr1:39941335:G:A	2.24609e-05	-1.12957e-10	-1.31176
39941424	chr1:39941424:G:A	2.28383e-05	-1.12957e-10	-1.29509
39941736	chr1:39941736:G:A	2.14071e-05	-1.12957e-10	-1.35981
39942709	chr1:39942709:A:G	1.07053e-05	-1.45525	-0.597543
39943611	chr1:39943611:T:C	0.000282184	2.12024	-0.901218
39945682	chr1:39945682:G:A	3.02518e-05	-1.12957e-10	-1.01398
39946763	chr1:39946763:G:A	2.92539e-05	-1.04752	-3.58392e-10
39946995	chr1:39946995:C:T	2.81263e-05	-1.12957e-10	-1.08683
39947426	chr1:39947426:T:C	0.00164839	4.09102	-1.107
39947603	chr1:39947603:G:A	2.24537e-05	-1.12957e-10	-1.31208
39947782	chr1:39947782:C:T	2.94913e-05	-1.12957e-10	-1.03944
39948081	chr1:39948081:C:A	3.0199e-05	-1.12957e-10	-1.01573
39948128	chr1:39948128:G:A	2.14194e-05	-1.12957e-10	-1.35924
39948254	chr1:39948254:A:T	3.02029e-05	-1.12957e-10	-1.0156
39948347	chr1:39948347:C:T	2.78576e-05	-1.09643	-3.58392e-10
39948651	chr1:39948651:T:C	0.00146741	4.22732	-1.3596
39949084	chr1:39949084:G:A	2.27575e-05	-1.12957e-10	-1.29864
39949101	chr1:39949101:C:T	2.2004e-05	-1.12957e-10	-1.33231
39949624	chr1:39949624:T:G	3.32458e-05	-1.12957e-10	-0.919606
39950403	chr1:39950403:C:G	2.15786e-05	-1.12957e-10	-1.35183
39950475	chr1:39950475:T:C	2.15178e-05	-1.12957e-10	-1.35465
39950765	chr1:39950765:C:T	0.000310018	0.650279	0.662817
39950804	chr1:39950804:T:A	1.77422e-05	-1.54759	-3.58392e-10
39951122	chr1:39951122:C:T	3.3396e-05	-1.12957e-10	-0.915098
39951188	chr1:39951188:C:T	2.76083e-05	-1.12957e-10	-1.10542
39951318	chr1:39951318:A:G	3.1877e-05	-1.12957e-10	-0.961649
39951370	chr1:39951370:T:C	3.46596e-05	-1.12957e-10	-0.877958
39951602	chr1:39951602:C:T	3.03334e-05	-1.12957e-10	-1.01129
39951870	chr1:39951870:C:T	6.10993e-06	-1.30946	-1.30415
39952101	chr1:39952101:C:T	1.89784e-05	-0.20471	-1.27552
39952401	chr1:39952401:C:T	3.58473e-05	-1.12957e-10	-0.844267
39952494	chr1:39952494:C:T	2.25036e-05	-1.12957e-10	-1.30986
39952892	chr1:39952892:T:C	7.33138e-06	-1.14202	-1.28935
39952917	chr1:39952917:A:G	0.00254685	3.18244	0.236634
39952958	chr1:39952958:G:T	0.00181593	4.44068	-1.35986
39953350	chr1:39953350:C:T	7.36831e-06	-1.13978	-1.28657
39954009	chr1:39954009:A:G	0.00220025	3.04054	0.232248
39954534	chr1:39954534:C:A	7.66576e-05	-1.12957e-10	-0.084185
39955047	chr1:39955047:C:A	2.57874e-05	-1.12957e-10	-1.17365
39955170	chr1:39955170:G:C	2.16083e-05	-1.12957e-10	-1.35046
39956495	chr1:39956495:G:A	2.75333e-05	-1.12957e-10	-1.10814
39956626	chr1:39956626:A:G	3.12336e-05	-1.12957e-10	-0.982041
39957359	chr1:39957359:G:T	2.22713e-05	-1.12957e-10	-1.32023
39957667	chr1:39957667:C:T	2.28131e-05	-1.12957e-10	-1.2962
39957854	chr1:39957854:CTG:C	3.16467e-05	-1.12957e-10	-0.9689
39957943	chr1:39957943:TCAG:T	2.13406e-05	-1.12957e-10	-1.36292
39958138	chr1:39958138:A:G	2.24886e-05	-1.12957e-10	-1.31052
39958565	chr1:39958565:T:C	2.21599e-05	-1.12957e-10	-1.32525
39959406	chr1:39959406:C:T	9.2653e-06	-1.20676	-0.990497
39959445	chr1:39959445:G:A	2.80932e-05	-1.12957e-10	-1.08801
39959661	chr1:39959661:C:T	2.13328e-05	-1.12957e-10	-1.36329
39960263	chr1:39960263:A:T	2.60397e-05	-1.12957e-10	-1.16391
39960357	chr1:39960357:G:A	2.46003e-05	-1.12957e-10	-1.22078
39961063	chr1:39961063:C:T	2.1816e-05	-1.12957e-10	-1.34089
39961250	chr1:39961250:C:T	1.88144e-05	-1.48891	-3.58392e-10
39961554	chr1:39961554:A:G	4.05891e-05	-0.720033	-3.58392e-10
39962044	chr1:39962044:T:C	2.94929e-05	-1.12957e-10	-1.03939
39962293	chr1:39962293:G:C	2.18555e-05	-1.12957e-10	-1.33908
39962303	chr1:39962303:C:T	0.00517463	5.48763	-1.35964
39962606	chr1:39962606:G:A	4.85094e-05	-1.12957e-10	-0.541776
39962619	chr1:39962619:T:C	1.73171e-05	-1.57184	-3.58392e-10
39962685	chr1:39962685:A:T	4.42762e-05	-1.12957e-10	-0.633087
39962764	chr1:39962764:T:G	2.62997e-05	-1.12957e-10	-1.15398
39962802	chr1:39962802:C:A	4.27539e-05	-1.12957e-10	-0.668074
39962881	chr1:39962881:T:G	2.28138e-05	-1.29617	-3.58392e-10
39962915	chr1:39962915:G:T	3.19261e-05	0.388652	-1.34876
39963161	chr1:39963161:C:T	4.54422e-05	-1.12957e-10	-0.607094
39963476	chr1:39963476:T:C	7.21595e-05	-1.12957e-10	-0.144655
39964083	chr1:39964083:A:T	4.32024e-05	-1.12957e-10	-0.657639
39964192	chr1:39964192:T:C	0.000102544	0.206758	-3.58392e-10
39964948	chr1:39964948:G:A	6.19782e-05	-1.12957e-10	-0.296751
39965013	chr1:39965013:G:A	3.93614e-05	-1.12957e-10	-0.750747
39965590	chr1:39965590:C:A	2.56193e-05	-1.12957e-10	-1.18019
39966055	chr1:39966055:A:G	2.6838e-05	-1.12957e-10	-1.13372
39966158	chr1:39966158:C:T	3.31511e-05	-1.12957e-10	-0.922457
39966796	chr1:39966796:C:T	1.90409e-05	-1.47695	-3.58392e-10
39966857	chr1:39966857:C:T	2.41799e-05	-1.12957e-10	-1.23801
39967277	chr1:39967277:G:T	9.24341e-05	-1.12957e-10	0.102962
39968099	chr1:39968099:A:G	1.10398e-05	-0.834796	-1.18723
39968968	chr1:39968968:A:G	2.16602e-05	-1.12957e-10	-1.34806
39969357	chr1:39969357:G:A	4.56078e-05	-1.12957e-10	-0.603455
39969485	chr1:39969485:A:G	1.05963e-05	-1.30267	-0.760353
39970086	chr1:39970086:C:T	2.72867e-05	-1.11714	-3.58392e-10
39970186	chr1:39970186:T:C	1.75488e-05	-1.55855	-3.58392e-10
39970329	chr1:39970329:T:A	5.15412e-05	-1.12957e-10	-0.481152
39971793	chr1:39971793:T:C	6.21779e-06	-1.23731	-1.35881
39971820	chr1:39971820:G:A	1.72846e-05	-1.57372	-3.58392e-10
39972066	chr1:39972066:C:A	1.64231e-05	-0.545786	-1.07906
39972104	chr1:39972104:A:G	3.17159e-05	-0.966717	-3.58392e-10
39972159	chr1:39972159:C:T	2.53503e-05	-1.12957e-10	-1.19074
39972327	chr1:39972327:G:A	2.97226e-05	-1.12957e-10	-1.03163
39972657	chr1:39972657:C:T	3.72508e-05	-0.257927	-0.547933
39972910	chr1:39972910:G:A	2.14449e-05	-1.12957e-10	-1.35805
39973448	chr1:39973448:G:C	2.14221e-05	-1.12957e-10	-1.35911
39973623	chr1:39973623:T:G	2.38673e-05	0.107908	-1.35893
39973926	chr1:39973926:G:A	4.7548e-06	-1.5688	-1.29558
39973928	chr1:39973928:G:A	4.68249e-06	-1.56304	-1.31666
39974478	chr1:39974478:T:C	5.45973e-06	-1.37206	-1.35407
39974950	chr1:39974950:T:C	1.93633e-05	-0.121609	-1.33854
39975005	chr1:39975005:C:T	2.49097e-05	-1.12957e-10	-1.20828
39975524	chr1:39975524:C:T	2.83944e-05	-1.12957e-10	-1.07734
39975579	chr1:39975579:C:T	1.92872e-05	-1.46409	-3.58392e-10
39975600	chr1:39975600:G:A	1.40928e-05	-0.417835	-1.36003
39975939	chr1:39975939:C:T	1.57814e-05	-0.303017	-1.36168
39976055	chr1:39976055:G:T	3.90402e-05	0.151878	-0.910819
39976099	chr1:39976099:T:C	1.28181e-05	-0.84081	-1.03187
39976292	chr1:39976292:T:A	3.39227e-05	-0.408541	-0.490909
39976436	chr1:39976436:G:A	2.14853e-05	-1.12957e-10	-1.35617
39976553	chr1:39976553:A:G	2.22845e-05	-1.12957e-10	-1.31964
39976565	chr1:39976565:CA:C	2.81622e-05	-1.12957e-10	-1.08555
39976683	chr1:39976683:T:A	0.000171128	-1.12957e-10	0.71888
39977094	chr1:39977094:A:G	2.73529e-05	-1.12957e-10	-1.11471
39977351	chr1:39977351:T:TA	5.54937e-06	-1.57404	-1.13581
39977723	chr1:39977723:G:A	5.0004e-05	-1.40332	0.891893
39977761	chr1:39977761:G:A	2.62079e-05	-1.12957e-10	-1.15747
39977955	chr1:39977955:C:T	0.0001454	1.78996	-1.234
39978076	chr1:39978076:G:A	9.10543e-05	-1.12957e-10	0.0879221
39979088	chr1:39979088:C:T	3.80622e-05	-1.12957e-10	-0.784312
39979124	chr1:39979124:A:C	3.5736e-05	-1.12957e-10	-0.847376
39979297	chr1:39979297:A:G	3.6303e-05	-0.919981	0.0883465
39979527	chr1:39979527:T:C	1.29817e-05	-1.03399	-0.826005
39979824	chr1:39979824:T:C	5.99577e-05	-0.630834	0.30094
39979995	chr1:39979995:A:G	0.000258029	-0.231508	1.36105
39980105	chr1:39980105:C:T	2.16564e-05	-1.12957e-10	-1.34823
39980161	chr1:39980161:G:A	0.000145408	-1.12957e-10	0.556006
39980198	chr1:39980198:A:G	0.000279661	-0.124061	1.33411
39980282	chr1:39980282:A:G	5.70756e-06	-1.32506	-1.35668
39980468	chr1:39980468:C:T	7.66177e-05	-0.4567	0.371995
39980562	chr1:39980562:A:G	2.42193e-05	-1.12957e-10	-1.23638
39980646	chr1:39980646:G:T	2.46359e-05	-1.12957e-10	-1.21933
39981147	chr1:39981147:G:A	9.50115e-05	-1.12957e-10	0.130464
39981381	chr1:39981381:C:T	6.97415e-06	-1.5395	-0.941822
39981488	chr1:39981488:C:T	2.95448e-05	-1.03763	-3.58392e-10
39981497	chr1:39981497:T:C	5.35687e-05	-1.12957e-10	-0.442568
39981658	chr1:39981658:C:T	2.13222e-05	-1.12957e-10	-1.36378
39982282	chr1:39982282:C:T	2.45926e-05	-1.12957e-10	-1.22109
39982548	chr1:39982548:T:C	9.25606e-06	-1.30992	-0.888338
39982878	chr1:39982878:AC:A	3.81382e-05	-1.12957e-10	-0.782317
39982971	chr1:39982971:A:G	3.90726e-05	-1.12957e-10	-0.758113
39983932	chr1:39983932:A:G	1.72815e-05	-1.5739	-3.58392e-10
39984104	chr1:39984104:A:G	2.3169e-05	-1.12957e-10	-1.28072
39984199	chr1:39984199:C:T	2.58147e-05	-1.12957e-10	-1.17259
39984346	chr1:39984346:T:A	6.0126e-05	-0.498908	0.171816
39984445	chr1:39984445:T:C	2.17053e-05	-1.12957e-10	-1.34598
39984516	chr1:39984516:ACT:A	2.43689e-05	-1.23023	-3.58392e-10
39985003	chr1:39985003:C:T	8.48894e-05	-1.12957e-10	0.0178153
39985184	chr1:39985184:G:A	6.01987e-06	-1.26462	-1.36385
39985346	chr1:39985346:A:C	2.30326e-05	-1.12957e-10	-1.28662
39985653	chr1:39985653:T:C	2.2357e-05	-1.12957e-10	-1.3164
39985848	chr1:39985848:T:C	3.20271e-05	-1.12957e-10	-0.956953
39986596	chr1:39986596:G:A	2.42365e-05	-1.12957e-10	-1.23567
39986646	chr1:39986646:C:T	9.39033e-05	-1.12957e-10	0.118731
39986885	chr1:39986885:G:C	2.30499e-05	-1.12957e-10	-1.28587
39987168	chr1:39987168:T:TC	0.000216565	-0.16119	1.11555
39987744	chr1:39987744:T:C	2.13378e-05	-1.12957e-10	-1.36306
39988832	chr1:39988832:G:A	2.36257e-05	-1.12957e-10	-1.2612
39989159	chr1:39989159:C:T	3.34977e-05	-1.12957e-10	-0.912057
39989587	chr1:39989587:A:T	2.44524e-05	-1.12957e-10	-1.2268
39989614	chr1:39989614:C:T	4.21808e-05	-1.12957e-10	-0.68157
39989719	chr1:39989719:G:T	3.64378e-05	-1.12957e-10	-0.827927
39989784	chr1:39989784:T:G	2.18527e-05	-1.12957e-10	-1.33921
39990190	chr1:39990190:C:T	7.63884e-05	-0.970392	0.882689
39990763	chr1:39990763:G:A	0.000169659	0.0569616	0.653294
39991325	chr1:39991325:T:C	2.44261e-05	-1.12957e-10	-1.22788
39991644	chr1:39991644:G:A	5.25523e-05	-1.12957e-10	-0.461725
39991653	chr1:39991653:A:C	5.24425e-06	-1.40743	-1.35897
39992503	chr1:39992503:C:A	2.26727e-05	-1.12957e-10	-1.30237
39992785	chr1:39992785:C:T	6.22696e-05	-0.292061	-3.58392e-10
39992935	chr1:39992935:C:T	5.40103e-06	-1.39698	-1.33996
39993248	chr1:39993248:T:C	5.2154e-06	-1.41384	-1.35807
39993719	chr1:39993719:G:A	5.2396e-06	-1.40365	-1.36364
39993796	chr1:39993796:T:C	5.1942e-06	-1.42017	-1.35582
39993833	chr1:39993833:T:C	5.24454e-06	-1.41392	-1.35243
39993864	chr1:39993864:A:C	5.11984e-06	-1.42837	-1.36204
39993991	chr1:39993991:C:CCA	3.53261e-05	-1.12957e-10	-0.858911
39994127	chr1:39994127:T:C	5.27147e-06	-1.40667	-1.35455
39994149	chr1:39994149:T:C	5.16309e-06	-1.42113	-1.36086
39994255	chr1:39994255:C:T	5.29114e-06	-1.4032	-1.3543
39994479	chr1:39994479:C:G	5.06925e-06	-1.44353	-1.35681
39994538	chr1:39994538:C:G	0.000427007	-1.12957e-10	1.63327
39994717	chr1:39994717:C:T	2.15168e-05	-1.12957e-10	-1.3547
39994726	chr1:39994726:C:T	5.22155e-06	-1.41713	-1.35361
39994736	chr1:39994736:G:C	5.23791e-06	-1.41351	-1.35411
39995204	chr1:39995204:A:G	5.34013e-06	-1.38588	-1.3624
39995293	chr1:39995293:C:T	0.000191018	-0.908771	1.7376
39995964	chr1:39995964:C:T	5.15981e-05	-1.12957e-10	-0.480049
39996594	chr1:39996594:CT:C	3.53065e-05	-1.12957e-10	-0.859468
39996732	chr1:39996732:A:C	2.19229e-05	-1.12957e-10	-1.336
39996990	chr1:39996990:T:C	0.000107589	0.206251	0.0485317
39997105	chr1:39997105:G:A	0.000127888	-1.12957e-10	0.42762
39997379	chr1:39997379:C:T	6.13731e-05	-1.12957e-10	-0.306563
39997686	chr1:39997686:G:T	2.22613e-05	-1.12957e-10	-1.32068
39997826	chr1:39997826:G:A	2.28097e-05	0.0329656	-1.32931
39998049	chr1:39998049:T:G	0.000172587	2.09007	-1.3627
39998833	chr1:39998833:ATC:A	3.28582e-05	-1.12957e-10	-0.931331
39999222	chr1:39999222:C:G	1.91983e-05	-0.214991	-1.25372
39999362	chr1:39999362:T:C	2.08246e-05	-1.3874	-3.58392e-10
39999914	chr1:39999914:C:T	2.00492e-05	-0.405289	-1.02006
40000034	chr1:40000034:C:T	2.14326e-05	-1.12957e-10	-1.35862
40001773	chr1:40001773:A:G	2.15679e-05	-1.12957e-10	-1.35233
40002510	chr1:40002510:G:C	6.99411e-05	-1.12957e-10	-0.17588
40002568	chr1:40002568:G:A	2.65121e-05	-1.12957e-10	-1.14593
40002812	chr1:40002812:A:T	5.3686e-05	-1.12957e-10	-0.440381
40002992	chr1:40002992:A:G	3.37883e-05	-1.12957e-10	-0.903418
40003912	chr1:40003912:C:T	0.000139607	1.47194	-0.956647
40004054	chr1:40004054:G:A	1.90609e-05	-1.4759	-3.58392e-10
40004522	chr1:40004522:G:A	3.90471e-05	0.228686	-0.987452
40005048	chr1:40005048:T:G	5.17587e-05	-1.12957e-10	-0.476941
40005173	chr1:40005173:T:C	2.7051e-05	-1.12957e-10	-1.12581
40005267	chr1:40005267:G:A	3.63213e-05	-1.07592	0.244787
40005473	chr1:40005473:A:G	3.19546e-05	-1.12957e-10	-0.959217
40005564	chr1:40005564:A:G	9.01803e-05	0.174711	-0.0964342
40005792	chr1:40005792:C:G	1.97933e-05	-1.43819	-3.58392e-10
40006177	chr1:40006177:T:C	2.78092e-05	-1.12957e-10	-1.09817
40006382	chr1:40006382:C:T	3.04779e-05	-1.12957e-10	-1.00653
40006870	chr1:40006870:C:T	3.12619e-05	-0.981132	-3.58392e-10
40007043	chr1:40007043:G:A	0.000158466	-1.12957e-10	0.642004
40007093	chr1:40007093:G:GC	5.11479e-05	0.786683	-1.2755
40007172	chr1:40007172:A:G	0.000181796	0.779352	-3.58392e-10
40007451	chr1:40007451:A:G	2.47062e-05	0.0824959	-1.29897
40007489	chr1:40007489:C:T	3.81901e-05	0.517901	-1.29886
40007649	chr1:40007649:C:T	3.20588e-05	-1.12957e-10	-0.955964
40007875	chr1:40007875:T:C	0.000419879	1.27248	0.343957
40008370	chr1:40008370:G:A	0.000577043	3.29338	-1.359
40008498	chr1:40008498:G:A	0.00236296	3.34414	-3.58392e-10
40008597	chr1:40008597:G:A	9.74004e-05	-1.12957e-10	0.155296
40008602	chr1:40008602:C:T	1.23373e-05	-0.547301	-1.36361
40008719	chr1:40008719:G:C	2.74161e-05	-1.1124	-3.58392e-10
40008755	chr1:40008755:C:T	2.64683e-05	-1.12957e-10	-1.14759
40008855	chr1:40008855:G:A	8.63768e-05	0.036485	-0.00129929
40008939	chr1:40008939:A:G	0.000216454	1.94061	-0.986768
40009014	chr1:40009014:G:A	5.86849e-05	-1.12957e-10	-0.351352
40009053	chr1:40009053:C:T	0.000305037	-1.12957e-10	1.2969
40009198	chr1:40009198:T:C	0.000233458	2.3196	-1.29013
40009256	chr1:40009256:G:A	2.14701e-05	-1.12957e-10	-1.35687
40009291	chr1:40009291:C:G	2.19195e-05	-1.12957e-10	-1.33616
40009328	chr1:40009328:C:T	2.1326e-05	-1.12957e-10	-1.36361
40009346	chr1:40009346:T:C	0.00015652	1.97915	-1.3495
40009425	chr1:40009425:A:G	8.68332e-05	0.0404549	-3.58392e-10
40009501	chr1:40009501:A:G	0.000197904	2.2084	-1.34415
40009707	chr1:40009707:G:A	6.38935e-05	0.920333	-1.18665
40009800	chr1:40009800:A:G	7.96018e-05	-1.12957e-10	-0.0464978
40009897	chr1:40009897:C:T	2.34213e-05	-1.12957e-10	-1.26989
40009964	chr1:40009964:G:A	2.20633e-05	-1.12957e-10	-1.32962
40010163	chr1:40010163:A:T	0.000182859	2.12054	-1.33536
40010451	chr1:40010451:C:T	4.7699e-05	-1.12957e-10	-0.558623
40010515	chr1:40010515:A:G	0.000147701	1.8939	-1.32224
40010548	chr1:40010548:A:G	0.000162955	1.99464	-1.32469
40010555	chr1:40010555:A:G	0.000161925	1.98899	-1.32539
40010563	chr1:40010563:G:A	0.000182702	2.12216	-1.33783
40010565	chr1:40010565:T:C	0.000198397	2.18156	-1.31482
40010930	chr1:40010930:G:T	0.000180098	2.09713	-1.32716
40011026	chr1:40011026:C:T	2.13879e-05	-1.12957e-10	-1.36071
40011110	chr1:40011110:G:A	2.29233e-05	-1.12957e-10	-1.29138
40011129	chr1:40011129:A:G	5.45704e-05	-0.160844	-0.263199
40011302	chr1:40011302:T:C	6.68956e-05	-1.12957e-10	-0.220401
40011337	chr1:40011337:C:T	2.74572e-05	-1.12957e-10	-1.11091
40011379	chr1:40011379:G:A	2.821e-05	-1.12957e-10	-1.08386
40011693	chr1:40011693:G:A	2.44394e-05	-1.12957e-10	-1.22734
40011973	chr1:40011973:C:T	9.14935e-05	1.17144	-1.0787
40012078	chr1:40012078:A:T	8.56732e-05	1.19197	-1.16496
40012130	chr1:40012130:G:C	2.36639e-05	-1.12957e-10	-1.25958
40012647	chr1:40012647:C:T	0.00012668	1.46413	-1.046
40012742	chr1:40012742:A:G	7.9027e-05	-0.50586	0.452116
40012833	chr1:40012833:C:T	2.89611e-05	-1.12957e-10	-1.05758
40012933	chr1:40012933:A:G	9.23092e-05	1.23293	-1.13132
40012996	chr1:40012996:A:G	8.73301e-05	1.20001	-1.15385
40013408	chr1:40013408:A:C	1.75809e-05	-1.55672	-3.58392e-10
40013602	chr1:40013602:G:A	0.000180344	2.11198	-1.34065
40013762	chr1:40013762:A:G	9.16067e-05	1.44385	-1.34988
40013784	chr1:40013784:G:GT	9.06485e-05	1.43397	-1.35051
40013995	chr1:40013995:C:T	2.28588e-05	-1.12957e-10	-1.2942
40014052	chr1:40014052:T:A	0.000522481	3.15067	-1.31562
40014771	chr1:40014771:G:A	0.000102187	1.43913	-1.23586
40014812	chr1:40014812:A:G	0.000111661	1.54209	-1.25016
40014887	chr1:40014887:A:G	2.13195e-05	-1.12957e-10	-1.36391
40015112	chr1:40015112:C:T	2.57847e-05	-1.17375	-3.58392e-10
40015150	chr1:40015150:T:A	0.000112848	1.54944	-1.24693
40015170	chr1:40015170:A:G	2.13268e-05	-1.12957e-10	-1.36357
40015428	chr1:40015428:G:A	0.000186911	0.793932	0.0131647
40015651	chr1:40015651:T:C	9.16662e-05	1.40521	-1.31059
40015826	chr1:40015826:T:C	2.0781e-05	-1.38949	-3.58392e-10
40015878	chr1:40015878:G:A	2.54854e-05	-1.18543	-3.58392e-10
40015945	chr1:40015945:C:A	4.21892e-05	-1.12957e-10	-0.681369
40016144	chr1:40016144:T:A	9.99149e-05	1.41471	-1.23392
40016433	chr1:40016433:T:C	0.000167024	2.01471	-1.32011
40016673	chr1:40016673:C:T	5.22888e-05	-1.12957e-10	-0.466752
40016676	chr1:40016676:G:A	0.000116274	1.5467	-1.21428
40016842	chr1:40016842:A:G	0.000101769	1.42865	-1.22947
40016937	chr1:40016937:T:C	9.72712e-05	1.3982	-1.24423
40017716	chr1:40017716:C:T	2.29445e-05	-1.12957e-10	-1.29045
40018161	chr1:40018161:G:A	1.79662e-05	-1.53504	-3.58392e-10
40018200	chr1:40018200:C:T	0.000110628	1.50732	-1.22468
40018221	chr1:40018221:G:A	3.23397e-05	-1.12957e-10	-0.947238
40018386	chr1:40018386:C:T	0.000100956	1.4223	-1.23115
40019501	chr1:40019501:T:C	2.20319e-05	-1.33104	-3.58392e-10
40019958	chr1:40019958:T:G	5.75213e-05	0.919525	-1.2909
40020462	chr1:40020462:T:TCTC	8.96744e-05	1.2829	-1.21025
40020471	chr1:40020471:C:T	3.3974e-05	-1.12957e-10	-0.897939
40020703	chr1:40020703:G:A	9.50413e-05	1.41905	-1.28827
40021212	chr1:40021212:G:A	1.98526e-05	-1.4352	-3.58392e-10
40021864	chr1:40021864:G:A	2.37461e-05	-1.12957e-10	-1.25611
40022182	chr1:40022182:C:T	0.000227966	-0.170101	1.17576
40022185	chr1:40022185:A:G	9.5575e-05	1.34443	-1.20805
40022207	chr1:40022207:G:A	0.000245428	2.44134	-1.36187
40022498	chr1:40022498:C:T	1.31526e-05	-0.487608	-1.3593
40022591	chr1:40022591:A:G	5.37207e-05	0.818461	-1.2582
40022653	chr1:40022653:G:A	2.32923e-05	-1.12957e-10	-1.27541
40022803	chr1:40022803:A:G	2.57996e-05	-1.12957e-10	-1.17318
40022883	chr1:40022883:G:A	1.73615e-05	-1.56928	-3.58392e-10
40023005	chr1:40023005:G:T	9.20254e-05	1.31715	-1.21862
40023326	chr1:40023326:T:G	2.17873e-05	-1.12957e-10	-1.34221
40023621	chr1:40023621:G:A	2.34543e-05	-1.12957e-10	-1.26848
40023626	chr1:40023626:T:G	3.47472e-05	-1.12957e-10	-0.875434
40023871	chr1:40023871:G:A	7.57684e-05	0.928484	-1.02434
40023913	chr1:40023913:T:G	2.34969e-05	-1.12957e-10	-1.26667
40024519	chr1:40024519:A:C	0.000196389	-0.276932	1.13349
40024617	chr1:40024617:T:C	2.2029e-05	-1.12957e-10	-1.33118
40024990	chr1:40024990:C:A	9.27888e-05	1.42253	-1.31574
40025090	chr1:40025090:T:C	0.000170637	2.07977	-1.36377
40025936	chr1:40025936:A:G	6.43969e-05	-1.12957e-10	-0.258469
40026116	chr1:40026116:A:C	0.000286968	-1.12957e-10	1.23584
40026580	chr1:40026580:T:G	2.54927e-05	-1.12957e-10	-1.18514
40027064	chr1:40027064:G:C	6.9259e-05	1.11537	-1.30105
40027605	chr1:40027605:C:T	1.63735e-05	-0.264571	-1.3633
40028065	chr1:40028065:C:A	2.13199e-05	-1.12957e-10	-1.36389
40028316	chr1:40028316:A:G	0.000125188	-1.12957e-10	0.40628
40028731	chr1:40028731:C:T	2.31166e-05	-1.12957e-10	-1.28298
40028744	chr1:40028744:C:T	3.05135e-05	0.354794	-1.36016
40028932	chr1:40028932:T:C	9.92212e-05	1.47082	-1.297
40029146	chr1:40029146:C:T	1.76092e-05	-0.191333	-1.36378
40029200	chr1:40029200:C:T	2.19387e-05	-1.33528	-3.58392e-10
40029431	chr1:40029431:A:C	4.48124e-05	-0.621048	-3.58392e-10
40030006	chr1:40030006:C:T	0.000102264	-0.152369	0.356391
40030054	chr1:40030054:G:A	6.4425e-05	1.10084	-1.35888
40030240	chr1:40030240:C:T	2.34339e-05	-1.12957e-10	-1.26935
40030506	chr1:40030506:G:C	2.28495e-05	-1.12957e-10	-1.2946
40030528	chr1:40030528:T:C	1.76851e-05	-1.55081	-3.58392e-10
40031412	chr1:40031412:C:A	2.3525e-05	-1.12957e-10	-1.26547
40031832	chr1:40031832:G:A	2.97347e-05	-1.12957e-10	-1.03122
40032036	chr1:40032036:C:T	0.000104801	1.49653	-1.268
40032178	chr1:40032178:T:C	6.56578e-05	-1.12957e-10	-0.239078
40032934	chr1:40032934:A:C	5.25217e-05	-0.589915	0.127607
40033003	chr1:40033003:A:G	4.93323e-05	-0.609179	0.0842242
40033415	chr1:40033415:A:C	1.64401e-05	-0.274848	-1.34896
40033487	chr1:40033487:G:A	2.1331e-05	-1.12957e-10	-1.36337
40033630	chr1:40033630:G:A	4.72464e-05	-0.532644	-0.0355123
40033823	chr1:40033823:C:T	6.72003e-05	-1.12957e-10	-0.215856
40033958	chr1:40033958:T:C	2.14569e-05	-1.12957e-10	-1.35749
40033981	chr1:40033981:T:C	6.78638e-05	-1.12957e-10	-0.206031
40034065	chr1:40034065:C:G	2.62639e-05	-1.12957e-10	-1.15534
40034146	chr1:40034146:C:T	2.14044e-05	-1.12957e-10	-1.35994
40034207	chr1:40034207:C:T	5.59298e-05	0.903213	-1.30265
40034327	chr1:40034327:G:C	6.84546e-05	-1.12957e-10	-0.197364
40034329	chr1:40034329:T:C	6.83587e-05	-1.12957e-10	-0.198765
40034332	chr1:40034332:G:T	2.35395e-05	-1.12957e-10	-1.26485
40034365	chr1:40034365:T:A	6.76704e-05	-1.12957e-10	-0.208885
40035136	chr1:40035136:C:T	2.38704e-05	-1.12957e-10	-1.2509
40035528	chr1:40035528:A:G	0.000290286	1.59396	-0.346627
40035680	chr1:40035680:C:T	5.83857e-05	-1.12957e-10	-0.356464
40035826	chr1:40035826:A:C	0.000322294	1.78114	-0.429205
40035850	chr1:40035850:T:C	0.000547172	2.33438	-0.453148
40036120	chr1:40036120:A:T	0.000373429	1.77451	-0.275311
40036315	chr1:40036315:C:T	8.92639e-05	1.045	-0.976942
40036477	chr1:40036477:C:T	0.000414814	1.85655	-0.252253
40036582	chr1:40036582:C:T	6.6973e-06	-1.32066	-1.20117
40036661	chr1:40036661:G:A	0.000367506	1.90408	-0.420878
40036828	chr1:40036828:G:A	2.67463e-05	-1.12957e-10	-1.13714
40037228	chr1:40037228:C:T	2.29549e-05	-1.12957e-10	-1.29
40037247	chr1:40037247:C:A	0.000371707	1.90083	-0.406258
40037462	chr1:40037462:C:T	0.000284146	1.76021	-0.53426
40037675	chr1:40037675:G:A	2.23192e-05	-1.12957e-10	-1.31809
40037713	chr1:40037713:G:A	2.27822e-05	-1.12957e-10	-1.29755
40037963	chr1:40037963:T:C	0.000343693	1.81587	-0.39965
40037964	chr1:40037964:C:A	4.23198e-05	-1.12957e-10	-0.678279
40038026	chr1:40038026:C:T	2.14854e-05	-1.12957e-10	-1.35616
40038053	chr1:40038053:T:C	0.000378152	1.94006	-0.428299
40038107	chr1:40038107:G:A	6.24152e-05	-0.523404	0.233679
40038155	chr1:40038155:G:C	2.3525e-05	-1.12957e-10	-1.26547
40038215	chr1:40038215:T:C	2.45618e-05	-1.12957e-10	-1.22234
40038298	chr1:40038298:T:G	5.48636e-05	0.92925	-1.34793
40038712	chr1:40038712:C:T	3.05381e-05	-1.12957e-10	-1.00456
40038878	chr1:40038878:T:G	0.000311992	1.93473	-0.615281
40038888	chr1:40038888:C:T	2.1325e-05	-1.12957e-10	-1.36365
40039054	chr1:40039054:T:G	4.46858e-05	-1.12957e-10	-0.623877
40039538	chr1:40039538:G:T	6.48695e-05	1.09252	-1.34368
40039862	chr1:40039862:C:T	6.74195e-05	-1.12957e-10	-0.212599
40039889	chr1:40039889:G:A	0.000305394	1.99782	-0.699755
40039895	chr1:40039895:G:A	3.47013e-05	-1.12957e-10	-0.876758
40039999	chr1:40039999:T:C	0.000300514	1.91982	-0.637859
40040467	chr1:40040467:G:C	3.5507e-05	-1.12957e-10	-0.853805
40040474	chr1:40040474:A:T	2.32057e-05	-1.12957e-10	-1.27914
40040500	chr1:40040500:T:C	4.86123e-05	-1.12957e-10	-0.539658
40041053	chr1:40041053:G:A	0.000331834	2.05165	-0.670552
40041473	chr1:40041473:C:A	0.000328945	2.00465	-0.63229
40041550	chr1:40041550:G:A	0.000110912	-0.956574	1.24178
40041615	chr1:40041615:G:A	2.38322e-05	-1.12957e-10	-1.2525
40041892	chr1:40041892:G:A	2.14014e-05	-1.12957e-10	-1.36008
40042733	chr1:40042733:G:A	2.34172e-05	-1.12957e-10	-1.27006
40043415	chr1:40043415:T:C	3.48144e-05	-0.570065	-0.303437
40043424	chr1:40043424:C:CT	8.33308e-05	1.26542	-1.26614
40043737	chr1:40043737:C:T	3.55401e-05	-1.12957e-10	-0.852873
40044224	chr1:40044224:C:G	2.23329e-05	-1.12957e-10	-1.31747
40044620	chr1:40044620:A:G	1.64586e-05	-0.261838	-1.36085
40044760	chr1:40044760:C:T	5.9757e-06	-1.34744	-1.28839
40044858	chr1:40044858:A:G	0.000423455	2.20525	-0.580338
40044896	chr1:40044896:AC:A	6.48933e-05	-1.12957e-10	-0.25079
40044931	chr1:40044931:G:A	0.000337265	2.07627	-0.678934
40044980	chr1:40044980:T:C	2.32716e-05	-1.12957e-10	-1.2763
40044987	chr1:40044987:G:A	3.34342e-05	-1.12957e-10	-0.913954
40045032	chr1:40045032:C:T	4.92944e-05	-1.12957e-10	-0.525722
40045216	chr1:40045216:T:C	4.0947e-05	-1.12957e-10	-0.711256
40045317	chr1:40045317:C:T	7.99507e-05	1.21238	-1.2545
40045322	chr1:40045322:G:A	2.34072e-05	-1.12957e-10	-1.27049
40045372	chr1:40045372:A:G	6.42755e-05	1.09892	-1.35927
40045467	chr1:40045467:T:C	1.55731e-05	-0.328302	-1.34969
40045586	chr1:40045586:T:C	2.64011e-05	-1.12957e-10	-1.15013
40045595	chr1:40045595:G:A	5.61164e-05	0.965494	-1.3616
40045842	chr1:40045842:T:C	0.000354637	2.04589	-0.598333
40045843	chr1:40045843:G:A	1.72734e-05	-0.21095	-1.36342
40046321	chr1:40046321:T:C	2.39831e-05	-1.12957e-10	-1.24618
40046492	chr1:40046492:A:G	0.000137307	-1.12957e-10	0.498688
40046548	chr1:40046548:T:G	2.33789e-05	-1.12957e-10	-1.2717
40046589	chr1:40046589:C:T	7.21896e-05	1.21729	-1.36153
40046919	chr1:40046919:C:T	3.01405e-05	0.264806	-1.28247
40047101	chr1:40047101:TTATAATCTTATGGGATTTTGTGTTGATTAATCCCCATATAATCCCA:T	0.000306903	2.31762	-1.01462
40047649	chr1:40047649:C:T	7.12241e-05	1.10114	-1.25884
40047700	chr1:40047700:T:G	0.000294645	1.92992	-0.667682
40047880	chr1:40047880:G:A	2.14692e-05	-1.12957e-10	-1.35691
40048038	chr1:40048038:T:C	3.92582e-05	0.350488	-1.10386
40048394	chr1:40048394:A:C	6.98471e-05	1.07321	-1.25043
40048489	chr1:40048489:G:A	3.39798e-05	-1.12957e-10	-0.897768
40048659	chr1:40048659:T:C	0.000394546	2.11096	-0.556757
40048673	chr1:40048673:T:A	0.00037818	2.0649	-0.553062
40048693	chr1:40048693:T:G	0.00041077	2.11883	-0.524331
40048872	chr1:40048872:T:C	0.000372019	2.10053	-0.605123
40049269	chr1:40049269:C:T	0.000221087	0.975024	-3.58392e-10
40049374	chr1:40049374:T:C	0.000320742	1.92578	-0.57868
40049453	chr1:40049453:T:C	0.000424316	2.1172	-0.490253
40049605	chr1:40049605:G:A	9.81676e-05	-0.946706	1.10985
40049674	chr1:40049674:T:C	0.000398918	2.11208	-0.546861
40049710	chr1:40049710:C:T	5.35568e-05	-1.12957e-10	-0.442792
40049724	chr1:40049724:C:A	7.48167e-05	1.14755	-1.25605
40049747	chr1:40049747:C:T	2.16866e-05	-1.12957e-10	-1.34684
40049776	chr1:40049776:T:C	1.72943e-05	-1.57316	-3.58392e-10
40050566	chr1:40050566:G:A	2.69519e-05	-1.12957e-10	-1.12948
40050724	chr1:40050724:A:G	3.07608e-05	0.301698	-1.29899
40051640	chr1:40051640:A:T	3.40353e-05	-1.12957e-10	-0.896136
40051696	chr1:40051696:C:T	3.0475e-05	-1.12957e-10	-1.00663
40051773	chr1:40051773:G:A	2.15667e-05	-1.12957e-10	-1.35238
40051794	chr1:40051794:C:T	0.000354205	2.05669	-0.610344
40052066	chr1:40052066:T:C	4.02423e-05	0.196541	-0.925158
40052431	chr1:40052431:G:A	0.000371389	2.06524	-0.571527
40052438	chr1:40052438:C:G	0.000330476	1.99989	-0.622885
40052494	chr1:40052494:G:A	0.000373246	2.10595	-0.607245
40052828	chr1:40052828:C:T	4.37337e-05	-0.645415	-3.58392e-10
40052985	chr1:40052985:G:A	1.98427e-05	-0.0718822	-1.36382
40052995	chr1:40052995:C:T	1.76645e-05	-1.55198	-3.58392e-10
40053035	chr1:40053035:T:C	2.13436e-05	-1.12957e-10	-1.36278
40053080	chr1:40053080:C:T	5.75299e-05	0.987903	-1.35913
40053410	chr1:40053410:C:T	0.000372347	2.06275	-0.566459
40053472	chr1:40053472:T:C	4.38096e-05	-0.619484	-0.0241984
40053546	chr1:40053546:G:C	2.7112e-05	-1.12957e-10	-1.12356
40053579	chr1:40053579:C:T	9.67607e-05	0.148708	-3.58392e-10
40053631	chr1:40053631:A:G	0.00035799	2.03656	-0.57959
40053647	chr1:40053647:A:G	0.000397401	2.04083	-0.479418
40053681	chr1:40053681:A:T	0.000373031	2.05443	-0.556302
40053727	chr1:40053727:A:G	0.00030811	1.91826	-0.61134
40054130	chr1:40054130:AGAGT:A	3.30253e-05	0.378147	-1.30441
40054222	chr1:40054222:A:G	0.000438767	2.10545	-0.445015
40054347	chr1:40054347:C:T	0.000437023	2.13429	-0.477833
40054415	chr1:40054415:A:G	0.000355012	2.05692	-0.608307
40055254	chr1:40055254:A:G	0.000400263	2.92983	-1.36124
40055259	chr1:40055259:G:A	3.42225e-05	0.390808	-1.28146
40055335	chr1:40055335:TATC:T	0.000373072	2.8579	-1.35966
40055446	chr1:40055446:A:G	2.25784e-05	-1.12957e-10	-1.30654
40055709	chr1:40055709:A:G	0.000423936	2.98938	-1.36333
40055722	chr1:40055722:T:A	1.52442e-05	-0.338576	-1.36076
40055741	chr1:40055741:T:A	1.54832e-05	-0.322284	-1.36149
40055845	chr1:40055845:A:G	0.00038531	2.88664	-1.35613
40056085	chr1:40056085:C:G	0.000360902	2.82453	-1.35946
40056159	chr1:40056159:C:T	0.000189115	-1.12957e-10	0.818821
40056776	chr1:40056776:A:G	0.00041817	2.97037	-1.35802
40057427	chr1:40057427:C:T	1.97837e-05	-1.43868	-3.58392e-10
40057444	chr1:40057444:A:G	6.56265e-05	-1.12957e-10	-0.239554
40057485	chr1:40057485:G:T	0.000406239	2.94239	-1.35899
40057561	chr1:40057561:T:C	2.08405e-05	-1.38664	-3.58392e-10
40057656	chr1:40057656:A:G	0.000670705	3.40287	-1.31808
40058528	chr1:40058528:C:A	6.5542e-05	-1.12957e-10	-0.240843
40058839	chr1:40058839:G:T	5.34239e-05	-1.12957e-10	-0.445275
40058916	chr1:40058916:G:A	2.41391e-05	-1.12957e-10	-1.2397
40059018	chr1:40059018:A:T	0.000398796	2.92432	-1.3594
40059194	chr1:40059194:T:C	0.000364357	2.83291	-1.35831
40059439	chr1:40059439:T:C	3.56163e-05	-1.12957e-10	-0.850731
40060321	chr1:40060321:G:C	1.60498e-05	-0.287398	-1.36044
40060331	chr1:40060331:T:C	4.40681e-05	-0.637939	0.00014119
40060724	chr1:40060724:A:G	5.64066e-06	-1.54142	-1.15211
40061448	chr1:40061448:C:T	2.02424e-05	-0.0522735	-1.36348
40061737	chr1:40061737:G:A	3.47099e-05	-1.12957e-10	-0.87651
40061858	chr1:40061858:C:T	4.50742e-05	-1.12957e-10	-0.615224
40062222	chr1:40062222:ACTCT:A	0.000401207	2.92982	-1.35888
40062234	chr1:40062234:A:C	6.83479e-05	1.1644	-1.36333
40062324	chr1:40062324:G:A	2.50562e-05	-1.20241	-3.58392e-10
40062639	chr1:40062639:C:T	0.000218398	0.962787	-3.58392e-10
40062927	chr1:40062927:A:G	0.000347858	2.78536	-1.3571
40062953	chr1:40062953:C:T	0.000379061	2.87077	-1.35661
40063194	chr1:40063194:C:T	4.50031e-05	-0.623241	0.0064387
40063323	chr1:40063323:A:T	2.19252e-05	-1.12957e-10	-1.3359
40063357	chr1:40063357:T:C	3.01429e-05	0.247263	-1.26485
40064672	chr1:40064672:C:G	0.00031035	-0.0988153	1.41298
40065142	chr1:40065142:A:G	6.11427e-05	1.04604	-1.35636
40065422	chr1:40065422:A:G	7.07064e-05	1.19576	-1.36076
40065608	chr1:40065608:T:G	3.44748e-05	-1.12957e-10	-0.883305
40065822	chr1:40065822:C:A	2.36838e-05	-1.12957e-10	-1.25874
40066178	chr1:40066178:G:A	2.18829e-05	-1.12957e-10	-1.33783
40066640	chr1:40066640:C:A	2.31047e-05	-1.12957e-10	-1.2835
40067686	chr1:40067686:G:A	2.85169e-05	-1.07304	-3.58392e-10
40067772	chr1:40067772:C:G	4.07146e-05	-1.12957e-10	-0.716948
40068286	chr1:40068286:T:C	2.66662e-05	-1.12957e-10	-1.14014
40068351	chr1:40068351:A:G	6.95646e-05	1.17986	-1.36114
40068401	chr1:40068401:C:G	0.000365234	2.84026	-1.36326
40069170	chr1:40069170:T:A	1.67638e-05	-0.260757	-1.34356
40069268	chr1:40069268:A:T	4.11999e-05	-0.717997	0.012898
40069324	chr1:40069324:G:T	2.29396e-05	-1.29067	-3.58392e-10
40069334	chr1:40069334:C:T	5.75093e-05	0.992248	-1.36384
40069395	chr1:40069395:T:C	0.000282031	2.57949	-1.361
40069949	chr1:40069949:G:A	2.23295e-05	-1.12957e-10	-1.31763
40069973	chr1:40069973:G:A	9.05867e-06	-0.856222	-1.36359
40070003	chr1:40070003:G:A	2.38024e-05	-1.12957e-10	-1.25375
40070298	chr1:40070298:T:G	2.8674e-05	-1.12957e-10	-1.06754
40070402	chr1:40070402:C:CT	2.16361e-05	-1.12957e-10	-1.34917
40071242	chr1:40071242:G:A	3.464e-05	-1.12957e-10	-0.878526
40071266	chr1:40071266:CT:C	3.93819e-05	-1.12957e-10	-0.750227
40071342	chr1:40071342:C:T	3.0821e-05	-1.12957e-10	-0.995337
40071944	chr1:40071944:A:G	4.07504e-05	-1.12957e-10	-0.716067
40072429	chr1:40072429:G:A	9.38692e-05	1.45654	-1.33817
40072786	chr1:40072786:C:T	6.34903e-06	-1.39424	-1.18099
40073353	chr1:40073353:T:G	2.33994e-05	-1.12957e-10	-1.27082
40073404	chr1:40073404:C:T	0.00036185	2.80167	-1.33397
40073605	chr1:40073605:T:C	3.07346e-05	-1.12957e-10	-0.998146
40073900	chr1:40073900:A:G	1.28125e-05	-0.526309	-1.3468
40074058	chr1:40074058:G:T	4.06582e-05	-1.12957e-10	-0.718334
40074145	chr1:40074145:C:G	2.28962e-05	-1.12957e-10	-1.29256
40074513	chr1:40074513:G:T	1.66027e-05	-0.271689	-1.34228
40074952	chr1:40074952:A:T	0.000160436	-0.371252	1.02561
40075472	chr1:40075472:C:G	2.39324e-05	-0.49755	-0.750752
40076470	chr1:40076470:A:C	2.28696e-05	-1.12957e-10	-1.29373
40076618	chr1:40076618:T:C	2.28534e-05	-1.12957e-10	-1.29443
40077229	chr1:40077229:A:G	0.000483242	3.11504	-1.35806
40077266	chr1:40077266:G:C	2.59121e-05	-0.308903	-0.859923
40077347	chr1:40077347:T:C	1.4329e-05	-0.404201	-1.35704
40077635	chr1:40077635:T:C	3.37298e-05	-1.12957e-10	-0.905153
40077753	chr1:40077753:C:T	2.03611e-05	-0.149413	-1.26049
40078152	chr1:40078152:G:GT	3.46637e-05	-1.12957e-10	-0.87784
40078250	chr1:40078250:T:C	5.5979e-05	0.172402	-0.570959
40078897	chr1:40078897:AGG:A	4.96869e-05	-0.517792	-3.58392e-10
40078901	chr1:40078901:TATA:T	5.12405e-05	-0.487005	-3.58392e-10
40079394	chr1:40079394:T:A	9.58831e-05	0.139596	-3.58392e-10
40080292	chr1:40080292:T:G	0.000202718	0.928297	-0.0400144
40080735	chr1:40080735:G:A	3.53535e-05	-1.12957e-10	-0.858135
40080740	chr1:40080740:G:A	2.56865e-05	-1.12957e-10	-1.17757
40081242	chr1:40081242:A:G	2.14265e-05	-1.12957e-10	-1.35891
40081311	chr1:40081311:A:G	2.13213e-05	-1.12957e-10	-1.36383
40081565	chr1:40081565:AATAG:A	5.92028e-06	-1.29549	-1.34966
40081615	chr1:40081615:T:C	1.63761e-05	-0.568915	-1.0588
40081692	chr1:40081692:G:A	1.76947e-05	-1.55027	-3.58392e-10
40082098	chr1:40082098:G:A	2.22982e-05	-1.12957e-10	-1.31903
40082240	chr1:40082240:C:T	2.36747e-05	-1.12957e-10	-1.25913
40082241	chr1:40082241:G:A	1.84134e-05	-0.548523	-0.961929
40082278	chr1:40082278:C:T	1.95476e-05	-0.593297	-0.857382
40082372	chr1:40082372:A:G	2.88885e-05	0.300822	-1.36091
40082563	chr1:40082563:C:T	2.16005e-05	-1.12957e-10	-1.35082
40082582	chr1:40082582:C:T	1.64166e-05	-0.654127	-0.971112
40082754	chr1:40082754:G:A	2.33424e-05	-1.12957e-10	-1.27326
40083018	chr1:40083018:G:A	1.65521e-05	-0.651514	-0.965509
40083228	chr1:40083228:A:G	3.80333e-05	0.00393949	-0.789011
40083440	chr1:40083440:G:A	1.90822e-05	-0.631303	-0.843474
40083497	chr1:40083497:C:T	2.13197e-05	-1.12957e-10	-1.3639
40083568	chr1:40083568:A:C	4.36378e-05	-0.647611	-3.58392e-10
40083782	chr1:40083782:C:T	1.98302e-05	-0.646714	-0.789614
40083891	chr1:40083891:T:G	1.91579e-05	-0.610278	-0.860541
40084001	chr1:40084001:T:C	1.72763e-05	-0.679089	-0.895109
40084126	chr1:40084126:A:C	9.60826e-05	0.141674	-3.58392e-10
40084258	chr1:40084258:C:A	2.87139e-05	0.288225	-1.35438
40084819	chr1:40084819:C:G	6.61025e-06	-1.44449	-1.09042
40085102	chr1:40085102:C:T	6.42028e-06	-1.44489	-1.11918
40085196	chr1:40085196:A:G	6.29057e-06	-1.4677	-1.11678
40085280	chr1:40085280:C:A	2.15044e-05	-1.12957e-10	-1.35528
40085421	chr1:40085421:G:A	2.26673e-05	0.0557856	-1.35839
40085485	chr1:40085485:CTT:C	2.16644e-05	-1.12957e-10	-1.34786
40085956	chr1:40085956:T:C	2.15044e-05	-1.12957e-10	-1.35528
40086185	chr1:40086185:G:A	2.17475e-05	-1.12957e-10	-1.34404
40086215	chr1:40086215:G:C	2.17319e-05	-1.12957e-10	-1.34475
40086603	chr1:40086603:G:T	9.57843e-06	-1.40985	-0.75417
40087340	chr1:40087340:G:A	5.70364e-06	-1.44729	-1.23514
40087698	chr1:40087698:T:C	2.76238e-05	-1.12957e-10	-1.10485
40087702	chr1:40087702:GGAA:G	2.14923e-05	-1.12957e-10	-1.35584
40087772	chr1:40087772:A:G	2.04459e-05	-0.198423	-1.20733
40088575	chr1:40088575:A:T	2.66888e-05	0.0740151	-1.21331
40088576	chr1:40088576:A:T	2.25232e-05	-1.12957e-10	-1.30899
40088771	chr1:40088771:T:C	2.17324e-05	-1.12957e-10	-1.34473
40088927	chr1:40088927:T:C	2.35673e-05	-1.12957e-10	-1.26367
40089164	chr1:40089164:G:A	2.23406e-05	-0.132199	-1.18493
40089370	chr1:40089370:C:T	2.30654e-05	-1.12957e-10	-1.2852
40089385	chr1:40089385:A:G	3.32682e-05	-0.918933	-3.58392e-10
40089602	chr1:40089602:C:G	1.24524e-05	-0.576088	-1.32554
40089727	chr1:40089727:C:T	2.83242e-05	0.278725	-1.35854
40089802	chr1:40089802:A:C	1.73072e-05	-1.57241	-3.58392e-10
40090051	chr1:40090051:T:G	4.52279e-05	0.338595	-0.950415
40090130	chr1:40090130:G:A	9.25765e-06	-1.31683	-0.881257
40090179	chr1:40090179:CCTAGA:C	3.33249e-05	-1.12957e-10	-0.917228
40090350	chr1:40090350:G:A	2.89695e-05	0.305545	-1.36284
40090471	chr1:40090471:T:C	4.30427e-05	0.675132	-1.33647
40090603	chr1:40090603:C:T	2.93559e-05	-1.04404	-3.58392e-10
40090606	chr1:40090606:A:G	7.11162e-06	-1.44892	-1.01288
40090648	chr1:40090648:C:T	2.16474e-05	-1.12957e-10	-1.34865
40090845	chr1:40090845:CA:C	7.40076e-06	-1.45326	-0.968688
40091250	chr1:40091250:T:C	2.29182e-05	-1.12957e-10	-1.2916
40091270	chr1:40091270:A:T	2.79768e-05	0.267213	-1.35937
40091361	chr1:40091361:A:G	3.24351e-05	-0.944292	-3.58392e-10
40091505	chr1:40091505:G:A	5.75825e-05	-1.12957e-10	-0.370314
40091984	chr1:40091984:G:A	4.14556e-05	0.108804	-0.807715
40092584	chr1:40092584:C:G	2.22892e-05	-1.12957e-10	-1.31943
40092839	chr1:40092839:A:G	4.31279e-05	0.10249	-0.761855
40092986	chr1:40092986:T:C	2.16125e-05	-1.12957e-10	-1.35026
40093122	chr1:40093122:C:T	2.1327e-05	-1.12957e-10	-1.36356
40093381	chr1:40093381:AATAGG:A	1.16352e-05	-1.27069	-0.698809
40093481	chr1:40093481:C:T	7.78417e-06	-1.32089	-1.05055
40093535	chr1:40093535:C:T	1.33769e-05	-1.15025	-0.679762
40093576	chr1:40093576:T:G	1.35199e-05	-1.14394	-0.675431
40093616	chr1:40093616:A:G	1.29952e-05	-1.18729	-0.671658
40093653	chr1:40093653:G:A	2.8209e-05	-1.12957e-10	-1.08389
40093806	chr1:40093806:A:C	1.37839e-05	-1.14607	-0.653967
40093849	chr1:40093849:A:T	3.16542e-05	-1.12957e-10	-0.968663
40094014	chr1:40094014:G:A	5.9777e-06	-1.27168	-1.36381
40094033	chr1:40094033:A:C	2.63283e-05	-1.12957e-10	-1.15289
40094201	chr1:40094201:G:A	3.66004e-05	-0.980014	0.156539
40094562	chr1:40094562:T:C	4.19287e-05	0.0956779	-0.783242
40094734	chr1:40094734:G:A	5.17746e-06	-1.53309	-1.24613
40094786	chr1:40094786:A:G	2.94874e-05	-0.943258	-0.0963122
40094966	chr1:40094966:G:A	2.13641e-05	-1.12957e-10	-1.36182
40094992	chr1:40094992:C:T	2.5501e-05	0.0570859	-1.2419
40095084	chr1:40095084:C:T	4.13621e-05	-1.12957e-10	-0.701169
40095261	chr1:40095261:T:C	3.96722e-05	-1.12957e-10	-0.742884
40095799	chr1:40095799:C:T	7.96991e-06	-1.2813	-1.06656
40095826	chr1:40095826:T:C	2.79085e-05	-1.12957e-10	-1.0946
40095844	chr1:40095844:G:A	2.79647e-05	-1.12957e-10	-1.09259
40095925	chr1:40095925:A:T	2.80356e-05	-1.12957e-10	-1.09006
40095932	chr1:40095932:C:A	4.49219e-06	-1.55729	-1.3639
40096005	chr1:40096005:T:C	2.80107e-05	-1.12957e-10	-1.09095
40096106	chr1:40096106:G:C	2.77087e-05	-1.12957e-10	-1.10179
40096139	chr1:40096139:C:G	6.47384e-06	-1.19185	-1.36392
40096142	chr1:40096142:A:ACAAAAC	6.45467e-06	-1.196	-1.36273
40096239	chr1:40096239:T:C	1.15645e-05	-0.84327	-1.13232
40096357	chr1:40096357:A:C	1.92156e-05	-0.644076	-0.823734
40096779	chr1:40096779:G:A	2.75796e-05	-1.12957e-10	-1.10646
40097097	chr1:40097097:A:C	2.45196e-05	-1.12957e-10	-1.22406
40097321	chr1:40097321:T:C	7.21494e-06	-1.32841	-1.11897
40097439	chr1:40097439:C:T	2.25405e-05	-1.12957e-10	-1.30822
40097614	chr1:40097614:T:A	2.83845e-05	-1.12957e-10	-1.07769
40098028	chr1:40098028:T:C	2.18444e-05	-1.18016	-0.159428
40098084	chr1:40098084:C:T	3.14525e-05	-1.12957e-10	-0.975055
40098514	chr1:40098514:A:G	3.11828e-05	-1.12957e-10	-0.983667
40098569	chr1:40098569:T:A	7.01956e-06	-1.19312	-1.28171
40098613	chr1:40098613:T:C	3.86206e-05	-1.12957e-10	-0.769748
40098685	chr1:40098685:C:T	2.94503e-05	-1.12957e-10	-1.04083
40098855	chr1:40098855:C:G	6.31406e-05	-1.12957e-10	-0.278169
40099215	chr1:40099215:G:A	1.07864e-05	-1.01291	-1.03234
40099365	chr1:40099365:T:C	7.14516e-05	0.384434	-0.538948
40099369	chr1:40099369:A:G	8.47083e-05	0.498944	-0.483265
40099449	chr1:40099449:G:C	1.79869e-05	-1.57185	0.0379591
40099582	chr1:40099582:T:C	9.74855e-05	0.654446	-0.498276
40099938	chr1:40099938:G:C	1.14545e-05	-1.35031	-0.634847
40099963	chr1:40099963:T:C	2.23207e-05	0.0456392	-1.36366
40100040	chr1:40100040:G:T	1.76977e-05	-0.572552	-0.977546
40100060	chr1:40100060:T:A	3.32121e-05	-0.92062	-3.58392e-10
40100275	chr1:40100275:G:A	1.22179e-05	-1.52895	-0.391682
40100328	chr1:40100328:G:A	2.16839e-05	-1.12957e-10	-1.34696
40100516	chr1:40100516:TTAAC:T	1.27631e-05	-0.514554	-1.36242
40100841	chr1:40100841:T:G	4.31518e-05	-1.12957e-10	-0.658811
40101402	chr1:40101402:G:T	6.06104e-06	-1.26354	-1.35812
40101534	chr1:40101534:C:T	7.32609e-06	-1.18213	-1.24996
40101844	chr1:40101844:T:C	3.1711e-05	-1.12957e-10	-0.966871
40102569	chr1:40102569:G:A	4.52576e-05	0.419025	-1.03019
40102678	chr1:40102678:A:G	3.005e-05	-1.12957e-10	-1.02067
40102861	chr1:40102861:C:T	4.91122e-05	-1.12957e-10	-0.529427
40102918	chr1:40102918:G:T	2.14457e-05	-1.12957e-10	-1.35801
40103085	chr1:40103085:C:T	1.06231e-05	-1.52739	-0.533121
40103286	chr1:40103286:GT:G	4.3196e-05	-1.12957e-10	-0.657787
40103618	chr1:40103618:T:A	2.15008e-05	-1.12957e-10	-1.35545
40103799	chr1:40103799:A:G	3.18623e-05	-1.12957e-10	-0.96211
40103804	chr1:40103804:T:C	3.96509e-05	-0.743421	-3.58392e-10
40104582	chr1:40104582:T:G	1.80412e-05	-1.53088	-3.58392e-10
40104866	chr1:40104866:A:G	5.28987e-05	0.604498	-1.05965
40104926	chr1:40104926:C:T	2.71494e-05	-1.12957e-10	-1.12218
40105216	chr1:40105216:G:A	4.09577e-05	-1.12957e-10	-0.710994
40105219	chr1:40105219:A:C	3.82772e-05	-1.12957e-10	-0.77868
40105570	chr1:40105570:G:T	2.74236e-05	-1.12957e-10	-1.11213
40105646	chr1:40105646:C:A	4.08601e-05	-1.12957e-10	-0.713381
40106018	chr1:40106018:A:G	2.56974e-05	-1.12957e-10	-1.17714
40106023	chr1:40106023:T:TA	2.52481e-05	-1.12957e-10	-1.19478
40106391	chr1:40106391:C:T	2.25287e-05	-1.12957e-10	-1.30874
40106400	chr1:40106400:T:C	2.86666e-05	-1.12957e-10	-1.0678
40106474	chr1:40106474:C:T	2.89703e-05	-1.12957e-10	-1.05726
40106585	chr1:40106585:C:A	3.23748e-05	-1.12957e-10	-0.946154
40106604	chr1:40106604:G:T	1.39518e-05	-0.575791	-1.21213
40106957	chr1:40106957:G:A	3.04112e-05	-1.12957e-10	-1.00872
40107342	chr1:40107342:T:G	6.23878e-05	-1.12957e-10	-0.290165
40107397	chr1:40107397:T:C	2.38257e-05	-1.12957e-10	-1.25277
40107455	chr1:40107455:T:C	4.10332e-05	-1.12957e-10	-0.709153
40107462	chr1:40107462:A:G	5.06546e-05	0.630579	-1.12908
40107489	chr1:40107489:A:G	3.97383e-05	-1.12957e-10	-0.741219
40107497	chr1:40107497:T:C	2.21918e-05	-1.12957e-10	-1.32381
40107858	chr1:40107858:C:T	4.17837e-05	-1.12957e-10	-0.691027
40107985	chr1:40107985:T:C	4.53637e-05	-1.12957e-10	-0.608821
40108411	chr1:40108411:TCTC:T	8.19408e-06	-1.2518	-1.06833
40108430	chr1:40108430:G:A	3.23415e-05	-1.12957e-10	-0.947184
40108465	chr1:40108465:G:A	5.56882e-05	-1.12957e-10	-0.403765
40108894	chr1:40108894:G:A	4.48744e-05	-1.12957e-10	-0.619667
40108901	chr1:40108901:T:G	4.06537e-05	-1.12957e-10	-0.718445
40109049	chr1:40109049:G:A	7.0087e-06	-1.23865	-1.23773
40109163	chr1:40109163:G:A	2.13237e-05	-1.12957e-10	-1.36372
40109219	chr1:40109219:T:C	2.2514e-05	-1.12957e-10	-1.3094
40109842	chr1:40109842:G:A	3.2332e-05	-0.0851055	-0.86237
40109881	chr1:40109881:A:G	5.06225e-05	-1.12957e-10	-0.499137
40110143	chr1:40110143:T:C	2.13821e-05	-1.12957e-10	-1.36098
40110554	chr1:40110554:A:G	2.13195e-05	-1.12957e-10	-1.36391
40110698	chr1:40110698:A:C	2.26931e-05	-1.12957e-10	-1.30147
40110910	chr1:40110910:A:G	2.10875e-05	-0.0131643	-1.36169
40110930	chr1:40110930:G:A	0.000102422	0.3811	-0.175535
40111043	chr1:40111043:G:T	6.84933e-06	-1.29497	-1.20442
40111047	chr1:40111047:G:T	2.15022e-05	-1.12957e-10	-1.35538
40111107	chr1:40111107:C:T	2.13646e-05	-1.12957e-10	-1.3618
40111243	chr1:40111243:G:A	3.94475e-05	-0.155734	-0.592828
40111430	chr1:40111430:C:T	9.10249e-05	0.0875992	-3.58392e-10
40111476	chr1:40111476:A:G	2.1372e-05	-1.12957e-10	-1.36145
40112239	chr1:40112239:A:G	2.13284e-05	-1.12957e-10	-1.3635
40112304	chr1:40112304:G:A	5.89941e-05	-1.12957e-10	-0.346096
40112317	chr1:40112317:T:A	2.14152e-05	-1.12957e-10	-1.35944
40112348	chr1:40112348:T:C	2.37983e-05	-1.12957e-10	-1.25392
40113156	chr1:40113156:G:A	2.13268e-05	-1.12957e-10	-1.36357
40113268	chr1:40113268:C:G	4.74665e-06	-1.50218	-1.36392
40113727	chr1:40113727:A:G	2.132e-05	-1.12957e-10	-1.36389
40113733	chr1:40113733:A:G	2.49136e-05	-1.12957e-10	-1.20812
40113785	chr1:40113785:G:A	2.1634e-05	-1.12957e-10	-1.34927
40114081	chr1:40114081:A:AT	2.48194e-05	-1.12957e-10	-1.21191
40114083	chr1:40114083:A:C	2.43756e-05	-1.12957e-10	-1.22995
40114389	chr1:40114389:A:T	2.13423e-05	-1.12957e-10	-1.36284
40114455	chr1:40114455:T:C	2.13719e-05	-1.12957e-10	-1.36146
40115224	chr1:40115224:A:T	4.70517e-06	-1.52872	-1.34615
40115314	chr1:40115314:T:C	2.33006e-05	-1.12957e-10	-1.27506
40115411	chr1:40115411:A:G	2.25576e-05	-1.12957e-10	-1.30746
40115673	chr1:40115673:T:G	2.48571e-05	-1.21039	-3.58392e-10
40116274	chr1:40116274:G:A	2.42212e-05	-1.12957e-10	-1.2363
40116584	chr1:40116584:A:G	2.4828e-05	-1.12957e-10	-1.21156
40116686	chr1:40116686:A:G	2.47801e-05	-1.12957e-10	-1.21349
40116862	chr1:40116862:T:A	5.6205e-06	-1.48449	-1.21263
40116913	chr1:40116913:T:C	4.73186e-06	-1.50705	-1.36217
40116960	chr1:40116960:C:T	5.5527e-06	-1.48116	-1.22809
40117251	chr1:40117251:G:A	1.21018e-05	-1.55514	-0.375037
40117405	chr1:40117405:T:TAAC	5.64411e-06	-1.4781	-1.21482
40117464	chr1:40117464:A:G	2.30885e-05	-1.12957e-10	-1.2842
40117884	chr1:40117884:T:C	5.6597e-05	-1.12957e-10	-0.387578
40117924	chr1:40117924:C:T	4.61952e-06	-1.53959	-1.35365
40118454	chr1:40118454:G:A	5.48922e-06	-1.51157	-1.20917
40118548	chr1:40118548:C:T	2.88033e-05	-1.12957e-10	-1.06304
40118678	chr1:40118678:T:C	2.13489e-05	-1.12957e-10	-1.36253
40118893	chr1:40118893:A:G	4.44413e-06	-1.57401	-1.35794
40118937	chr1:40118937:G:A	7.91642e-05	-1.12957e-10	-0.0520099
40118998	chr1:40118998:A:G	6.21631e-06	-1.43134	-1.16501
40119029	chr1:40119029:A:T	7.9954e-05	-1.12957e-10	-0.0420828
40119126	chr1:40119126:G:A	3.70527e-05	-0.348598	-0.462594
40119170	chr1:40119170:C:T	2.13373e-05	-1.12957e-10	-1.36308
40119279	chr1:40119279:G:A	4.47059e-06	-1.57337	-1.35265
40119294	chr1:40119294:T:G	2.13213e-05	-1.12957e-10	-1.36383
40119382	chr1:40119382:G:C	4.43897e-06	-1.57402	-1.35909
40119563	chr1:40119563:T:C	4.45026e-06	-1.57218	-1.35839
40119641	chr1:40119641:G:C	4.4491e-06	-1.57341	-1.35743
40119652	chr1:40119652:G:A	4.46748e-06	-1.57014	-1.35657
40119706	chr1:40119706:T:C	4.45867e-06	-1.57238	-1.35631
40119813	chr1:40119813:A:G	3.78395e-05	-0.259337	-0.530844
40119837	chr1:40119837:C:T	8.1394e-05	-1.12957e-10	-0.0242328
40119886	chr1:40119886:A:T	4.44738e-06	-1.57266	-1.35856
40120054	chr1:40120054:A:G	4.44461e-06	-1.57408	-1.35776
40120094	chr1:40120094:A:G	2.49466e-05	-1.12957e-10	-1.20679
40120162	chr1:40120162:C:A	4.7378e-06	-1.50821	-1.35975
40120372	chr1:40120372:T:C	4.43263e-06	-1.57302	-1.36152
40120472	chr1:40120472:A:G	4.42623e-06	-1.57405	-1.36193
40120492	chr1:40120492:A:G	4.43697e-06	-1.57408	-1.35948
40120503	chr1:40120503:G:A	4.437e-06	-1.5739	-1.35965
40120580	chr1:40120580:G:A	4.46927e-06	-1.56903	-1.35728
40120634	chr1:40120634:T:A	2.15433e-05	-1.12957e-10	-1.35347
40120766	chr1:40120766:A:G	1.68355e-05	-1.27396	-0.326082
40120777	chr1:40120777:A:G	2.20471e-05	-1.12957e-10	-1.33035
40120808	chr1:40120808:C:A	6.18676e-06	-1.39819	-1.20293
40120939	chr1:40120939:T:C	2.13854e-05	-1.12957e-10	-1.36083
40121332	chr1:40121332:C:T	3.92446e-05	-0.753721	-3.58392e-10
40121342	chr1:40121342:T:C	5.14955e-06	-1.42926	-1.35537
40121348	chr1:40121348:C:T	2.85351e-05	-1.12957e-10	-1.0724
40121437	chr1:40121437:A:G	2.87847e-05	-1.12957e-10	-1.06369
40121528	chr1:40121528:T:C	4.4326e-06	-1.57401	-1.36053
40121583	chr1:40121583:T:C	5.91252e-06	-1.46365	-1.18281
40121694	chr1:40121694:A:G	4.49328e-06	-1.5732	-1.34775
40121737	chr1:40121737:G:T	4.54012e-06	-1.57407	-1.33651
40121790	chr1:40121790:T:C	4.53303e-06	-1.57408	-1.33806
40121816	chr1:40121816:A:T	4.53029e-06	-1.57409	-1.33866
40121976	chr1:40121976:A:T	4.53647e-06	-1.57273	-1.33865
40122118	chr1:40122118:C:G	4.5211e-06	-1.57397	-1.34081
40122372	chr1:40122372:G:A	2.49588e-05	-1.12957e-10	-1.20631
40122471	chr1:40122471:T:G	2.27917e-05	-1.12957e-10	-1.29714
40122616	chr1:40122616:C:T	6.35265e-06	-1.39505	-1.17961
40122628	chr1:40122628:T:C	2.31592e-05	-1.12957e-10	-1.28114
40122715	chr1:40122715:C:A	4.79912e-06	-1.52012	-1.33498
40122829	chr1:40122829:T:C	4.54024e-06	-1.57408	-1.33648
40122876	chr1:40122876:C:T	6.86458e-06	-1.54574	-0.951415
40122967	chr1:40122967:T:A	4.69604e-05	-1.12957e-10	-0.57423
40122990	chr1:40122990:T:C	4.27222e-05	-0.248346	-0.420469
40122994	chr1:40122994:C:T	2.25297e-05	-1.12957e-10	-1.3087
40123058	chr1:40123058:C:G	4.53083e-06	-1.57396	-1.33867
40123150	chr1:40123150:C:A	2.13474e-05	-1.12957e-10	-1.3626
40123416	chr1:40123416:C:G	3.12473e-05	-1.12957e-10	-0.9816
40123533	chr1:40123533:G:T	5.76317e-05	-1.12957e-10	-0.369461
40123957	chr1:40123957:C:T	4.54504e-06	-1.57402	-1.33548
40123991	chr1:40123991:G:A	4.55056e-06	-1.57284	-1.33545
40124082	chr1:40124082:G:A	2.52876e-05	0.0489457	-1.24217
40124705	chr1:40124705:C:T	4.57694e-06	-1.56836	-1.33414
40124860	chr1:40124860:G:A	6.04355e-06	-1.26163	-1.36291
40124875	chr1:40124875:G:A	3.76768e-05	-1.12957e-10	-0.794489
40124946	chr1:40124946:T:A	2.49392e-05	-1.12957e-10	-1.20709
40125600	chr1:40125600:G:T	2.13245e-05	-1.12957e-10	-1.36367
40125698	chr1:40125698:A:ATGGACACTCAAAAATACC	4.77259e-06	-1.51477	-1.34588
40125833	chr1:40125833:C:T	2.13192e-05	-1.12957e-10	-1.36393
40126080	chr1:40126080:C:T	2.13316e-05	-1.12957e-10	-1.36335
40126140	chr1:40126140:T:C	1.29069e-05	-1.22251	-0.643262
40126380	chr1:40126380:G:A	5.27337e-05	-1.12957e-10	-0.458279
40126439	chr1:40126439:C:T	4.63074e-05	-1.12957e-10	-0.588233
40126530	chr1:40126530:G:A	2.13192e-05	-1.12957e-10	-1.36393
40126695	chr1:40126695:C:T	2.13192e-05	-1.12957e-10	-1.36393
40126968	chr1:40126968:A:G	2.13556e-05	-1.12957e-10	-1.36222
40126992	chr1:40126992:C:T	2.13525e-05	-1.12957e-10	-1.36236
40127177	chr1:40127177:C:T	2.16649e-05	-1.12957e-10	-1.34784
40127724	chr1:40127724:C:T	4.60965e-06	-1.53359	-1.36179
40127855	chr1:40127855:C:T	4.82382e-06	-1.51184	-1.33813
40127916	chr1:40127916:C:T	2.13443e-05	-1.12957e-10	-1.36275
40128211	chr1:40128211:A:C	0.000184433	0.793752	-3.58392e-10
40128284	chr1:40128284:T:C	4.82625e-06	-1.51103	-1.33844
40128405	chr1:40128405:C:T	2.22934e-05	-1.12957e-10	-1.31924
40128486	chr1:40128486:T:G	4.7589e-05	-1.12957e-10	-0.560933
40128709	chr1:40128709:T:C	7.95927e-06	-1.17388	-1.17531
40128984	chr1:40128984:A:G	2.55236e-05	-1.12957e-10	-1.18393
40129095	chr1:40129095:G:A	2.52243e-05	-1.12957e-10	-1.19572
40129220	chr1:40129220:C:T	2.28268e-05	-1.12957e-10	-1.2956
40129422	chr1:40129422:T:C	5.21777e-05	-1.12957e-10	-0.468878
40129493	chr1:40129493:G:A	2.13523e-05	-1.12957e-10	-1.36237
40129611	chr1:40129611:T:C	2.13271e-05	-1.12957e-10	-1.36355
40129820	chr1:40129820:G:C	2.56196e-05	-1.12957e-10	-1.18018
40130169	chr1:40130169:A:C	2.13208e-05	-1.12957e-10	-1.36385
40130554	chr1:40130554:C:T	6.62046e-06	-1.39624	-1.13713
40130663	chr1:40130663:C:T	6.53653e-05	-1.12957e-10	-0.243543
40130980	chr1:40130980:T:C	5.47521e-06	-1.36193	-1.36137
40131076	chr1:40131076:C:A	6.45888e-05	-1.12957e-10	-0.255492
40131207	chr1:40131207:A:C	2.65261e-05	-1.12957e-10	-1.1454
40131397	chr1:40131397:G:A	4.53553e-06	-1.57111	-1.34048
40131410	chr1:40131410:C:A	2.17381e-05	-1.12957e-10	-1.34447
40131428	chr1:40131428:T:C	4.51761e-06	-1.5518	-1.36375
40131721	chr1:40131721:C:T	4.68784e-05	-1.12957e-10	-0.575977
40131726	chr1:40131726:A:G	2.1633e-05	-1.12957e-10	-1.34932
40131890	chr1:40131890:T:G	5.88313e-06	-1.43681	-1.21464
40131923	chr1:40131923:T:A	2.16174e-05	-1.12957e-10	-1.35004
40132360	chr1:40132360:ATTAAT:A	2.27243e-05	-1.12957e-10	-1.3001
40132431	chr1:40132431:T:C	2.13918e-05	-1.12957e-10	-1.36052
40132871	chr1:40132871:C:T	2.50606e-05	-1.12957e-10	-1.20224
40132955	chr1:40132955:G:A	6.46533e-05	-1.12957e-10	-0.254495
40133103	chr1:40133103:T:C	6.19084e-06	-1.54388	-1.05659
40133367	chr1:40133367:T:C	2.13379e-05	-1.12957e-10	-1.36305
40133466	chr1:40133466:A:G	6.09754e-05	-1.12957e-10	-0.313064
40133674	chr1:40133674:C:T	4.82461e-06	-1.56254	-1.28727
40134393	chr1:40134393:T:C	6.45888e-05	-1.12957e-10	-0.255492
40134603	chr1:40134603:G:A	4.86208e-06	-1.48242	-1.35964
40134731	chr1:40134731:C:G	2.53049e-05	-1.12957e-10	-1.19254
40134799	chr1:40134799:C:T	2.22952e-05	-1.12957e-10	-1.31916
40134834	chr1:40134834:T:TCTC	4.73185e-06	-1.56196	-1.30726
40135050	chr1:40135050:G:A	6.37953e-05	-1.12957e-10	-0.267854
40135116	chr1:40135116:C:T	2.17237e-05	-1.12957e-10	-1.34513
40135119	chr1:40135119:C:T	6.40354e-05	-1.12957e-10	-0.264098
40135469	chr1:40135469:G:A	6.23964e-06	-1.31942	-1.27319
40135851	chr1:40135851:T:C	6.40326e-05	-1.12957e-10	-0.264141
40135964	chr1:40135964:T:C	1.32638e-05	-0.474959	-1.36354
40136126	chr1:40136126:TC:T	2.20282e-05	-1.12957e-10	-1.33121
40136302	chr1:40136302:A:G	1.7866e-05	-1.54064	-3.58392e-10
40136360	chr1:40136360:T:C	4.71001e-06	-1.56208	-1.31176
40136686	chr1:40136686:A:G	2.92513e-05	-1.04761	-3.58392e-10
40136752	chr1:40136752:G:C	4.70918e-06	-1.56085	-1.31317
40136929	chr1:40136929:A:G	3.16024e-05	-1.4837	0.513396
40137086	chr1:40137086:A:G	2.53443e-05	-1.12957e-10	-1.19098
40137107	chr1:40137107:C:T	6.39388e-05	-1.12957e-10	-0.265608
40137155	chr1:40137155:C:T	2.72137e-05	-1.11982	-3.58392e-10
40137173	chr1:40137173:C:T	4.69582e-06	-1.56192	-1.31494
40137282	chr1:40137282:G:A	2.15044e-05	-1.12957e-10	-1.35528
40137807	chr1:40137807:G:A	1.73766e-05	-1.56841	-3.58392e-10
40137995	chr1:40137995:C:T	4.62806e-05	-1.12957e-10	-0.588811
40138155	chr1:40138155:A:G	2.21507e-05	-1.12957e-10	-1.32566
40138157	chr1:40138157:C:T	3.39111e-05	-1.12957e-10	-0.899791
40138335	chr1:40138335:C:T	2.22833e-05	-1.12957e-10	-1.3197
40138357	chr1:40138357:G:A	5.82724e-05	-1.12957e-10	-0.358406
40138478	chr1:40138478:C:T	5.8061e-05	-1.12957e-10	-0.362039
40138774	chr1:40138774:C:A	6.40425e-05	-1.12957e-10	-0.263986
40139386	chr1:40139386:C:T	2.15763e-05	-1.12957e-10	-1.35194
40139425	chr1:40139425:G:A	6.33967e-05	-1.12957e-10	-0.274123
40139433	chr1:40139433:A:G	2.26992e-05	-1.12957e-10	-1.3012
40139652	chr1:40139652:T:C	6.15614e-06	-1.536	-1.07009
40140345	chr1:40140345:T:C	2.32098e-05	-1.12957e-10	-1.27896
40140636	chr1:40140636:G:C	2.5929e-05	-1.12957e-10	-1.16817
40140920	chr1:40140920:T:C	4.68996e-06	-1.56447	-1.31364
40140931	chr1:40140931:A:G	4.63047e-06	-1.5737	-1.31718
40141019	chr1:40141019:C:T	2.217e-05	-1.12957e-10	-1.3248
40141721	chr1:40141721:G:C	2.22071e-05	-1.32312	-3.58392e-10
40141840	chr1:40141840:C:T	9.34625e-06	-1.04798	-1.14058
40142352	chr1:40142352:C:T	1.33392e-05	-0.469099	-1.36373
40142552	chr1:40142552:C:G	4.71635e-06	-1.56675	-1.30575
40142627	chr1:40142627:AC:A	2.1352e-05	-1.12957e-10	-1.36239
40143061	chr1:40143061:C:T	2.21363e-05	-1.12957e-10	-1.32632
40143149	chr1:40143149:T:C	7.60986e-06	-1.35643	-1.03765
40143452	chr1:40143452:A:G	2.51216e-05	-1.12957e-10	-1.19981
40143573	chr1:40143573:G:A	3.21969e-05	-1.12957e-10	-0.951664
40143597	chr1:40143597:G:A	7.35948e-06	-1.38157	-1.04598
40143697	chr1:40143697:A:G	4.65307e-06	-1.56719	-1.31882
40143824	chr1:40143824:C:T	7.35625e-06	-1.37315	-1.05483
40144586	chr1:40144586:A:C	1.02355e-05	-1.5562	-0.541477
40144661	chr1:40144661:G:GT	4.97571e-06	-1.45669	-1.36228
40144740	chr1:40144740:G:T	4.62188e-06	-1.56519	-1.32755
40145019	chr1:40145019:C:T	0.000350179	1.43491	-3.58392e-10
40145135	chr1:40145135:G:A	5.66663e-05	-1.12957e-10	-0.386354
40146527	chr1:40146527:G:A	4.98156e-06	-1.45686	-1.36093
40146614	chr1:40146614:T:G	9.47723e-06	-1.3965	-0.778138
40146697	chr1:40146697:T:C	4.83013e-06	-1.48477	-1.36389
40146755	chr1:40146755:G:A	2.5635e-05	-1.12957e-10	-1.17958
40147470	chr1:40147470:T:C	6.22335e-06	-1.35045	-1.24477
40147628	chr1:40147628:G:A	2.13252e-05	-1.12957e-10	-1.36364
40147655	chr1:40147655:A:G	2.54827e-05	-1.12957e-10	-1.18553
40147889	chr1:40147889:G:A	9.182e-06	-1.4049	-0.801388
40147901	chr1:40147901:T:C	2.5649e-05	-1.12957e-10	-1.17903
40148080	chr1:40148080:G:A	5.61034e-06	-1.57366	-1.12526
40148227	chr1:40148227:G:A	9.62879e-06	-1.38772	-0.771052
40148283	chr1:40148283:AAAACAAAATC:A	2.24383e-05	-1.12957e-10	-1.31276
40148634	chr1:40148634:C:T	3.30583e-05	-1.12957e-10	-0.925261
40148815	chr1:40148815:G:A	5.64214e-05	-1.12957e-10	-0.390686
40149075	chr1:40149075:C:G	2.60359e-05	-1.12957e-10	-1.16406
40149094	chr1:40149094:T:TGGAA	3.30587e-05	-1.12957e-10	-0.925248
40149420	chr1:40149420:A:G	9.18692e-06	-1.40689	-0.798862
40149563	chr1:40149563:A:G	2.21672e-05	-1.12957e-10	-1.32492
40149763	chr1:40149763:AAAT:A	4.85459e-05	-1.12957e-10	-0.541025
40150199	chr1:40150199:T:G	2.99295e-05	-1.02469	-3.58392e-10
40150307	chr1:40150307:C:T	2.33567e-05	-1.12957e-10	-1.27265
40150488	chr1:40150488:A:G	8.53259e-06	-1.41953	-0.860108
40150500	chr1:40150500:A:G	2.28303e-05	-1.12957e-10	-1.29544
40150597	chr1:40150597:A:G	4.4954e-05	-1.12957e-10	-0.617895
40151019	chr1:40151019:G:A	7.97318e-06	-1.40229	-0.945164
40151156	chr1:40151156:C:T	3.03832e-05	-1.12957e-10	-1.00964
40151358	chr1:40151358:C:T	4.07584e-05	-0.224771	-0.491101
40151495	chr1:40151495:A:G	9.36287e-06	-1.38613	-0.800656
40151642	chr1:40151642:C:G	4.56816e-05	-1.12957e-10	-0.601839
40151697	chr1:40151697:C:T	9.2668e-06	-1.3642	-0.832893
40151875	chr1:40151875:G:A	8.87561e-06	-1.38119	-0.859041
40151979	chr1:40151979:T:C	2.92065e-05	-1.12957e-10	-1.04914
40153340	chr1:40153340:TA:T	4.53946e-05	-1.12957e-10	-0.608141
40153568	chr1:40153568:A:G	2.94141e-05	-1.12957e-10	-1.04206
40153899	chr1:40153899:A:G	5.28962e-06	-1.57402	-1.18376
40153947	chr1:40153947:A:G	8.56698e-06	-1.39079	-0.88483
40154406	chr1:40154406:G:C	2.23943e-05	-1.12957e-10	-1.31473
40154683	chr1:40154683:C:T	2.45736e-05	-1.12957e-10	-1.22186
40155174	chr1:40155174:A:G	5.23204e-06	-1.57338	-1.19536
40155380	chr1:40155380:T:G	1.74033e-05	-1.56688	-3.58392e-10
40155445	chr1:40155445:A:C	2.42673e-05	-1.12957e-10	-1.2344
40155851	chr1:40155851:C:G	4.3627e-05	-1.12957e-10	-0.647859
40155891	chr1:40155891:T:C	4.5044e-05	-1.12957e-10	-0.615893
40156207	chr1:40156207:A:C	8.72344e-06	-1.36902	-0.888496
40156292	chr1:40156292:T:C	9.5996e-06	-1.37036	-0.791454
40156304	chr1:40156304:G:C	2.69034e-05	-1.12957e-10	-1.13128
40156796	chr1:40156796:G:A	2.52574e-05	-1.12957e-10	-1.19441
40156821	chr1:40156821:A:G	5.31467e-06	-1.5738	-1.17927
40157462	chr1:40157462:A:G	2.41514e-05	-1.12957e-10	-1.23919
40157821	chr1:40157821:A:G	5.21371e-06	-1.57409	-1.19815
40157964	chr1:40157964:C:T	5.27947e-06	-1.57398	-1.18573
40158061	chr1:40158061:C:T	5.41075e-06	-1.57401	-1.16113
40158427	chr1:40158427:C:T	6.84511e-05	-0.197414	-3.58392e-10
40158601	chr1:40158601:G:A	5.19348e-06	-1.42707	-1.34906
40158944	chr1:40158944:A:G	2.17955e-05	-1.12957e-10	-1.34183
40159215	chr1:40159215:T:C	2.3202e-05	-1.12957e-10	-1.27929
40159365	chr1:40159365:C:A	2.15604e-05	-1.12957e-10	-1.35267
40159411	chr1:40159411:G:T	4.23664e-05	-1.12957e-10	-0.677179
40159631	chr1:40159631:C:G	2.52677e-05	-1.12957e-10	-1.19401
40160496	chr1:40160496:G:A	5.27063e-06	-1.57382	-1.18757
40160672	chr1:40160672:CAGG:C	4.4796e-06	-1.56865	-1.35535
40161246	chr1:40161246:G:T	3.44273e-05	-0.0688218	-0.815863
40161717	chr1:40161717:G:T	4.79416e-06	-1.56446	-1.29167
40161939	chr1:40161939:C:T	6.33135e-05	-1.12957e-10	-0.275436
40162166	chr1:40162166:T:C	4.97161e-06	-1.56321	-1.25658
40162399	chr1:40162399:A:G	4.86591e-06	-1.4781	-1.36318
40162447	chr1:40162447:C:T	1.37281e-05	-0.445228	-1.35886
40162644	chr1:40162644:C:T	2.43645e-05	-1.12957e-10	-1.23041
40162692	chr1:40162692:T:C	4.42877e-06	-1.57151	-1.3639
40162761	chr1:40162761:G:A	4.73366e-06	-1.56215	-1.30669
40162893	chr1:40162893:G:A	5.00457e-06	-1.50036	-1.31282
40163080	chr1:40163080:T:C	5.08771e-06	-1.48982	-1.30689
40163116	chr1:40163116:G:GT	5.18194e-06	-1.47334	-1.30502
40163150	chr1:40163150:G:A	5.18865e-06	-1.46728	-1.30978
40164022	chr1:40164022:G:A	7.14332e-06	-1.23953	-1.21783
40165045	chr1:40165045:A:G	5.48249e-05	-1.12957e-10	-0.41939
40165464	chr1:40165464:C:G	2.7687e-05	-1.12957e-10	-1.10257
40165581	chr1:40165581:G:T	4.80524e-06	-1.57361	-1.28022
40165599	chr1:40165599:C:A	2.15811e-05	-1.12957e-10	-1.35171
40166003	chr1:40166003:T:C	5.39883e-05	-1.12957e-10	-0.434766
40166777	chr1:40166777:TCTCA:T	2.29918e-05	-1.12957e-10	-1.2884
40166909	chr1:40166909:C:T	3.3362e-05	0.0753065	-0.991423
40167138	chr1:40167138:T:C	2.19493e-05	-1.3348	-3.58392e-10
40167158	chr1:40167158:G:A	2.18625e-05	-1.12957e-10	-1.33876
40167851	chr1:40167851:T:G	2.87229e-05	-1.12957e-10	-1.06584
40168057	chr1:40168057:A:T	5.02948e-06	-1.48847	-1.31975
40168127	chr1:40168127:A:G	2.14299e-05	-1.12957e-10	-1.35875
40168158	chr1:40168158:T:G	2.15037e-05	-1.12957e-10	-1.35531
40168302	chr1:40168302:G:A	2.54695e-05	-1.50344	0.317392
40168953	chr1:40168953:G:A	2.41324e-05	-1.12957e-10	-1.23998
40169473	chr1:40169473:G:A	3.23156e-05	-1.12957e-10	-0.947983
40169485	chr1:40169485:G:A	3.04402e-05	-1.12957e-10	-1.00777
40169505	chr1:40169505:A:C	1.78552e-05	-1.54124	-3.58392e-10
40169638	chr1:40169638:A:T	4.4374e-05	-1.12957e-10	-0.630881
40169761	chr1:40169761:C:T	3.03427e-05	-1.01098	-3.58392e-10
40169785	chr1:40169785:C:T	2.73246e-05	-1.11575	-3.58392e-10
40169898	chr1:40169898:T:C	5.14631e-06	-1.53569	-1.24956
40170559	chr1:40170559:T:C	3.81156e-05	-0.436409	-0.346502
40170590	chr1:40170590:T:C	2.25364e-05	-1.12957e-10	-1.3084
40170650	chr1:40170650:T:G	4.64641e-06	-1.56322	-1.32422
40170664	chr1:40170664:A:G	2.21752e-05	-1.12957e-10	-1.32456
40170715	chr1:40170715:G:T	5.23685e-06	-1.44354	-1.32428
40171003	chr1:40171003:A:G	2.44164e-05	-1.12957e-10	-1.22828
40171558	chr1:40171558:G:A	1.10207e-05	-0.834703	-1.18906
40171705	chr1:40171705:G:C	2.77169e-05	-1.12957e-10	-1.10149
40171763	chr1:40171763:C:T	6.7439e-05	-0.21231	-3.58392e-10
40172082	chr1:40172082:T:C	4.69564e-06	-1.55859	-1.31831
40172156	chr1:40172156:TTTTTTAAACTATAAAAGCACTTC:T	2.87707e-05	-1.12957e-10	-1.06418
40172315	chr1:40172315:AT:A	3.85741e-05	-1.12957e-10	-0.770952
40172506	chr1:40172506:C:T	2.25464e-05	-1.12957e-10	-1.30796
40172555	chr1:40172555:C:T	4.64348e-06	-1.56697	-1.3211
40172761	chr1:40172761:A:G	5.03022e-06	-1.48202	-1.32605
40174977	chr1:40174977:A:ATC	3.84652e-05	-0.773781	-3.58392e-10
40175338	chr1:40175338:C:T	5.00369e-06	-1.49802	-1.31533
40175635	chr1:40175635:T:C	5.01949e-06	-1.49624	-1.31397
40175636	chr1:40175636:G:A	2.14208e-05	-1.12957e-10	-1.35917
40175678	chr1:40175678:C:T	2.13203e-05	-1.12957e-10	-1.36387
40175801	chr1:40175801:AAG:A	2.17268e-05	-1.12957e-10	-1.34499
40175870	chr1:40175870:C:T	2.91491e-05	-1.12957e-10	-1.05111
40176570	chr1:40176570:G:A	2.24388e-05	-1.12957e-10	-1.31274
40176876	chr1:40176876:A:G	2.41324e-05	-1.12957e-10	-1.23998
40177529	chr1:40177529:G:A	2.21042e-05	-1.12957e-10	-1.32777
40177935	chr1:40177935:G:C	4.70145e-06	-1.56166	-1.314
40178060	chr1:40178060:A:G	2.3698e-05	-1.25814	-3.58392e-10
40178102	chr1:40178102:ATGAG:A	4.70352e-06	-1.56196	-1.31326
40178878	chr1:40178878:A:G	1.77014e-05	-1.54989	-3.58392e-10
40178979	chr1:40178979:C:T	2.19217e-05	-1.12957e-10	-1.33606
40179262	chr1:40179262:G:T	1.74874e-05	-0.198143	-1.36391
40179565	chr1:40179565:C:G	2.29659e-05	-1.28952	-3.58392e-10
40179716	chr1:40179716:G:A	2.88203e-05	-1.12957e-10	-1.06245
40179722	chr1:40179722:G:C	4.97587e-06	-1.48966	-1.32927
40180113	chr1:40180113:T:C	2.17668e-05	-1.12957e-10	-1.34315
40181735	chr1:40181735:A:G	5.30725e-06	-1.42697	-1.32749
40181854	chr1:40181854:G:A	9.80093e-06	-0.883186	-1.25787
40182131	chr1:40182131:G:A	4.72693e-06	-1.55827	-1.31199
40182136	chr1:40182136:T:TA	2.1852e-05	-1.12957e-10	-1.33924
40182356	chr1:40182356:C:T	2.25571e-05	-1.12957e-10	-1.30748
40182449	chr1:40182449:A:T	4.67362e-06	-1.55897	-1.32263
40182870	chr1:40182870:G:A	2.18572e-05	-1.12957e-10	-1.339
40182994	chr1:40182994:C:G	5.02826e-06	-1.54382	-1.26464
40182999	chr1:40182999:C:G	4.93107e-05	-1.12957e-10	-0.525393
40183026	chr1:40183026:G:A	5.10042e-06	-1.54763	-1.24658
40183625	chr1:40183625:G:A	9.91986e-06	-0.874393	-1.2546
40183796	chr1:40183796:A:G	1.73369e-05	-0.206793	-1.3639
40183903	chr1:40183903:T:C	5.35514e-06	-1.42735	-1.31812
40184249	chr1:40184249:A:G	2.18949e-05	-1.12957e-10	-1.33728
40184310	chr1:40184310:A:G	5.09846e-06	-1.43533	-1.35926
40184361	chr1:40184361:G:A	2.13201e-05	-1.12957e-10	-1.36388
40184935	chr1:40184935:A:G	9.71313e-06	-0.97294	-1.17712
40184995	chr1:40184995:G:A	2.90075e-05	-1.12957e-10	-1.05598
40185206	chr1:40185206:A:T	5.01844e-06	-1.47326	-1.33716
40185292	chr1:40185292:G:A	2.19628e-05	-1.12957e-10	-1.33418
40185348	chr1:40185348:C:G	2.19004e-05	-1.12957e-10	-1.33703
40185360	chr1:40185360:CCTCAAGTGATA:C	1.90692e-05	-1.47546	-3.58392e-10
40186121	chr1:40186121:G:A	4.62136e-06	-1.56737	-1.32548
40186618	chr1:40186618:T:C	4.64723e-06	-1.56006	-1.3272
40186871	chr1:40186871:A:G	2.13225e-05	-1.12957e-10	-1.36377
40187082	chr1:40187082:AG:A	5.32042e-06	-1.43724	-1.31475
40187223	chr1:40187223:G:C	2.25972e-05	-1.12957e-10	-1.30571
40187402	chr1:40187402:G:A	2.87689e-05	-1.12957e-10	-1.06424
40187776	chr1:40187776:A:G	5.04283e-06	-1.47922	-1.32635
40188029	chr1:40188029:C:G	0.000121644	-0.836006	1.21357
40188854	chr1:40188854:T:C	2.68764e-05	-1.12957e-10	-1.13228
40189607	chr1:40189607:G:C	2.65642e-05	-1.12957e-10	-1.14397
40190149	chr1:40190149:T:A	2.26777e-05	-1.12957e-10	-1.30215
40190370	chr1:40190370:T:C	2.68764e-05	-1.12957e-10	-1.13228
40190463	chr1:40190463:G:T	2.2001e-05	-1.12957e-10	-1.33245
40190624	chr1:40190624:T:C	2.15286e-05	-1.12957e-10	-1.35415
40191448	chr1:40191448:T:G	5.07363e-06	-1.48172	-1.31776
40191490	chr1:40191490:A:T	2.19567e-05	-1.12957e-10	-1.33446
40191777	chr1:40191777:G:A	2.21336e-05	-1.12957e-10	-1.32644
40193559	chr1:40193559:T:C	5.06346e-06	-1.48252	-1.31896
40193764	chr1:40193764:TGTGGGTGG:T	2.9077e-05	-1.12957e-10	-1.05359
40193809	chr1:40193809:G:A	5.01914e-06	-1.48558	-1.3247
40193958	chr1:40193958:G:A	2.14652e-05	-1.12957e-10	-1.3571
40194372	chr1:40194372:C:T	2.83966e-05	-1.12957e-10	-1.07727
40194404	chr1:40194404:T:C	5.17826e-06	-1.47881	-1.30026
40194531	chr1:40194531:T:C	4.65336e-06	-1.56295	-1.32299
40194750	chr1:40194750:G:A	6.86374e-06	-1.25246	-1.24483
40194769	chr1:40194769:G:A	4.87274e-06	-1.51042	-1.32946
40194998	chr1:40194998:TA:T	1.17308e-05	-1.18466	-0.776657
40195001	chr1:40195001:T:C	1.15478e-05	-1.16334	-0.813695
40195098	chr1:40195098:G:T	7.01239e-05	-1.12957e-10	-0.173271
40195691	chr1:40195691:T:C	2.18808e-05	-1.12957e-10	-1.33793
40196418	chr1:40196418:A:C	1.89325e-05	-0.279761	-1.2029
40196734	chr1:40196734:CAA:C	4.64067e-06	-1.55715	-1.33153
40196832	chr1:40196832:G:A	5.07427e-06	-1.48095	-1.3184
40197710	chr1:40197710:A:C	2.24369e-05	-1.12957e-10	-1.31283
40197726	chr1:40197726:T:G	7.1673e-06	-1.15005	-1.30396
40198055	chr1:40198055:GT:G	2.16517e-05	-1.12957e-10	-1.34845
40198060	chr1:40198060:A:G	5.52173e-06	-1.40631	-1.30853
40198254	chr1:40198254:C:T	2.28085e-05	-1.12957e-10	-1.2964
40199477	chr1:40199477:A:G	2.34895e-05	-1.12957e-10	-1.26698
40199830	chr1:40199830:T:A	5.07876e-06	-1.47506	-1.3234
40200175	chr1:40200175:A:G	2.88084e-05	-1.12957e-10	-1.06287
40200397	chr1:40200397:A:G	3.65584e-05	-1.12957e-10	-0.824623
40201193	chr1:40201193:G:C	4.64169e-06	-1.57274	-1.31572
40201495	chr1:40201495:G:A	2.95332e-05	-1.12957e-10	-1.03802
40201558	chr1:40201558:G:A	2.82363e-05	-1.12957e-10	-1.08293
40202572	chr1:40202572:A:G	3.19695e-05	-1.12957e-10	-0.958752
40202776	chr1:40202776:A:T	2.53692e-05	-1.19	-3.58392e-10
40202917	chr1:40202917:A:G	4.67047e-06	-1.55701	-1.32527
40202976	chr1:40202976:G:A	2.89591e-05	-1.12957e-10	-1.05765
40203055	chr1:40203055:C:T	3.0305e-05	-0.31178	-0.700439
40203100	chr1:40203100:G:A	2.89519e-05	-1.0579	-3.58392e-10
40203263	chr1:40203263:C:T	3.19613e-05	-1.12957e-10	-0.959007
40203318	chr1:40203318:G:C	4.70093e-06	-1.55274	-1.32304
40203551	chr1:40203551:C:CAAAA	5.10831e-06	-1.48723	-1.30544
40203590	chr1:40203590:A:C	4.67298e-06	-1.56446	-1.31727
40204093	chr1:40204093:C:T	3.91368e-05	-1.12957e-10	-0.756471
40204101	chr1:40204101:T:C	5.14472e-06	-1.47494	-1.31063
40204102	chr1:40204102:T:G	5.21357e-06	-1.48327	-1.289
40204398	chr1:40204398:G:A	2.88068e-05	-1.12957e-10	-1.06292
40204556	chr1:40204556:G:A	4.60179e-06	-1.53458	-1.36251
40204569	chr1:40204569:A:G	5.02563e-06	-1.48874	-1.32024
40204581	chr1:40204581:T:A	2.19133e-05	-1.12957e-10	-1.33644
40205140	chr1:40205140:T:G	4.66774e-06	-1.5649	-1.31796
40205575	chr1:40205575:C:T	2.1482e-05	-1.12957e-10	-1.35632
40205769	chr1:40205769:G:A	4.63519e-06	-1.56271	-1.32715
40205925	chr1:40205925:G:A	5.05578e-06	-1.55104	-1.25196
40206093	chr1:40206093:A:G	4.67287e-06	-1.56097	-1.32079
40206134	chr1:40206134:G:A	5.32938e-06	-1.42496	-1.32534
40206598	chr1:40206598:G:A	4.27534e-05	-1.12957e-10	-0.668086
40206736	chr1:40206736:G:A	6.20919e-06	-1.25479	-1.34272
40207140	chr1:40207140:C:T	2.19098e-05	-1.12957e-10	-1.3366
40207545	chr1:40207545:T:C	2.90626e-05	-1.12957e-10	-1.05408
40207546	chr1:40207546:G:T	5.18704e-06	-1.47228	-1.30509
40208412	chr1:40208412:TTC:T	2.19322e-05	-1.12957e-10	-1.33558
40209839	chr1:40209839:T:C	2.18428e-05	-1.33966	-3.58392e-10
40210032	chr1:40210032:G:A	2.31806e-05	-1.28022	-3.58392e-10
40210220	chr1:40210220:G:A	2.88335e-05	-1.12957e-10	-1.062
40210595	chr1:40210595:C:T	2.13279e-05	-1.12957e-10	-1.36352
40211322	chr1:40211322:A:G	4.99384e-06	-1.48142	-1.33391
40211378	chr1:40211378:A:G	5.18783e-06	-1.46225	-1.31497
40211788	chr1:40211788:A:AT	5.03688e-06	-1.4797	-1.32704
40212116	chr1:40212116:CAGG:C	2.80767e-05	-1.08859	-3.58392e-10
40212636	chr1:40212636:G:C	4.6672e-06	-1.56086	-1.32212
40212926	chr1:40212926:A:G	2.45137e-05	-1.12957e-10	-1.2243
40213238	chr1:40213238:T:G	2.15185e-05	-1.12957e-10	-1.35462
40213659	chr1:40213659:A:C	4.69377e-06	-1.5587	-1.31859
40213855	chr1:40213855:C:T	2.17597e-05	-1.12957e-10	-1.34347
40214022	chr1:40214022:G:C	7.4328e-06	-1.05459	-1.36304
40214037	chr1:40214037:G:A	1.10654e-05	-1.24756	-0.772156
40215004	chr1:40215004:A:G	2.18044e-05	-1.12957e-10	-1.34142
40215186	chr1:40215186:C:T	4.97355e-06	-1.49232	-1.32708
40215439	chr1:40215439:C:G	1.98605e-05	-1.4348	-3.58392e-10
40216054	chr1:40216054:ATACTC:A	2.25917e-05	-1.12957e-10	-1.30595
40216206	chr1:40216206:G:A	2.18699e-05	-1.12957e-10	-1.33842
40216436	chr1:40216436:T:C	4.97743e-06	-1.48419	-1.33443
40216694	chr1:40216694:C:A	2.14963e-05	-1.12957e-10	-1.35565
40216952	chr1:40216952:T:C	5.12412e-06	-1.47176	-1.31782
40216991	chr1:40216991:A:G	2.18975e-05	-1.12957e-10	-1.33716
40217048	chr1:40217048:C:G	2.33552e-05	-1.12957e-10	-1.27271
40217190	chr1:40217190:G:A	2.87346e-05	-1.12957e-10	-1.06543
40217477	chr1:40217477:T:TA	5.25713e-05	-0.461363	-3.58392e-10
40217542	chr1:40217542:C:T	0.000171896	0.723358	-3.58392e-10
40217624	chr1:40217624:T:C	4.63983e-06	-1.55929	-1.32956
40217864	chr1:40217864:C:T	1.72868e-05	-1.57359	-3.58392e-10
40218297	chr1:40218297:C:G	2.16451e-05	-1.12957e-10	-1.34875
40218391	chr1:40218391:T:C	2.43722e-05	-1.12957e-10	-1.23009
40218751	chr1:40218751:A:G	2.19327e-05	-1.12957e-10	-1.33555
40218888	chr1:40218888:A:G	2.14643e-05	-1.12957e-10	-1.35714
40218990	chr1:40218990:TTAAGTA:T	4.66678e-06	-1.55713	-1.32593
40219383	chr1:40219383:T:C	5.07948e-06	-1.48443	-1.31389
40219494	chr1:40219494:A:T	2.41341e-05	-1.12957e-10	-1.23991
40219596	chr1:40219596:A:C	5.24645e-06	-1.44853	-1.31746
40219998	chr1:40219998:G:T	3.5397e-05	-0.856906	-3.58392e-10
40221082	chr1:40221082:G:A	4.65254e-06	-1.56263	-1.32349
40221119	chr1:40221119:G:A	2.16391e-05	-1.12957e-10	-1.34903
40221167	chr1:40221167:G:A	5.22381e-06	-1.45423	-1.31608
40221188	chr1:40221188:G:A	4.6938e-06	-1.55969	-1.3176
40221627	chr1:40221627:A:G	5.82207e-06	-1.47153	-1.19035
40221722	chr1:40221722:A:G	2.84447e-05	-1.12957e-10	-1.07557
40222068	chr1:40222068:A:G	4.08775e-05	-1.12957e-10	-0.712954
40222327	chr1:40222327:G:A	5.01748e-05	-1.12957e-10	-0.508021
40222460	chr1:40222460:C:T	3.58912e-05	0.200183	-1.04322
40222507	chr1:40222507:C:A	5.06828e-06	-1.48667	-1.31386
40223434	chr1:40223434:C:T	5.0092e-05	-1.12957e-10	-0.509672
40224027	chr1:40224027:C:G	5.01748e-05	-1.12957e-10	-0.508021
40224161	chr1:40224161:T:C	2.17655e-05	-1.12957e-10	-1.34321
40224271	chr1:40224271:G:GA	5.01967e-06	-1.49131	-1.31886
40224913	chr1:40224913:G:A	5.06574e-05	-0.498449	-3.58392e-10
40225082	chr1:40225082:G:A	1.97823e-05	-1.43875	-3.58392e-10
40225213	chr1:40225213:C:T	2.18944e-05	-1.12957e-10	-1.3373
40225522	chr1:40225522:C:T	5.45852e-06	-1.43328	-1.29308
40225615	chr1:40225615:G:T	5.03758e-05	-1.12957e-10	-0.504023
40225810	chr1:40225810:G:A	2.35135e-05	-1.12957e-10	-1.26596
40226571	chr1:40226571:G:A	5.01301e-06	-1.49138	-1.32012
40226683	chr1:40226683:T:A	4.48244e-06	-1.56982	-1.35355
40226785	chr1:40226785:A:G	5.01542e-06	-1.51341	-1.29761
40227021	chr1:40227021:G:A	5.04474e-05	-1.12957e-10	-0.502603
40227419	chr1:40227419:G:C	2.90545e-05	-1.12957e-10	-1.05436
40227776	chr1:40227776:A:G	5.14014e-06	-1.53867	-1.24778
40227864	chr1:40227864:A:G	4.57879e-06	-1.5611	-1.341
40227909	chr1:40227909:A:G	2.44045e-05	-1.12957e-10	-1.22877
40228259	chr1:40228259:C:T	2.82286e-05	-1.12957e-10	-1.0832
40228287	chr1:40228287:A:G	0.000277804	1.20338	-3.58392e-10
40228430	chr1:40228430:A:T	2.26178e-05	-1.12957e-10	-1.3048
40228661	chr1:40228661:T:C	2.20257e-05	-1.12957e-10	-1.33132
40228935	chr1:40228935:A:G	4.98215e-06	-1.49021	-1.32746
40229132	chr1:40229132:T:C	2.21788e-05	-1.12957e-10	-1.3244
40229559	chr1:40229559:A:G	2.22818e-05	-1.12957e-10	-1.31977
40229675	chr1:40229675:G:A	1.96787e-05	-1.444	-3.58392e-10
40229822	chr1:40229822:A:G	4.65281e-06	-1.56146	-1.32461
40230025	chr1:40230025:C:A	4.98206e-06	-1.49995	-1.31774
40230068	chr1:40230068:G:C	4.9666e-06	-1.50344	-1.31736
40231223	chr1:40231223:T:C	2.24306e-05	-1.12957e-10	-1.31311
40231336	chr1:40231336:G:A	1.99041e-05	-1.43261	-3.58392e-10
40232148	chr1:40232148:T:C	5.02863e-06	-1.48281	-1.32557
40232217	chr1:40232217:A:T	2.15413e-05	-1.12957e-10	-1.35356
40232487	chr1:40232487:C:T	2.20911e-05	-1.12957e-10	-1.32836
40232787	chr1:40232787:T:C	5.04745e-06	-1.48336	-1.32129
40232923	chr1:40232923:A:G	5.09105e-06	-1.48305	-1.31299
40233004	chr1:40233004:C:A	5.06108e-06	-1.46982	-1.33213
40233523	chr1:40233523:C:A	5.02481e-06	-1.54017	-1.26897
40233749	chr1:40233749:G:A	2.20655e-05	-1.12957e-10	-1.32952
40233971	chr1:40233971:C:T	2.19571e-05	-1.12957e-10	-1.33444
40234130	chr1:40234130:A:G	2.17098e-05	-1.12957e-10	-1.34577
40234172	chr1:40234172:A:G	2.19824e-05	-1.12957e-10	-1.33329
40234353	chr1:40234353:C:T	5.07448e-06	-1.53714	-1.26217
40234398	chr1:40234398:G:A	3.19309e-05	-1.12957e-10	-0.959959
40234445	chr1:40234445:G:A	1.82938e-05	-1.51697	-3.58392e-10
40235243	chr1:40235243:T:G	4.15483e-05	-1.12957e-10	-0.696678
40235467	chr1:40235467:C:T	2.2253e-05	-1.12957e-10	-1.32106
40235592	chr1:40235592:A:G	2.80886e-05	-1.12957e-10	-1.08817
40235706	chr1:40235706:T:G	5.23776e-06	-1.44884	-1.3188
40236559	chr1:40236559:A:G	2.61801e-05	-1.15853	-3.58392e-10
40236898	chr1:40236898:C:T	5.09299e-06	-1.47691	-1.31876
40237497	chr1:40237497:T:C	5.0233e-05	-1.12957e-10	-0.506861
40239121	chr1:40239121:T:C	4.73427e-06	-1.55952	-1.30919
40239566	chr1:40239566:C:T	2.17952e-05	-1.12957e-10	-1.34184
40239588	chr1:40239588:C:T	2.19384e-05	-1.12957e-10	-1.33529
40239727	chr1:40239727:T:C	4.95116e-06	-1.49129	-1.33263
40239755	chr1:40239755:C:G	9.76422e-06	-0.933553	-1.21126
40239906	chr1:40239906:A:C	3.8423e-05	-1.12957e-10	-0.774878
40240054	chr1:40240054:A:T	6.37447e-06	-1.43267	-1.13856
40241047	chr1:40241047:A:G	2.15016e-05	-1.12957e-10	-1.35541
40241653	chr1:40241653:A:ATGAAAT	5.04205e-06	-1.47206	-1.33366
40241705	chr1:40241705:A:G	1.75707e-05	-1.5573	-3.58392e-10
40241725	chr1:40241725:T:C	5.07305e-05	-1.12957e-10	-0.497007
40241747	chr1:40241747:GGAAT:G	2.14714e-05	-1.12957e-10	-1.35681
40241829	chr1:40241829:C:CT	2.19177e-05	-1.12957e-10	-1.33624
40242583	chr1:40242583:T:TC	9.83807e-06	-0.926018	-1.21126
40242948	chr1:40242948:T:C	2.8696e-05	-1.12957e-10	-1.06678
40243181	chr1:40243181:A:G	1.11493e-05	-0.653309	-1.35884
40243267	chr1:40243267:C:A	2.23479e-05	-1.12957e-10	-1.3168
40243537	chr1:40243537:A:G	4.79586e-06	-1.56423	-1.29155
40244068	chr1:40244068:T:C	2.16289e-05	-1.12957e-10	-1.3495
40244100	chr1:40244100:C:T	5.05945e-06	-1.4779	-1.32437
40244399	chr1:40244399:G:A	5.0413e-06	-1.48309	-1.32278
40244906	chr1:40244906:A:G	5.05153e-06	-1.48472	-1.31912
40245234	chr1:40245234:G:A	4.03801e-05	-1.12957e-10	-0.725197
40245803	chr1:40245803:C:T	9.8959e-06	-0.780247	-1.35117
40245884	chr1:40245884:A:G	4.71953e-06	-1.51949	-1.35233
40246138	chr1:40246138:G:C	1.98752e-05	-1.43406	-3.58392e-10
40246955	chr1:40246955:A:C	5.44265e-06	-1.39458	-1.33469
40247098	chr1:40247098:A:G	5.13462e-06	-1.43462	-1.3529
40247109	chr1:40247109:C:T	3.75656e-05	-0.797444	-3.58392e-10
40247124	chr1:40247124:G:C	4.75755e-06	-1.50093	-1.36287
40247168	chr1:40247168:TC:T	2.42735e-05	-1.12957e-10	-1.23415
40247170	chr1:40247170:C:G	2.41083e-05	-1.12957e-10	-1.24098
40247307	chr1:40247307:T:C	4.65337e-06	-1.562	-1.32395
40248302	chr1:40248302:G:T	2.19697e-05	-1.12957e-10	-1.33387
40248337	chr1:40248337:C:T	2.18031e-05	-1.12957e-10	-1.34148
40248338	chr1:40248338:G:A	9.38793e-06	-1.02755	-1.15656
40248362	chr1:40248362:A:G	5.63907e-06	-1.37467	-1.31915
40250125	chr1:40250125:C:G	8.71823e-05	-1.12957e-10	0.0444675
40250367	chr1:40250367:C:G	5.55483e-06	-1.35695	-1.35192
40250837	chr1:40250837:T:C	0.000237575	1.04695	-3.58392e-10
40251298	chr1:40251298:G:A	3.26685e-05	-1.12957e-10	-0.937124
40251390	chr1:40251390:C:T	2.13227e-05	-1.12957e-10	-1.36376
40251780	chr1:40251780:C:A	2.15709e-05	-1.12957e-10	-1.35219
40251839	chr1:40251839:A:AG	2.27923e-05	-1.12957e-10	-1.29711
40251848	chr1:40251848:G:C	2.75965e-05	-1.12957e-10	-1.10584
40252409	chr1:40252409:C:T	4.63142e-06	-1.55432	-1.33635
40252412	chr1:40252412:G:A	2.26223e-05	-1.12957e-10	-1.3046
40252586	chr1:40252586:A:G	5.49668e-06	-1.37125	-1.34814
40252773	chr1:40252773:C:G	2.5931e-05	-1.12957e-10	-1.16809
40253333	chr1:40253333:A:G	2.74576e-05	-0.0633635	-1.04753
40253567	chr1:40253567:T:C	6.3869e-06	-1.37677	-1.19251
40253609	chr1:40253609:C:T	3.25506e-05	-1.12957e-10	-0.940738
40253635	chr1:40253635:T:C	3.63729e-05	-1.12957e-10	-0.829711
40253867	chr1:40253867:G:A	4.60758e-06	-1.55504	-1.34079
40254043	chr1:40254043:A:G	5.7605e-06	-1.33122	-1.34129
40254140	chr1:40254140:A:G	2.22559e-05	-1.12957e-10	-1.32093
40254217	chr1:40254217:G:A	2.66422e-05	-0.0964395	-1.0446
40254313	chr1:40254313:A:C	2.65656e-05	-1.12957e-10	-1.14392
40254890	chr1:40254890:A:G	2.37548e-05	-1.12957e-10	-1.25575
40254916	chr1:40254916:C:T	1.13704e-05	-0.868366	-1.12416
40255385	chr1:40255385:C:T	6.38791e-06	-1.32185	-1.24728
40255487	chr1:40255487:G:C	4.80965e-06	-1.49218	-1.36073
40255544	chr1:40255544:A:T	3.12812e-05	-1.12957e-10	-0.980517
40255727	chr1:40255727:T:C	3.12664e-05	-1.12957e-10	-0.980988
40255939	chr1:40255939:A:G	4.62763e-06	-1.55459	-1.3369
40256236	chr1:40256236:T:C	5.01543e-06	-1.57059	-1.24042
40256448	chr1:40256448:T:C	4.63659e-06	-1.55426	-1.33529
40256470	chr1:40256470:T:C	4.60234e-06	-1.55455	-1.34242
40257123	chr1:40257123:G:A	5.07039e-06	-1.43619	-1.36392
40257318	chr1:40257318:G:C	1.79898e-05	-1.53373	-3.58392e-10
40257510	chr1:40257510:G:A	2.24927e-05	-1.12957e-10	-1.31034
40257682	chr1:40257682:G:A	2.87468e-05	-1.12957e-10	-1.06501
40257946	chr1:40257946:G:A	2.37719e-05	-0.215727	-1.0393
40257972	chr1:40257972:C:T	2.79808e-05	-1.12957e-10	-1.09202
40258017	chr1:40258017:CT:C	4.54345e-05	-1.12957e-10	-0.607261
40258772	chr1:40258772:A:G	2.23848e-05	-1.12957e-10	-1.31515
40259036	chr1:40259036:T:C	2.81812e-05	-1.12957e-10	-1.08488
40259274	chr1:40259274:C:A	5.69112e-06	-1.56765	-1.11698
40259342	chr1:40259342:A:G	2.82266e-05	-1.12957e-10	-1.08327
40259654	chr1:40259654:G:A	2.27849e-05	-0.213675	-1.08376
40260571	chr1:40260571:TA:T	6.61357e-06	-1.40672	-1.12769
40261539	chr1:40261539:G:A	3.47705e-05	-1.12957e-10	-0.874763
40261607	chr1:40261607:A:G	5.74269e-06	-1.32256	-1.35305
40261650	chr1:40261650:G:A	2.80781e-05	-1.12957e-10	-1.08854
40262692	chr1:40262692:T:C	6.99129e-06	-1.407	-1.07187
40262949	chr1:40262949:TTC:T	2.65145e-05	-1.12957e-10	-1.14584
40263175	chr1:40263175:G:A	6.90388e-06	-1.40669	-1.08476
40263702	chr1:40263702:A:G	4.25467e-05	-1.12957e-10	-0.672932
40263852	chr1:40263852:T:TG	6.90113e-06	-1.39699	-1.09486
40264059	chr1:40264059:C:T	3.22126e-05	-0.951176	-3.58392e-10
40264109	chr1:40264109:G:A	2.17487e-05	-1.12957e-10	-1.34398
40264305	chr1:40264305:G:A	2.43643e-05	-1.12957e-10	-1.23042
40266381	chr1:40266381:G:A	2.29912e-05	-1.12957e-10	-1.28842
40266498	chr1:40266498:C:T	3.15689e-05	-1.12957e-10	-0.97136
40266676	chr1:40266676:T:C	4.16595e-05	-0.694004	-3.58392e-10
40266696	chr1:40266696:T:C	6.20307e-06	-1.27239	-1.3261
40267009	chr1:40267009:C:CT	5.74033e-06	-1.32739	-1.34863
40267012	chr1:40267012:C:CT	5.67737e-06	-1.33975	-1.3473
40268396	chr1:40268396:T:A	2.82931e-05	-1.12957e-10	-1.08092
40268514	chr1:40268514:A:G	2.82813e-05	-1.12957e-10	-1.08133
40268618	chr1:40268618:A:C	3.57576e-05	-0.84677	-3.58392e-10
40268729	chr1:40268729:C:T	2.71866e-05	-1.12957e-10	-1.12081
40269067	chr1:40269067:C:T	2.55692e-05	-1.12957e-10	-1.18215
40269800	chr1:40269800:A:G	3.98703e-05	-0.449429	-0.288474
40270145	chr1:40270145:T:G	3.26178e-05	-0.303166	-0.63551
40270423	chr1:40270423:T:C	2.61289e-05	-1.12957e-10	-1.16049
40270428	chr1:40270428:G:A	2.2654e-05	-1.12957e-10	-1.3032
40270664	chr1:40270664:C:G	3.79854e-05	-1.12957e-10	-0.786331
40270745	chr1:40270745:C:T	2.69389e-05	-1.12957e-10	-1.12996
40270801	chr1:40270801:A:G	0.000108659	0.264679	-3.58392e-10
40270815	chr1:40270815:G:A	5.12009e-06	-1.43744	-1.35293
40271168	chr1:40271168:A:G	2.20092e-05	-1.12957e-10	-1.33208
40271225	chr1:40271225:C:T	4.92003e-06	-1.47155	-1.35867
40271663	chr1:40271663:A:G	2.30094e-05	-1.12957e-10	-1.28763
40271821	chr1:40271821:T:C	2.41048e-05	-1.12957e-10	-1.24112
40271844	chr1:40271844:T:G	6.56676e-05	-0.238928	-3.58392e-10
40271917	chr1:40271917:T:C	5.72487e-06	-1.46723	-1.21149
40272883	chr1:40272883:T:G	2.73334e-05	-1.12957e-10	-1.11543
40273826	chr1:40273826:C:T	6.65201e-06	-1.4937	-1.03492
40274534	chr1:40274534:A:G	6.82365e-06	-1.38711	-1.11603
40274958	chr1:40274958:T:C	5.60975e-05	-1.12957e-10	-0.396443
40275255	chr1:40275255:A:G	4.05223e-05	-1.12957e-10	-0.721681
40275819	chr1:40275819:G:A	5.54817e-06	-1.50015	-1.20991
40275860	chr1:40275860:T:G	7.73318e-05	-1.12957e-10	-0.0754283
40276227	chr1:40276227:C:T	5.01689e-06	-1.53631	-1.27442
40276614	chr1:40276614:C:A	2.47126e-05	-1.12957e-10	-1.21622
40276694	chr1:40276694:C:T	2.319e-05	-0.308277	-0.971536
40276773	chr1:40276773:G:T	2.80074e-05	-1.12957e-10	-1.09106
40276812	chr1:40276812:A:G	5.62155e-05	-1.12957e-10	-0.394341
40278055	chr1:40278055:G:A	5.03625e-06	-1.4674	-1.33948
40278910	chr1:40278910:A:G	2.24316e-05	-1.12957e-10	-1.31306
40279087	chr1:40279087:G:A	6.46013e-06	-1.56749	-0.990391
40279755	chr1:40279755:T:TG	5.39528e-05	-1.12957e-10	-0.435424
40280379	chr1:40280379:C:T	2.8641e-05	-1.12957e-10	-1.06869
40280484	chr1:40280484:G:A	5.62454e-06	-1.41533	-1.28107
40280486	chr1:40280486:G:A	2.96069e-05	-1.12957e-10	-1.03553
40281212	chr1:40281212:T:C	2.23927e-05	-1.12957e-10	-1.3148
40281530	chr1:40281530:G:A	2.13441e-05	-1.12957e-10	-1.36276
40281899	chr1:40281899:C:T	6.16686e-06	-1.56477	-1.03957
40282247	chr1:40282247:A:C	5.17578e-06	-1.46723	-1.31231
40282477	chr1:40282477:ACT:A	6.31542e-05	-1.12957e-10	-0.277955
40283773	chr1:40283773:A:G	4.71198e-05	-1.12957e-10	-0.570841
40283941	chr1:40283941:T:TTC	2.76656e-05	-1.12957e-10	-1.10334
40284948	chr1:40284948:T:G	6.34934e-06	-1.49393	-1.08125
40285204	chr1:40285204:G:A	7.0924e-06	-1.41566	-1.04885
40285307	chr1:40285307:A:G	1.83723e-05	-1.51269	-3.58392e-10
40285728	chr1:40285728:TTCTA:T	7.39083e-06	-1.39921	-1.02409
40285960	chr1:40285960:C:T	4.84837e-05	-1.12957e-10	-0.542307
40286896	chr1:40286896:T:A	3.87328e-05	-1.12957e-10	-0.766847
40286979	chr1:40286979:G:T	2.24492e-05	-1.12957e-10	-1.31228
40287107	chr1:40287107:T:C	2.24253e-05	-1.12957e-10	-1.31335
40287306	chr1:40287306:C:T	2.68563e-05	-1.13303	-3.58392e-10
40287700	chr1:40287700:T:TA	3.37943e-05	-0.600502	-0.302739
40288094	chr1:40288094:C:T	2.269e-05	-0.347422	-0.954187
40288141	chr1:40288141:G:C	3.51227e-05	-1.12957e-10	-0.864687
40288297	chr1:40288297:T:C	6.06181e-06	-1.56924	-1.05228
40288313	chr1:40288313:A:G	3.46241e-05	-1.17749	0.298503
40288923	chr1:40288923:A:G	2.34026e-05	-1.12957e-10	-1.27069
40289290	chr1:40289290:G:A	2.43872e-05	-1.12957e-10	-1.22947
40289884	chr1:40289884:A:C	4.66749e-06	-1.57061	-1.3123
40289964	chr1:40289964:T:G	1.92558e-05	-1.46572	-3.58392e-10
40290211	chr1:40290211:C:G	6.07461e-06	-1.39428	-1.22514
40290609	chr1:40290609:C:T	2.82012e-05	-1.12957e-10	-1.08417
40291221	chr1:40291221:C:T	6.91495e-06	-1.42009	-1.06976
40292321	chr1:40292321:T:C	5.51016e-06	-1.46657	-1.25037
40293392	chr1:40293392:C:T	5.7239e-06	-1.51964	-1.15924
40293402	chr1:40293402:A:G	2.2512e-05	-1.12957e-10	-1.30949
40293559	chr1:40293559:A:G	4.8466e-06	-1.54904	-1.29622
40294943	chr1:40294943:C:T	2.19455e-05	-1.12957e-10	-1.33497
40295109	chr1:40295109:C:T	2.13404e-05	-1.12957e-10	-1.36293
40295173	chr1:40295173:G:A	5.53524e-06	-1.54413	-1.16827
40295247	chr1:40295247:A:G	2.17416e-05	-1.12957e-10	-1.34431
40295351	chr1:40295351:TC:T	3.70893e-05	-0.810206	-3.58392e-10
40295818	chr1:40295818:T:C	2.81042e-05	-1.12957e-10	-1.08761
40296263	chr1:40296263:C:T	2.91787e-05	-1.12957e-10	-1.0501
40296326	chr1:40296326:G:A	3.07435e-05	-0.997855	-3.58392e-10
40296654	chr1:40296654:G:T	2.1399e-05	-1.12957e-10	-1.36019
40296667	chr1:40296667:C:T	3.01511e-05	-1.12957e-10	-1.01731
40296891	chr1:40296891:C:T	7.57907e-05	-1.12957e-10	-0.0955585
40296898	chr1:40296898:G:A	2.15614e-05	-1.12957e-10	-1.35263
40297423	chr1:40297423:C:T	8.54383e-06	-1.38366	-0.894663
40297731	chr1:40297731:C:T	2.15339e-05	-1.12957e-10	-1.35391
40298087	chr1:40298087:G:A	2.18564e-05	-1.12957e-10	-1.33904
40298197	chr1:40298197:G:A	1.94281e-05	-1.45681	-3.58392e-10
40298201	chr1:40298201:T:C	2.35066e-05	-1.12957e-10	-1.26625
40298389	chr1:40298389:C:T	2.41367e-05	-1.12957e-10	-1.2398
40298752	chr1:40298752:T:A	3.00971e-05	-1.12957e-10	-1.0191
40298804	chr1:40298804:A:G	2.70934e-05	-1.12424	-3.58392e-10
40298854	chr1:40298854:GC:G	5.0392e-06	-1.49488	-1.31141
40298856	chr1:40298856:T:G	5.0285e-06	-1.49674	-1.31167
40298889	chr1:40298889:A:G	2.69802e-05	-1.12957e-10	-1.12843
40299170	chr1:40299170:A:T	2.46263e-05	-1.12957e-10	-1.21972
40299287	chr1:40299287:G:A	2.1436e-05	-1.12957e-10	-1.35846
40299629	chr1:40299629:T:C	5.51795e-06	-1.51477	-1.20076
40299818	chr1:40299818:C:T	2.45279e-05	-1.12957e-10	-1.22372
40299839	chr1:40299839:G:T	1.79436e-05	-1.5363	-3.58392e-10
40299850	chr1:40299850:G:A	2.13983e-05	-1.12957e-10	-1.36022
40299877	chr1:40299877:C:T	1.73963e-05	-0.352796	-1.21448
40299889	chr1:40299889:G:A	2.75662e-05	-1.12957e-10	-1.10694
40300018	chr1:40300018:C:T	2.21254e-05	-1.12957e-10	-1.32681
40300604	chr1:40300604:G:A	2.69925e-05	-1.12957e-10	-1.12797
40300639	chr1:40300639:C:T	2.33513e-05	-1.12957e-10	-1.27288
40300662	chr1:40300662:TG:T	2.33113e-05	-1.12957e-10	-1.27459
40300946	chr1:40300946:C:T	2.32344e-05	-1.12957e-10	-1.2779
40301060	chr1:40301060:A:G	2.33513e-05	-1.12957e-10	-1.27288
40301251	chr1:40301251:G:A	1.99946e-05	-1.42807	-3.58392e-10
40301692	chr1:40301692:TG:T	2.45599e-05	-1.12957e-10	-1.22242
40301720	chr1:40301720:G:A	2.27124e-05	-1.12957e-10	-1.30062
40301754	chr1:40301754:A:G	2.27974e-05	-1.12957e-10	-1.29689
40301803	chr1:40301803:A:G	2.16383e-05	-1.12957e-10	-1.34907
40301906	chr1:40301906:A:G	6.84455e-06	-1.56311	-0.936974
40302126	chr1:40302126:CTG:C	6.52503e-06	-1.5619	-0.985988
40302146	chr1:40302146:A:G	2.5815e-05	-1.12957e-10	-1.17258
40302216	chr1:40302216:C:T	6.51482e-06	-1.56857	-0.980886
40302230	chr1:40302230:A:G	6.63072e-06	-1.56953	-0.962294
40302519	chr1:40302519:G:A	1.27989e-05	-0.515357	-1.35882
40302566	chr1:40302566:G:A	1.91567e-05	-1.47088	-3.58392e-10
40302604	chr1:40302604:C:T	8.16226e-06	-1.46601	-0.858008
40302672	chr1:40302672:C:T	5.37011e-06	-1.57346	-1.16923
40302953	chr1:40302953:C:T	4.95608e-06	-1.57172	-1.2512
40303055	chr1:40303055:C:T	9.27912e-05	-1.12957e-10	0.106818
40303375	chr1:40303375:G:A	2.13523e-05	-1.12957e-10	-1.36238
40303502	chr1:40303502:G:T	8.06602e-06	-1.56745	-0.768425
40303912	chr1:40303912:T:C	7.24941e-06	-1.57017	-0.872441
40303916	chr1:40303916:C:T	6.18076e-06	-1.5672	-1.03489
40304046	chr1:40304046:A:C	0.000135481	-1.12957e-10	0.4853
40304111	chr1:40304111:G:A	1.74848e-05	-1.5622	-3.58392e-10
40304238	chr1:40304238:C:T	2.17942e-05	-1.12957e-10	-1.34189
40304425	chr1:40304425:A:G	3.1428e-05	-1.12957e-10	-0.975834
40305058	chr1:40305058:TTTC:T	6.7583e-06	-1.22649	-1.28627
40305075	chr1:40305075:T:C	2.132e-05	-1.12957e-10	-1.36389
40305203	chr1:40305203:G:A	2.45843e-05	-1.12957e-10	-1.22143
40305271	chr1:40305271:G:A	2.20032e-05	-1.12957e-10	-1.33235
40305298	chr1:40305298:A:G	0.000102877	-1.4748	1.6848
40305301	chr1:40305301:C:T	4.5323e-06	-1.55549	-1.35681
40305354	chr1:40305354:G:A	1.73411e-05	-1.32931	-0.241142
40305900	chr1:40305900:A:G	1.67716e-05	-1.36106	-0.242789
40306322	chr1:40306322:G:C	1.15946e-05	-1.52129	-0.451703
40306351	chr1:40306351:G:A	2.52735e-05	-1.12957e-10	-1.19378
40306531	chr1:40306531:G:C	2.6406e-05	-1.57385	0.423908
40306555	chr1:40306555:G:A	0.000145949	-1.12957e-10	0.559721
40306593	chr1:40306593:CAA:C	0.000163833	-1.12957e-10	0.675314
40306620	chr1:40306620:CA:C	1.02546e-05	-1.28171	-0.814096
40306828	chr1:40306828:C:T	2.17535e-05	-1.12957e-10	-1.34376
40306996	chr1:40306996:C:T	2.13647e-05	-1.12957e-10	-1.36179
40307074	chr1:40307074:A:T	2.14144e-05	-1.12957e-10	-1.35947
40307477	chr1:40307477:T:C	3.26117e-05	-1.34854	0.409678
40307478	chr1:40307478:G:A	1.67392e-05	-1.45136	-0.154421
40307503	chr1:40307503:G:C	1.89267e-05	-1.48296	-3.58392e-10
40307617	chr1:40307617:C:T	1.31492e-05	-1.43424	-0.412934
40308409	chr1:40308409:C:T	8.7954e-06	-1.55506	-0.694249
40308522	chr1:40308522:A:C	5.82647e-06	-1.38463	-1.27649
40308550	chr1:40308550:C:T	2.01712e-05	-1.41928	-3.58392e-10
40308557	chr1:40308557:A:G	1.25023e-05	-0.921708	-0.975913
40308563	chr1:40308563:T:C	5.32026e-05	-1.12957e-10	-0.449427
40308734	chr1:40308734:T:C	1.07628e-05	-0.732233	-1.3152
40308812	chr1:40308812:T:G	4.17529e-05	-0.691766	-3.58392e-10
40308981	chr1:40308981:C:T	1.72842e-05	-1.57374	-3.58392e-10
40309148	chr1:40309148:A:G	5.70873e-05	-1.34107	0.962114
40309279	chr1:40309279:T:C	5.77036e-06	-1.57243	-1.09837
40309546	chr1:40309546:C:T	3.78234e-05	-0.790606	-3.58392e-10
40309620	chr1:40309620:C:T	0.000185968	-1.12957e-10	0.802042
40309662	chr1:40309662:A:G	2.17711e-05	-1.12957e-10	-1.34295
40310087	chr1:40310087:G:A	0.000104247	-1.12957e-10	0.223227
40310095	chr1:40310095:G:A	2.28006e-05	-1.12957e-10	-1.29675
40310254	chr1:40310254:A:G	2.09767e-05	-1.38012	-3.58392e-10
40310382	chr1:40310382:T:A	5.51105e-06	-1.45747	-1.25931
40310568	chr1:40310568:T:C	8.27438e-05	-1.12957e-10	-0.00778421
40310841	chr1:40310841:C:T	5.89759e-06	-1.52259	-1.1264
40311019	chr1:40311019:C:T	2.28408e-05	-1.29499	-3.58392e-10
40311262	chr1:40311262:T:C	2.3235e-05	-1.12957e-10	-1.27788
40311837	chr1:40311837:C:T	4.24491e-05	-1.12957e-10	-0.675229
40312120	chr1:40312120:G:A	1.80618e-05	-0.169423	-1.36031
40312132	chr1:40312132:T:C	6.99144e-06	-1.5164	-0.962445
40312170	chr1:40312170:A:G	2.10919e-05	-1.1936	-0.181045
40312179	chr1:40312179:G:A	0.000249661	-1.12957e-10	1.09657
40312248	chr1:40312248:C:G	0.000260044	-1.12957e-10	1.13732
40312895	chr1:40312895:C:T	1.35041e-05	-1.54827	-0.272274
40313177	chr1:40313177:T:C	7.08218e-06	-1.5289	-0.937051
40313182	chr1:40313182:C:T	1.29633e-05	-1.53724	-0.324164
40313254	chr1:40313254:C:T	3.12179e-05	-0.982544	-3.58392e-10
40314012	chr1:40314012:G:T	2.22013e-05	-1.12957e-10	-1.32338
40314169	chr1:40314169:G:T	9.84496e-06	-1.5737	-0.562878
40315317	chr1:40315317:G:A	3.35855e-05	-1.52737	0.617928
40315479	chr1:40315479:G:C	9.07895e-05	0.0850099	-3.58392e-10
40315505	chr1:40315505:A:C	1.99362e-05	-0.907855	-0.523144
40315645	chr1:40315645:C:T	0.000263445	-1.12957e-10	1.15031
40315703	chr1:40315703:T:C	2.3315e-05	-1.12957e-10	-1.27444
40315941	chr1:40315941:T:C	1.05245e-05	-1.43219	-0.637638
40316175	chr1:40316175:C:G	3.87383e-05	-1.12957e-10	-0.766705
40316250	chr1:40316250:C:T	2.21071e-05	-1.32764	-3.58392e-10
40316302	chr1:40316302:C:T	1.38287e-05	-1.16209	-0.634703
40316581	chr1:40316581:C:T	0.000239044	-1.12957e-10	1.05311
40316672	chr1:40316672:C:G	2.07005e-05	-1.39338	-3.58392e-10
40317167	chr1:40317167:G:A	2.17558e-05	-1.12957e-10	-1.34365
40317936	chr1:40317936:G:A	5.16186e-06	-1.4224	-1.35983
40318022	chr1:40318022:C:G	4.85309e-05	-1.12957e-10	-0.541333
40318226	chr1:40318226:T:A	2.03233e-05	-1.41177	-3.58392e-10
40318718	chr1:40318718:T:C	3.66858e-05	-1.12957e-10	-0.821143
40318927	chr1:40318927:A:G	3.98092e-05	-0.739437	-3.58392e-10
40319263	chr1:40319263:C:A	1.65433e-05	-1.09605	-0.521501
40319314	chr1:40319314:T:C	5.18815e-05	-1.11193	0.637357
40319770	chr1:40319770:A:G	1.26539e-05	-1.26898	-0.616586
40320036	chr1:40320036:GA:G	1.24298e-05	-1.27319	-0.630241
40320218	chr1:40320218:T:A	2.69732e-05	-1.12869	-3.58392e-10
40320275	chr1:40320275:C:G	3.65156e-05	-1.12957e-10	-0.825793
40320449	chr1:40320449:A:G	1.29088e-05	-1.24981	-0.615811
40320854	chr1:40320854:G:A	1.13392e-05	-1.26677	-0.728497
40320918	chr1:40320918:T:C	1.22236e-05	-1.28181	-0.638357
40321007	chr1:40321007:G:A	1.99477e-05	-1.43042	-3.58392e-10
40321242	chr1:40321242:T:A	1.0418e-05	-0.969046	-1.11095
40321306	chr1:40321306:T:C	1.43048e-05	-1.49806	-0.264873
40321956	chr1:40321956:T:C	3.0791e-05	-1.12957e-10	-0.996313
40321994	chr1:40321994:A:G	2.87673e-05	-1.06429	-3.58392e-10
40322589	chr1:40322589:G:A	2.23338e-05	-1.12957e-10	-1.31743
40322614	chr1:40322614:C:A	1.53329e-05	-1.48456	-0.208973
40323001	chr1:40323001:A:T	1.13688e-05	-1.30689	-0.685772
40323091	chr1:40323091:G:A	2.10087e-05	-1.56887	0.190274
40323289	chr1:40323289:G:A	1.36146e-05	-1.55516	-0.257233
40323480	chr1:40323480:G:T	1.13885e-05	-1.36339	-0.627538
40323675	chr1:40323675:T:C	1.13936e-05	-1.35662	-0.633869
40323689	chr1:40323689:T:A	1.13891e-05	-1.35756	-0.633323
40323776	chr1:40323776:C:T	1.61328e-05	-1.53372	-0.108966
40324068	chr1:40324068:CT:C	1.142e-05	-1.35717	-0.631
40324127	chr1:40324127:C:T	1.13434e-05	-1.35622	-0.638682
40324221	chr1:40324221:T:C	1.14861e-05	-1.36038	-0.622014
40324255	chr1:40324255:C:T	1.52376e-05	-1.52579	-0.173973
40324281	chr1:40324281:C:T	1.19083e-05	-1.36366	-0.582642
40324364	chr1:40324364:T:A	1.19003e-05	-1.36224	-0.584731
40324924	chr1:40324924:C:T	2.13254e-05	-1.12957e-10	-1.36363
40325356	chr1:40325356:G:C	7.67169e-06	-1.54748	-0.838521
40325536	chr1:40325536:C:T	5.31572e-05	-0.45028	-3.58392e-10
40325873	chr1:40325873:A:C	1.29115e-05	-1.29347	-0.57194
40325974	chr1:40325974:C:T	2.34548e-05	-1.12957e-10	-1.26846
40325983	chr1:40325983:A:G	9.20972e-06	-1.39513	-0.808146
40326051	chr1:40326051:ACT:A	2.90877e-05	-1.12957e-10	-1.05322
40326120	chr1:40326120:T:C	9.94656e-06	-1.42051	-0.705797
40327143	chr1:40327143:A:G	1.04779e-05	-1.43749	-0.636779
40327201	chr1:40327201:C:T	2.42233e-05	-1.12957e-10	-1.23622
40327202	chr1:40327202:G:A	2.65599e-05	-1.12957e-10	-1.14413
40327397	chr1:40327397:A:G	1.06249e-05	-1.43154	-0.628797
40327772	chr1:40327772:T:G	1.45649e-05	-1.23037	-0.514548
40328423	chr1:40328423:C:T	1.04148e-05	-1.47022	-0.610087
40328817	chr1:40328817:T:C	6.78812e-06	-1.28373	-1.22463
40329166	chr1:40329166:T:C	1.04231e-05	-1.4307	-0.648811
40329373	chr1:40329373:C:G	2.31947e-05	-1.12957e-10	-1.27961
40329388	chr1:40329388:G:A	3.0379e-05	-1.12957e-10	-1.00978
40329412	chr1:40329412:AT:A	4.53038e-06	-1.57253	-1.3402
40329416	chr1:40329416:T:A	4.79785e-05	0.453585	-1.00637
40329810	chr1:40329810:AT:A	1.01476e-05	-1.45685	-0.649444
40330298	chr1:40330298:G:A	2.61772e-05	-1.12957e-10	-1.15864
40330315	chr1:40330315:C:T	1.05187e-05	-1.43746	-0.632915
40330695	chr1:40330695:T:C	5.75483e-06	-1.36741	-1.30609
40331266	chr1:40331266:G:A	9.74712e-06	-1.56108	-0.585479
40331291	chr1:40331291:G:A	2.54159e-05	-1.18816	-3.58392e-10
40331524	chr1:40331524:A:T	0.000285347	1.23017	-3.58392e-10
40331726	chr1:40331726:C:T	6.79138e-06	-1.23495	-1.27293
40331729	chr1:40331729:A:G	2.68185e-05	-1.12957e-10	-1.13444
40331851	chr1:40331851:A:G	0.000160725	-1.12957e-10	0.656163
40331922	chr1:40331922:C:T	2.00101e-05	-1.4273	-3.58392e-10
40332157	chr1:40332157:G:A	5.54514e-06	-1.46719	-1.24342
40332172	chr1:40332172:T:C	1.06532e-05	-1.35142	-0.706253
40332384	chr1:40332384:T:C	2.42334e-05	-1.12957e-10	-1.2358
40332757	chr1:40332757:T:C	1.05562e-05	-1.36591	-0.700916
40332866	chr1:40332866:C:T	1.89416e-05	-1.48217	-3.58392e-10
40333151	chr1:40333151:T:C	6.81234e-05	-0.202214	-3.58392e-10
40333564	chr1:40333564:C:T	6.86015e-06	-1.19094	-1.30687
40334054	chr1:40334054:C:T	1.78365e-05	-1.4574	-0.0848888
40334108	chr1:40334108:C:T	5.07604e-05	-1.12957e-10	-0.496418
40334317	chr1:40334317:G:A	9.97508e-06	-1.3596	-0.763846
40334789	chr1:40334789:G:A	2.88469e-05	-1.12957e-10	-1.06153
40334814	chr1:40334814:A:G	6.34933e-06	-1.385	-1.19019
40335211	chr1:40335211:C:T	2.78946e-05	-1.12957e-10	-1.0951
40335252	chr1:40335252:T:TC	1.05695e-05	-1.35374	-0.711818
40335425	chr1:40335425:C:T	2.23908e-05	-1.49922	0.184342
40335819	chr1:40335819:T:C	6.58769e-06	-1.26412	-1.27421
40335961	chr1:40335961:A:G	6.64924e-06	-1.27338	-1.25566
40336428	chr1:40336428:A:G	2.81462e-05	-1.12957e-10	-1.08612
40336462	chr1:40336462:C:T	0.000177338	-1.12957e-10	0.754521
40336622	chr1:40336622:G:A	2.11728e-05	-1.51884	0.148023
40336660	chr1:40336660:C:A	2.0681e-05	-1.50167	0.10735
40336678	chr1:40336678:A:G	2.16009e-05	-1.48656	0.135755
40336751	chr1:40336751:C:T	3.85903e-05	-1.18176	0.411225
40336856	chr1:40336856:A:G	9.80653e-05	0.1621	-3.58392e-10
40337027	chr1:40337027:G:A	2.49165e-05	-1.12957e-10	-1.208
40337087	chr1:40337087:C:A	6.07011e-06	-1.31057	-1.30959
40337116	chr1:40337116:C:T	2.29623e-05	-0.772623	-0.517056
40337192	chr1:40337192:A:G	2.85375e-05	-1.12957e-10	-1.07231
40337266	chr1:40337266:A:G	1.06921e-05	-1.31146	-0.742567
40337386	chr1:40337386:G:A	2.88084e-05	-1.06287	-3.58392e-10
40337450	chr1:40337450:G:A	5.62938e-06	-1.35619	-1.33934
40337936	chr1:40337936:T:TTTTA	2.1787e-05	-1.12957e-10	-1.34222
40338072	chr1:40338072:T:C	5.57949e-06	-1.37293	-1.33151
40338161	chr1:40338161:T:G	7.46515e-06	-1.28736	-1.12593
40338183	chr1:40338183:G:A	5.65645e-06	-1.35004	-1.3407
40339189	chr1:40339189:A:G	1.61445e-05	-0.857932	-0.784022
40339340	chr1:40339340:T:C	2.14364e-05	-1.12957e-10	-1.35844
40340102	chr1:40340102:A:G	3.36746e-05	-0.465998	-0.440792
40340384	chr1:40340384:CTCTTATTTTAACTCCTT:C	3.34273e-05	-1.27656	0.362402
40340402	chr1:40340402:GCTT:G	3.27112e-05	-1.27994	0.344123
40340410	chr1:40340410:T:C	5.44647e-05	-1.12957e-10	-0.42598
40341199	chr1:40341199:C:T	2.53858e-05	-1.12957e-10	-1.18934
40341261	chr1:40341261:T:A	2.21559e-05	-1.32543	-3.58392e-10
40341287	chr1:40341287:C:T	5.88087e-06	-1.36853	-1.2833
40341422	chr1:40341422:T:C	2.22845e-05	-1.12957e-10	-1.31964
40341726	chr1:40341726:C:T	0.00010578	-1.12957e-10	0.237832
40341745	chr1:40341745:T:C	3.67467e-05	-1.12957e-10	-0.819485
40342020	chr1:40342020:G:C	6.99882e-05	-1.12957e-10	-0.175207
40342163	chr1:40342163:C:A	6.90253e-06	-1.42152	-1.07012
40342310	chr1:40342310:C:CA	2.85373e-05	-0.683185	-0.389137
40342407	chr1:40342407:G:A	2.79261e-05	-0.726642	-0.367329
40342463	chr1:40342463:A:T	7.46993e-05	-1.12957e-10	-0.110063
40342772	chr1:40342772:C:T	2.8605e-05	-1.06995	-3.58392e-10
40342992	chr1:40342992:T:A	1.32351e-05	-1.27846	-0.562205
40343065	chr1:40343065:A:C	2.72883e-05	-1.12957e-10	-1.11708
40343231	chr1:40343231:T:C	1.28802e-05	-1.21134	-0.6565
40343260	chr1:40343260:G:A	7.24768e-05	-1.12957e-10	-0.140267
40343432	chr1:40343432:T:C	9.49563e-05	0.159431	-0.0295486
40343497	chr1:40343497:G:A	2.6099e-05	-1.16164	-3.58392e-10
40343578	chr1:40343578:A:C	4.83764e-06	-1.48783	-1.35927
40343591	chr1:40343591:A:C	2.32352e-05	-1.12957e-10	-1.27787
40343600	chr1:40343600:A:C	4.79342e-06	-1.49299	-1.3633
40343819	chr1:40343819:A:G	3.38447e-05	-1.12957e-10	-0.90175
40344186	chr1:40344186:G:A	1.93895e-05	-0.955293	-0.50351
40344339	chr1:40344339:C:T	5.52744e-06	-1.38379	-1.33002
40344485	chr1:40344485:T:C	5.0903e-05	-1.12957e-10	-0.493613
40345111	chr1:40345111:G:A	6.05451e-05	-0.23403	-0.0861164
40345173	chr1:40345173:G:A	2.76142e-05	-0.501599	-0.603605
40345573	chr1:40345573:T:C	5.15983e-05	0.250672	-0.730717
40345692	chr1:40345692:C:T	0.00013187	-1.12957e-10	0.458286
40345775	chr1:40345775:A:C	4.86346e-05	-1.12957e-10	-0.5392
40345833	chr1:40345833:GTTTC:G	4.97021e-06	-1.55192	-1.26815
40346462	chr1:40346462:C:T	6.74453e-06	-1.41264	-1.10216
40346596	chr1:40346596:C:T	6.09647e-06	-1.52907	-1.08676
40346651	chr1:40346651:T:C	7.23184e-05	-1.12957e-10	-0.142456
40347250	chr1:40347250:TG:T	9.587e-06	-0.844498	-1.31863
40348030	chr1:40348030:C:T	6.01961e-06	-1.52828	-1.10023
40348214	chr1:40348214:A:C	5.3464e-05	-1.12957e-10	-0.444525
40348260	chr1:40348260:G:A	5.17248e-05	0.255641	-0.733237
40349036	chr1:40349036:C:T	2.25613e-05	-1.12957e-10	-1.3073
40349228	chr1:40349228:G:A	2.24454e-05	-1.12957e-10	-1.31245
40349245	chr1:40349245:G:A	5.52487e-06	-1.57373	-1.14054
40349799	chr1:40349799:G:A	0.000100041	-1.12957e-10	0.182042
40350303	chr1:40350303:G:T	2.71856e-05	0.0110462	-1.13189
40350472	chr1:40350472:G:A	1.84799e-05	-1.50685	-3.58392e-10
40351132	chr1:40351132:A:G	0.00074374	1.44355	0.744609
40351576	chr1:40351576:C:T	5.15291e-05	-1.12957e-10	-0.481386
40352325	chr1:40352325:A:G	6.44595e-05	-1.12957e-10	-0.257497
40352563	chr1:40352563:G:A	3.86318e-05	-0.769458	-3.58392e-10
40352663	chr1:40352663:A:G	1.53608e-05	-0.425854	-1.26586
40352826	chr1:40352826:C:T	1.21555e-05	-1.52378	-0.401976
40352992	chr1:40352992:C:T	1.25217e-05	-1.53587	-0.360203
40353422	chr1:40353422:G:A	2.93741e-05	0.105065	-1.14849
40353550	chr1:40353550:A:G	5.5288e-05	-0.410979	-3.58392e-10
40353970	chr1:40353970:T:G	4.77374e-05	-1.12957e-10	-0.55782
40354065	chr1:40354065:C:T	0.000155664	-1.12957e-10	0.624164
40354424	chr1:40354424:C:T	1.55917e-05	-0.375605	-1.30119
40354663	chr1:40354663:T:A	7.26053e-06	-1.44997	-0.991109
40355030	chr1:40355030:C:T	4.82067e-06	-1.54476	-1.30586
40355353	chr1:40355353:G:A	2.6645e-05	-1.12957e-10	-1.14093
40355645	chr1:40355645:G:A	1.15916e-05	-1.4681	-0.50515
40355672	chr1:40355672:A:T	1.20132e-05	-1.46828	-0.469245
40356450	chr1:40356450:G:A	2.27449e-05	-1.12957e-10	-1.29919
40356536	chr1:40356536:G:T	5.70047e-05	-0.3804	-3.58392e-10
40356549	chr1:40356549:T:C	2.61277e-05	-1.16054	-3.58392e-10
40356616	chr1:40356616:C:T	1.12898e-05	-1.53126	-0.468377
40356652	chr1:40356652:C:T	0.000133419	-1.12957e-10	0.469964
40356749	chr1:40356749:C:T	3.48406e-05	0.356544	-1.22929
40356864	chr1:40356864:G:A	4.59228e-06	-1.5734	-1.32576
40357060	chr1:40357060:T:C	9.96104e-05	-1.12957e-10	0.177732
40357130	chr1:40357130:GTTGA:G	8.79492e-06	-1.57188	-0.677476
40357231	chr1:40357231:G:A	7.31716e-06	-1.10964	-1.32367
40357253	chr1:40357253:G:A	8.32448e-06	-1.56411	-0.740224
40357256	chr1:40357256:ACCAG:A	1.77365e-05	-1.54791	-3.58392e-10
40357481	chr1:40357481:A:G	7.90462e-06	-1.56898	-0.787107
40357592	chr1:40357592:G:T	2.19087e-05	-1.12957e-10	-1.33665
40357640	chr1:40357640:A:G	8.48354e-06	-1.57171	-0.713701
40357707	chr1:40357707:T:G	9.64701e-06	-1.50726	-0.649627
40357732	chr1:40357732:C:T	3.50302e-05	0.351323	-1.21865
40357797	chr1:40357797:G:A	6.1899e-06	-1.24995	-1.35067
40357983	chr1:40357983:T:A	2.32313e-05	-1.12957e-10	-1.27803
40358283	chr1:40358283:C:A	0.000111722	-1.12957e-10	0.292482
40358358	chr1:40358358:C:T	7.98601e-05	-1.12957e-10	-0.0432581
40358716	chr1:40358716:T:C	9.76661e-05	-1.12957e-10	0.158021
40358751	chr1:40358751:G:A	8.77077e-06	-1.52076	-0.731352
40358997	chr1:40358997:T:G	0.000739302	-1.12957e-10	2.18217
40359911	chr1:40359911:A:G	2.36821e-05	-1.12957e-10	-1.25882
40359928	chr1:40359928:T:C	9.41292e-06	-1.46777	-0.713684
40360488	chr1:40360488:A:T	5.57202e-06	-1.48388	-1.2219
40360819	chr1:40360819:G:A	3.63437e-05	-1.12957e-10	-0.830514
40361329	chr1:40361329:G:A	0.000124763	1.28355	-0.88067
40361737	chr1:40361737:T:C	2.1925e-05	-1.12957e-10	-1.33591
40361750	chr1:40361750:C:T	8.88262e-05	0.48402	-0.420873
40361926	chr1:40361926:T:C	8.03151e-06	-1.46344	-0.876723
40362337	chr1:40362337:A:G	6.0112e-06	-1.27141	-1.3585
40362611	chr1:40362611:T:G	5.67417e-06	-1.3378	-1.34981
40362772	chr1:40362772:G:A	4.55394e-05	-0.604957	-3.58392e-10
40362884	chr1:40362884:C:T	2.13212e-05	-1.12957e-10	-1.36383
40363171	chr1:40363171:A:G	1.09475e-05	-1.36606	-0.664367
40363359	chr1:40363359:A:G	2.21735e-05	-1.12957e-10	-1.32463
40364002	chr1:40364002:G:C	0.000138584	0.912119	-0.404178
40364310	chr1:40364310:G:A	4.93341e-06	-1.46372	-1.36379
40364362	chr1:40364362:A:G	1.15831e-05	-1.3366	-0.637392
40364388	chr1:40364388:G:C	5.04793e-06	-1.44467	-1.35989
40364424	chr1:40364424:A:G	1.14354e-05	-1.34822	-0.638603
40364708	chr1:40364708:C:T	2.55434e-05	-1.12957e-10	-1.18315
40364954	chr1:40364954:A:G	1.17877e-05	-1.34743	-0.609042
40365709	chr1:40365709:C:T	5.20214e-05	0.248932	-0.72081
40365792	chr1:40365792:C:T	9.02675e-06	-1.29586	-0.927481
40366132	chr1:40366132:C:T	1.07162e-05	-1.35847	-0.693308
40369488	chr1:40369488:T:C	2.13224e-05	-1.12957e-10	-1.36377
40370087	chr1:40370087:CA:C	0.000945711	-1.22143	3.64984
40370926	chr1:40370926:G:A	3.6611e-05	-1.12957e-10	-0.823184
40371015	chr1:40371015:T:C	5.01308e-05	0.39489	-0.903787
40371122	chr1:40371122:G:A	8.27838e-06	-0.96613	-1.34376
40371353	chr1:40371353:A:C	2.77332e-05	-1.12957e-10	-1.1009
40371809	chr1:40371809:A:G	2.88307e-05	-1.12957e-10	-1.06209
40372297	chr1:40372297:A:T	2.86312e-05	-1.06904	-3.58392e-10
40372687	chr1:40372687:A:G	2.19056e-05	-1.12957e-10	-1.33679
40372964	chr1:40372964:C:G	5.20909e-05	0.783128	-1.25367
40373304	chr1:40373304:A:C	5.72028e-05	0.910386	-1.28732
40373562	chr1:40373562:C:T	4.49391e-05	0.312347	-0.930572
40373607	chr1:40373607:G:T	2.3564e-05	-1.12957e-10	-1.26381
40373644	chr1:40373644:C:T	2.22836e-05	-1.12957e-10	-1.31968
40373856	chr1:40373856:GC:G	2.21691e-05	-1.12957e-10	-1.32483
40374626	chr1:40374626:A:T	1.7458e-05	-1.56373	-3.58392e-10
40374681	chr1:40374681:A:G	7.541e-06	-1.31872	-1.08446
40376019	chr1:40376019:C:T	2.13275e-05	-1.12957e-10	-1.36353
40376099	chr1:40376099:C:T	6.29133e-05	0.784434	-1.06621
40376238	chr1:40376238:A:G	3.32889e-05	-1.12957e-10	-0.918311
40376242	chr1:40376242:T:G	8.35117e-06	-0.948156	-1.35298
40376306	chr1:40376306:T:C	4.4384e-05	-1.12957e-10	-0.630655
40376892	chr1:40376892:A:G	6.00118e-06	-1.2755	-1.35608
40376942	chr1:40376942:T:C	6.08875e-06	-1.2588	-1.35829
40378147	chr1:40378147:C:T	6.00709e-06	-1.4722	-1.1584
40378344	chr1:40378344:T:C	6.19275e-06	-1.24403	-1.35613
40378364	chr1:40378364:A:G	4.06853e-05	0.562942	-1.28061
40379030	chr1:40379030:C:T	8.2409e-06	-0.964168	-1.35026
40379449	chr1:40379449:T:C	7.42891e-06	-1.06092	-1.35724
40380572	chr1:40380572:C:T	4.06236e-05	-1.12957e-10	-0.719186
40380693	chr1:40380693:C:A	3.45951e-05	-1.12957e-10	-0.879822
40380813	chr1:40380813:G:A	2.37655e-05	-1.12957e-10	-1.2553
40380985	chr1:40380985:G:A	2.51017e-05	-1.12957e-10	-1.2006
40381033	chr1:40381033:T:C	1.01971e-05	-1.1248	-0.976627
40381559	chr1:40381559:G:A	3.53972e-05	-1.12957e-10	-0.856901
40381740	chr1:40381740:A:G	2.63517e-05	-1.12957e-10	-1.152
40382150	chr1:40382150:T:C	0.00056621	-0.380208	2.29564
40382762	chr1:40382762:T:C	5.38849e-05	-1.12957e-10	-0.436684
40382921	chr1:40382921:C:T	2.16109e-05	-1.12957e-10	-1.35034
40383149	chr1:40383149:G:A	6.3709e-06	-1.21634	-1.35545
40383158	chr1:40383158:T:A	6.06584e-06	-1.46682	-1.15404
40383308	chr1:40383308:G:A	3.69095e-05	-1.12957e-10	-0.815064
40383319	chr1:40383319:G:GCTC	7.42423e-06	-1.06135	-1.35743
40384142	chr1:40384142:C:A	2.16018e-05	-1.12957e-10	-1.35076
40384339	chr1:40384339:A:T	0.000102814	-1.12957e-10	0.209392
40384534	chr1:40384534:A:G	3.34138e-05	-1.12957e-10	-0.914564
40384606	chr1:40384606:G:C	2.14148e-05	-1.12957e-10	-1.35945
40384914	chr1:40384914:T:C	2.16191e-05	-1.12957e-10	-1.34996
40385696	chr1:40385696:G:A	2.15303e-05	-1.12957e-10	-1.35407
40385697	chr1:40385697:C:T	2.49963e-05	-1.20481	-3.58392e-10
40386030	chr1:40386030:G:A	2.55104e-05	-1.12957e-10	-1.18445
40386190	chr1:40386190:C:T	2.22908e-05	-1.12957e-10	-1.31936
40386669	chr1:40386669:C:T	7.26764e-05	-1.12957e-10	-0.137517
40386710	chr1:40386710:T:G	6.54662e-05	0.551032	-0.793032
40386750	chr1:40386750:AAAC:A	7.56616e-06	-1.29613	-1.10372
40386886	chr1:40386886:T:C	1.74996e-05	-1.56135	-3.58392e-10
40386892	chr1:40386892:C:T	2.13406e-05	-1.12957e-10	-1.36292
40387143	chr1:40387143:A:T	7.26044e-06	-1.08342	-1.35767
40387149	chr1:40387149:G:A	0.000200954	1.08867	-0.209123
40387172	chr1:40387172:T:C	0.000140067	-1.12957e-10	0.51859
40387399	chr1:40387399:T:G	2.47238e-05	-1.21577	-3.58392e-10
40387611	chr1:40387611:A:AG	4.63477e-06	-1.53123	-1.35871
40387817	chr1:40387817:C:T	1.75745e-05	-1.55708	-3.58392e-10
40388068	chr1:40388068:C:T	6.13123e-06	-1.26174	-1.3484
40388204	chr1:40388204:TC:T	6.64317e-05	-0.22736	-3.58392e-10
40388220	chr1:40388220:A:G	7.16121e-06	-1.09906	-1.3558
40389180	chr1:40389180:A:G	3.69875e-05	-1.12957e-10	-0.812955
40389756	chr1:40389756:G:T	2.3022e-05	-1.12957e-10	-1.28708
40390019	chr1:40390019:A:G	8.5941e-05	0.676637	-0.646511
40390419	chr1:40390419:T:C	2.13938e-05	-1.12957e-10	-1.36043
40391005	chr1:40391005:G:A	2.19328e-05	-1.12957e-10	-1.33555
40391038	chr1:40391038:T:C	2.18996e-05	-1.12957e-10	-1.33706
40391104	chr1:40391104:C:T	4.67064e-06	-1.51842	-1.36382
40391252	chr1:40391252:A:G	7.54388e-05	0.544153	-0.644365
40391308	chr1:40391308:T:C	2.1925e-05	-1.12957e-10	-1.33591
40391440	chr1:40391440:C:T	2.1551e-05	-1.12957e-10	-1.35311
40391858	chr1:40391858:A:C	5.18976e-05	0.812368	-1.28663
40391998	chr1:40391998:A:G	3.36999e-05	-1.12957e-10	-0.906039
40393011	chr1:40393011:G:A	0.000193823	1.02478	-0.181363
40393204	chr1:40393204:T:TAGTC	4.61398e-06	-1.54124	-1.3532
40393864	chr1:40393864:A:C	7.65996e-06	-1.02942	-1.3581
40393865	chr1:40393865:G:A	2.17416e-05	-1.12957e-10	-1.34431
40394177	chr1:40394177:G:A	4.13694e-05	-0.700992	-3.58392e-10
40394685	chr1:40394685:C:T	0.000219866	1.12676	-0.157271
40395733	chr1:40395733:G:T	3.57693e-05	-1.12957e-10	-0.846443
40395760	chr1:40395760:A:C	3.59477e-05	-0.841468	-3.58392e-10
40396076	chr1:40396076:C:T	8.63418e-05	0.0347803	-3.58392e-10
40396077	chr1:40396077:G:A	4.37507e-05	0.356544	-1.00157
40396168	chr1:40396168:A:G	6.27038e-06	-1.23508	-1.35261
40396192	chr1:40396192:G:A	3.22926e-05	-1.12957e-10	-0.948697
40396277	chr1:40396277:A:G	4.35804e-05	-0.648925	-3.58392e-10
40396467	chr1:40396467:T:G	2.37631e-05	-1.12957e-10	-1.2554
40396589	chr1:40396589:A:G	2.63094e-05	-1.12957e-10	-1.15361
40397159	chr1:40397159:G:A	1.84632e-05	-0.21186	-1.29589
40397680	chr1:40397680:CA:C	2.4028e-05	-1.12957e-10	-1.24432
40397682	chr1:40397682:TTGCCTTCCAG:T	2.4032e-05	-1.12957e-10	-1.24415
40398094	chr1:40398094:A:G	3.53972e-05	-1.12957e-10	-0.856901
40398201	chr1:40398201:A:AT	4.74333e-05	-1.12957e-10	-0.56421
40398219	chr1:40398219:C:T	4.97925e-05	-1.12957e-10	-0.515669
40398300	chr1:40398300:C:T	1.72924e-05	-1.57326	-3.58392e-10
40398412	chr1:40398412:A:AC	4.4523e-05	0.664263	-1.29179
40398719	chr1:40398719:G:C	2.19328e-05	-1.12957e-10	-1.33555
40399184	chr1:40399184:G:A	6.45943e-06	-1.5167	-1.0413
40399629	chr1:40399629:C:A	6.12143e-06	-1.25813	-1.35361
40399961	chr1:40399961:G:A	4.24465e-05	0.348475	-1.02376
40400129	chr1:40400129:G:A	3.21818e-05	0.0766082	-1.02874
40400235	chr1:40400235:C:T	2.35234e-05	-1.12957e-10	-1.26554
40400649	chr1:40400649:TGAA:T	9.53472e-06	-1.5371	-0.631496
40400818	chr1:40400818:CTGG:C	6.36251e-05	0.228478	-0.499005
40401146	chr1:40401146:T:C	6.05791e-06	-1.31701	-1.30516
40401150	chr1:40401150:C:A	2.14509e-05	-1.12957e-10	-1.35777
40401179	chr1:40401179:C:T	8.76742e-06	-1.3187	-0.93379
40401186	chr1:40401186:T:C	8.77761e-06	-1.54456	-0.706766
40401365	chr1:40401365:A:G	2.98809e-05	-1.02632	-3.58392e-10
40401756	chr1:40401756:A:G	2.1465e-05	-1.12957e-10	-1.35711
40402027	chr1:40402027:T:TG	2.14508e-05	-1.12957e-10	-1.35777
40402129	chr1:40402129:A:G	7.7664e-06	-1.04803	-1.3257
40402319	chr1:40402319:CT:C	2.1452e-05	-1.12957e-10	-1.35772
40402669	chr1:40402669:A:G	2.76272e-05	-1.12957e-10	-1.10473
40402744	chr1:40402744:G:A	9.34001e-06	-0.866003	-1.32322
40403276	chr1:40403276:C:T	4.11272e-05	0.382677	-1.08954
40403282	chr1:40403282:C:G	6.29778e-05	0.337068	-0.617819
40403412	chr1:40403412:C:G	6.19414e-05	0.320135	-0.61748
40403600	chr1:40403600:A:G	3.7431e-05	0.41345	-1.21448
40403713	chr1:40403713:G:A	2.15884e-05	-1.12957e-10	-1.35138
40403916	chr1:40403916:T:C	2.39694e-05	-1.12957e-10	-1.24676
40404088	chr1:40404088:A:G	2.28068e-05	-1.12957e-10	-1.29648
40404791	chr1:40404791:CAT:C	2.29632e-05	-1.12957e-10	-1.28964
40405102	chr1:40405102:TAC:T	6.19358e-06	-1.31725	-1.28277
40405573	chr1:40405573:C:T	5.74896e-05	0.397446	-0.769375
40405631	chr1:40405631:A:G	3.65981e-05	-1.12957e-10	-0.823538
40405825	chr1:40405825:A:G	2.50059e-05	0.137738	-1.34216
40406684	chr1:40406684:G:A	0.000156265	0.791772	-0.163756
40406951	chr1:40406951:C:T	7.79695e-06	-1.37691	-0.992893
40407092	chr1:40407092:C:T	1.18989e-05	-1.30445	-0.642637
40407319	chr1:40407319:C:G	3.29139e-05	-1.12957e-10	-0.92964
40407788	chr1:40407788:TATC:T	4.2354e-05	-1.12957e-10	-0.677471
40409236	chr1:40409236:G:A	0.000102692	-1.12957e-10	0.208199
40409312	chr1:40409312:T:C	3.30204e-05	-1.12957e-10	-0.926408
40410095	chr1:40410095:T:C	1.96167e-05	-1.44715	-3.58392e-10
40410152	chr1:40410152:C:G	6.44955e-05	0.00535291	-0.262291
40410612	chr1:40410612:C:G	5.78935e-05	0.568209	-0.933138
40410783	chr1:40410783:C:G	5.93917e-06	-1.30429	-1.33768
40410829	chr1:40410829:T:G	2.39498e-05	0.0616469	-1.30922
40411368	chr1:40411368:C:T	4.38057e-05	-0.64377	-3.58392e-10
40411794	chr1:40411794:G:A	2.5781e-05	0.04141	-1.21531
40412224	chr1:40412224:G:A	1.768e-05	-1.5511	-3.58392e-10
40413137	chr1:40413137:C:T	3.22605e-05	-1.12957e-10	-0.94969
40413303	chr1:40413303:C:T	0.00120556	-1.12957e-10	2.67116
40413582	chr1:40413582:G:A	4.98391e-06	-1.48722	-1.3301
40414000	chr1:40414000:T:C	2.37833e-05	-1.12957e-10	-1.25455
40414108	chr1:40414108:A:G	3.44443e-05	-0.884189	-3.58392e-10
40414280	chr1:40414280:T:G	7.412e-06	-1.34674	-1.07369
40414434	chr1:40414434:G:A	1.23718e-05	-1.14485	-0.763267
40414985	chr1:40414985:A:G	0.00015457	-1.12957e-10	0.617112
40415132	chr1:40415132:C:T	1.87478e-05	-1.15287	-0.339587
40415674	chr1:40415674:A:G	0.00200057	-1.12957e-10	3.17765
40415865	chr1:40415865:A:C	0.000103937	-1.12957e-10	0.220255
40416168	chr1:40416168:G:A	6.13491e-06	-1.26498	-1.34456
40416360	chr1:40416360:A:G	1.05677e-05	-1.23976	-0.825975
40417081	chr1:40417081:A:G	2.73098e-05	-1.12957e-10	-1.11629
40417423	chr1:40417423:C:T	6.34892e-06	-1.26464	-1.31061
40417460	chr1:40417460:A:G	0.000146228	0.762886	-0.20125
40417509	chr1:40417509:AAG:A	2.65589e-05	-1.12957e-10	-1.14417
40417572	chr1:40417572:A:G	2.86944e-05	-1.12957e-10	-1.06683
40417594	chr1:40417594:A:G	2.83045e-05	0.0876051	-1.16812
40417712	chr1:40417712:C:T	1.29674e-05	-0.98257	-0.878522
40417851	chr1:40417851:C:T	6.31736e-05	0.560163	-0.83781
40419041	chr1:40419041:A:T	2.23903e-05	-0.215217	-1.09969
40419285	chr1:40419285:T:A	2.70155e-05	-1.12957e-10	-1.12712
40420082	chr1:40420082:C:T	1.29469e-05	-1.08717	-0.775506
40420160	chr1:40420160:A:G	6.02665e-06	-1.27548	-1.35186
40420985	chr1:40420985:C:T	2.14219e-05	-1.12957e-10	-1.35912
40421367	chr1:40421367:C:T	3.24128e-05	-1.12957e-10	-0.94498
40421674	chr1:40421674:G:T	1.78999e-05	-1.53874	-3.58392e-10
40421701	chr1:40421701:A:C	2.17946e-05	-1.12957e-10	-1.34187
40422926	chr1:40422926:C:T	3.95241e-05	-1.12957e-10	-0.746624
40423162	chr1:40423162:G:A	3.77058e-05	-1.12957e-10	-0.79372
40423508	chr1:40423508:A:G	2.33721e-05	-1.12957e-10	-1.27199
40423859	chr1:40423859:G:A	2.25748e-05	-1.12957e-10	-1.3067
40424689	chr1:40424689:G:A	2.89648e-05	-1.12957e-10	-1.05745
40424935	chr1:40424935:A:G	3.36304e-05	-1.12957e-10	-0.908103
40425185	chr1:40425185:A:G	5.70042e-05	-1.12957e-10	-0.380408
40425466	chr1:40425466:G:A	5.52333e-06	-1.35067	-1.36388
40425591	chr1:40425591:A:G	3.31182e-05	0.261797	-1.18525
40425630	chr1:40425630:T:C	4.7449e-06	-1.56231	-1.30415
40425789	chr1:40425789:CTT:C	2.18301e-05	-1.12957e-10	-1.34024
40426869	chr1:40426869:G:GA	8.38761e-06	-0.938202	-1.35858
40426917	chr1:40426917:A:C	5.05666e-06	-1.57364	-1.22918
40427071	chr1:40427071:G:A	3.92063e-05	-1.12957e-10	-0.754697
40427169	chr1:40427169:G:A	1.02618e-05	-1.16873	-0.92638
40427898	chr1:40427898:A:C	1.47493e-05	-1.55592	-0.176415
40428098	chr1:40428098:A:G	2.72135e-05	-1.12957e-10	-1.11982
40428460	chr1:40428460:C:T	2.26372e-05	-1.12957e-10	-1.30394
40428531	chr1:40428531:C:T	2.15834e-05	-1.12957e-10	-1.35161
40428645	chr1:40428645:T:C	1.7401e-05	-1.56701	-3.58392e-10
40428854	chr1:40428854:G:A	0.00297087	1.00569	2.56739
40428941	chr1:40428941:G:A	2.58853e-05	-1.12957e-10	-1.16986
40429118	chr1:40429118:C:G	3.98848e-05	-1.12957e-10	-0.737539
40429453	chr1:40429453:A:C	4.43671e-06	-1.56977	-1.36385
40429806	chr1:40429806:C:T	1.8518e-05	-1.50479	-3.58392e-10
40429807	chr1:40429807:A:G	1.94746e-05	-1.45442	-3.58392e-10
40429992	chr1:40429992:T:C	9.38453e-06	-1.17435	-1.01012
40430010	chr1:40430010:G:A	1.98101e-05	-1.22688	-0.21046
40430065	chr1:40430065:A:G	1.44607e-05	-1.42672	-0.325373
40430126	chr1:40430126:A:T	4.08102e-05	-1.12957e-10	-0.714603
40430294	chr1:40430294:A:G	1.33522e-05	-1.44611	-0.385737
40430453	chr1:40430453:A:C	4.37074e-05	-1.12957e-10	-0.646017
40430562	chr1:40430562:G:A	1.72957e-05	-1.57308	-3.58392e-10
40430601	chr1:40430601:A:G	2.78241e-05	-1.12957e-10	-1.09763
40431379	chr1:40431379:C:T	2.14639e-05	-1.12957e-10	-1.35716
40431820	chr1:40431820:A:G	4.67379e-06	-1.57205	-1.30951
40432359	chr1:40432359:AT:A	4.39309e-05	-1.12957e-10	-0.640916
40432366	chr1:40432366:G:T	4.10934e-05	-1.12957e-10	-0.707685
40432435	chr1:40432435:T:C	0.000105701	-1.12957e-10	0.23708
40433466	chr1:40433466:T:C	0.00353925	-1.45111	5.19925
40433913	chr1:40433913:A:G	2.22445e-05	-1.12957e-10	-1.32144
40434031	chr1:40434031:C:T	2.14527e-05	-1.12957e-10	-1.35768
40434336	chr1:40434336:G:A	0.000224948	-1.12957e-10	0.992337
40434805	chr1:40434805:A:T	1.72791e-05	-1.57403	-3.58392e-10
40435543	chr1:40435543:G:C	0.000247716	0.904978	0.183769
40435731	chr1:40435731:C:T	3.95139e-05	-1.12957e-10	-0.746881
40435741	chr1:40435741:G:A	1.00334e-05	-1.53138	-0.586229
40435962	chr1:40435962:G:A	6.15028e-06	-1.54602	-1.06101
40436210	chr1:40436210:G:T	6.14155e-06	-1.48757	-1.12088
40436224	chr1:40436224:C:T	1.18262e-05	-1.52238	-0.430839
40436228	chr1:40436228:T:C	1.14582e-05	-1.51604	-0.468789
40436253	chr1:40436253:G:A	3.92616e-05	-1.12957e-10	-0.753288
40436537	chr1:40436537:T:C	6.9558e-06	-1.48905	-0.994908
40436811	chr1:40436811:A:G	7.77061e-06	-1.47016	-0.903023
40436817	chr1:40436817:T:C	7.76309e-06	-1.47215	-0.902001
40436961	chr1:40436961:T:C	7.34929e-06	-1.4873	-0.94163
40437006	chr1:40437006:G:A	6.58179e-06	-1.51742	-1.02181
40437107	chr1:40437107:C:T	7.30121e-06	-1.48979	-0.945706
40437651	chr1:40437651:T:C	6.57156e-06	-1.4944	-1.04638
40437866	chr1:40437866:G:A	1.73415e-05	-1.57043	-3.58392e-10
40437933	chr1:40437933:A:G	6.71197e-06	-1.48431	-1.03534
40438078	chr1:40438078:G:A	0.0017429	1.03887	2.0009
40438198	chr1:40438198:A:G	6.77313e-06	-1.49217	-1.0184
40438274	chr1:40438274:T:C	6.6656e-06	-1.49037	-1.03621
40438340	chr1:40438340:T:TA	6.93296e-06	-1.48322	-1.00402
40438842	chr1:40438842:A:G	0.0002991	-1.12957e-10	1.27725
40439085	chr1:40439085:C:T	6.84646e-06	-1.45063	-1.04918
40439243	chr1:40439243:G:T	2.27382e-05	-1.12957e-10	-1.29949
40439619	chr1:40439619:A:G	3.14038e-05	-1.12957e-10	-0.976606
40439732	chr1:40439732:C:G	1.18137e-05	-1.51254	-0.441735
40440070	chr1:40440070:T:C	0.000301832	-1.12957e-10	1.28634
40440509	chr1:40440509:G:A	1.76889e-05	-1.5506	-3.58392e-10
40440765	chr1:40440765:T:C	6.44077e-06	-1.52054	-1.04035
40440796	chr1:40440796:T:C	0.00460139	1.20223	2.80835
40440862	chr1:40440862:T:G	1.76246e-05	-1.55424	-3.58392e-10
40440955	chr1:40440955:C:A	6.71129e-06	-1.50019	-1.01956
40441159	chr1:40441159:T:A	1.84913e-05	-1.50623	-3.58392e-10
40441233	chr1:40441233:T:G	1.74345e-05	-1.56508	-3.58392e-10
40441526	chr1:40441526:A:G	6.44302e-06	-1.51203	-1.04851
40441705	chr1:40441705:C:T	2.17727e-05	-1.12957e-10	-1.34288
40442196	chr1:40442196:G:A	1.10017e-05	-1.54598	-0.479509
40442552	chr1:40442552:C:A	2.13404e-05	-1.12957e-10	-1.36293
40442713	chr1:40442713:A:G	1.10807e-05	-1.52874	-0.489588
40443079	chr1:40443079:A:G	2.19285e-05	-1.12957e-10	-1.33575
40443417	chr1:40443417:A:T	6.80054e-06	-1.48934	-1.01719
40443689	chr1:40443689:T:G	1.77007e-05	-1.54993	-3.58392e-10
40443769	chr1:40443769:G:C	4.76806e-06	-1.56712	-1.29448
40444324	chr1:40444324:G:C	6.4318e-06	-1.49433	-1.06795
40444387	chr1:40444387:AC:A	0.00396499	1.00116	2.86056
40444731	chr1:40444731:A:G	4.60624e-06	-1.56843	-1.32769
40445200	chr1:40445200:G:A	6.80959e-06	-1.48295	-1.02225
40445508	chr1:40445508:A:G	0.000278092	0.53676	0.667659
40445671	chr1:40445671:T:A	2.1343e-05	-1.12957e-10	-1.36281
40445702	chr1:40445702:C:T	5.46573e-06	-1.53414	-1.1909
40445756	chr1:40445756:T:C	1.74603e-05	-1.56361	-3.58392e-10
40445889	chr1:40445889:G:A	1.12675e-05	-1.53362	-0.46799
40445939	chr1:40445939:G:GCAA	4.53598e-06	-1.55592	-1.35558
40445941	chr1:40445941:T:TTTC	4.53631e-06	-1.55584	-1.35558
40445943	chr1:40445943:A:T	4.54213e-06	-1.55572	-1.35442
40446189	chr1:40446189:G:A	9.81482e-06	-1.52172	-0.617923
40446426	chr1:40446426:A:G	1.74489e-05	-1.56426	-3.58392e-10
40446821	chr1:40446821:A:C	9.69471e-06	-1.53111	-0.620844
40446979	chr1:40446979:G:T	6.76688e-06	-1.53639	-0.975103
40447321	chr1:40447321:T:C	3.69261e-05	-1.12957e-10	-0.814615
40447368	chr1:40447368:TCTC:T	1.74714e-05	-1.56297	-3.58392e-10
40447379	chr1:40447379:A:C	9.88494e-06	-1.54333	-0.589194
40447478	chr1:40447478:C:T	1.02701e-05	-1.544	-0.550293
40447766	chr1:40447766:T:C	6.56191e-06	-1.54249	-0.999765
40447938	chr1:40447938:G:C	6.37521e-06	-1.54383	-1.02728
40448112	chr1:40448112:C:T	6.57318e-06	-1.53414	-1.0064
40448256	chr1:40448256:G:A	9.85219e-06	-1.54178	-0.594061
40448388	chr1:40448388:T:C	1.7299e-05	-1.57289	-3.58392e-10
40448658	chr1:40448658:G:A	9.66238e-06	-1.53782	-0.617471
40448687	chr1:40448687:G:T	9.60321e-06	-1.54664	-0.614794
40448809	chr1:40448809:A:G	9.62924e-06	-1.5473	-0.61143
40449128	chr1:40449128:A:T	9.88591e-06	-1.5314	-0.601019
40449138	chr1:40449138:C:A	2.15948e-05	-1.12957e-10	-1.35108
40449334	chr1:40449334:C:A	1.46589e-05	-1.49784	-0.240644
40449388	chr1:40449388:C:T	9.87455e-06	-1.53278	-0.600793
40449550	chr1:40449550:A:G	5.71433e-06	-1.56855	-1.11201
40449693	chr1:40449693:T:C	1.04811e-05	-1.56876	-0.505202
40449719	chr1:40449719:A:G	4.29454e-05	-1.12957e-10	-0.663604
40449872	chr1:40449872:A:C	1.10852e-05	-1.53779	-0.480133
40450262	chr1:40450262:C:G	1.92065e-05	-1.46828	-3.58392e-10
40450335	chr1:40450335:A:G	2.71842e-05	-1.12957e-10	-1.1209
40450640	chr1:40450640:A:G	1.93087e-05	-1.46298	-3.58392e-10
40450731	chr1:40450731:G:A	1.73304e-05	-1.57107	-3.58392e-10
40451186	chr1:40451186:G:A	9.62325e-05	-1.12957e-10	0.143233
40451574	chr1:40451574:A:G	2.81242e-05	-1.11674	0.0298352
40451887	chr1:40451887:G:A	2.23237e-05	-1.12957e-10	-1.31789
40452340	chr1:40452340:C:T	2.44252e-05	-1.22792	-3.58392e-10
40452873	chr1:40452873:C:G	8.37111e-05	0.00383808	-3.58392e-10
40453008	chr1:40453008:C:T	0.000160019	-1.12957e-10	0.651756
40453087	chr1:40453087:A:G	1.74966e-05	-1.54024	-0.021293
40453090	chr1:40453090:A:G	3.59002e-05	-1.12957e-10	-0.84279
40453430	chr1:40453430:A:G	1.81037e-05	-1.52742	-3.58392e-10
40453451	chr1:40453451:A:G	1.72827e-05	-1.57383	-3.58392e-10
40453842	chr1:40453842:AACCTGGGTG:A	8.25937e-05	-1.56312	1.55352
40453880	chr1:40453880:A:C	1.74151e-05	-1.5662	-3.58392e-10
```
