## Supplementary material for "Characterization of shared and ancestry-specific signals driving complex traits using multi-ancestry fine-mapping": susiex_nc3.cs80.cs

```
CS_ID	SNP	BP	REF_ALLELE	ALT_ALLELE	REF_FRQ	BETA	SE	-LOG10P	CS_PIP	OVRL_PIP
1	chr1:39929497:A:G	39929497	G,G	A,A	1,1	-inf,-inf	inf,inf	5.50314,0.913761	0.213274	0.213388
1	chr1:39933170:C:T	39933170	T,T	C,C	1,1	-inf,-inf	inf,inf	5.62986,0.513722	0.153015	0.153114
1	chr1:39933056:C:T	39933056	T,T	C,C	1,1	-inf,-inf	inf,inf	5.41835,0.534594	0.103607	0.103697
1	chr1:39933269:A:G	39933269	G,G	A,A	1,1	-inf,-inf	inf,inf	5.33703,0.483764	0.0822178	0.0823019
1	chr1:39927488:A:G	39927488	G,G	A,A	1,1	-inf,-inf	inf,inf	4.90915,0.290433	0.0275189	0.0275831
1	chr1:39926485:G:C	39926485	C,C	G,G	1,1	-inf,-inf	inf,inf	4.895,0.143892	0.0237479	0.023812
1	chr1:39756868:A:G	39756868	G,NA	A,NA	1,NA	-inf,NA	inf,NA	4.21876,NA	0.0223678	0.0579137
1	chr1:39941043:C:T	39941043	T,T	C,C	1,1	-inf,inf	inf,inf	4.11592,0.0168267	0.00953305	0.00961796
1	chr1:39934725:C:T	39934725	T,T	C,C	1,1	-inf,-inf	inf,inf	4.21928,0.000967896	0.00757242	0.00764084
1	chr1:39936166:T:A	39936166	A,A	T,T	1,1	-inf,inf	inf,inf	4.21786,0.0437464	0.0075277	0.00759737
1	chr1:39926080:C:T	39926080	T,T	C,C	1,1	-inf,-inf	inf,inf	4.13879,0.275508	0.00711054	0.0071674
1	chr1:39962303:C:T	39962303	T,T	C,C	1,1	-inf,-inf	inf,inf	3.95418,0.0285248	0.00698482	0.0070711
1	chr1:39802452:A:G	39802452	G,G	A,A	1,1	-inf,-inf	inf,inf	4.57805,0.236076	0.00602975	0.010164
1	chr1:39929523:A:G	39929523	G,G	A,A	1,1	-inf,-inf	inf,inf	4.08513,0.088584	0.00599295	0.00605516
1	chr1:39925583:C:T	39925583	T,T	C,C	1,1	-inf,-inf	inf,inf	3.96347,0.0365282	0.00460365	0.00466041
1	chr1:39897382:G:C	39897382	C,C	G,G	1,1	-inf,-inf	inf,inf	2.59585,2.0066	0.00419596	0.00972029
1	chr1:40433466:T:C	40433466	C,C	T,T	1,1	-inf,inf	inf,inf	0.235756,3.80871	0.00381322	0.0186891
1	chr1:39847435:G:A	39847435	A,A	G,G	1,1	inf,inf	inf,inf	2.4738,2.24287	0.00376701	0.0197516
1	chr1:39809448:G:C	39809448	C,C	G,G	1,1	-inf,-inf	inf,inf	3.01698,0.690492	0.00359375	0.00632966
1	chr1:40440796:T:C	40440796	C,C	T,T	1,1	inf,-inf	inf,inf	1.88098,2.67223	0.00338212	0.0231838
1	chr1:39837955:C:T	39837955	T,T	C,C	1,1	inf,inf	inf,inf	2.37854,2.26596	0.00328998	0.0172981
1	chr1:39855522:T:C	39855522	C,C	T,T	1,1	inf,inf	inf,inf	2.3998,2.24203	0.00328087	0.0172264
1	chr1:39873795:G:A	39873795	A,A	G,G	1,1	inf,inf	inf,inf	2.44943,2.1886	0.00327763	0.0171563
1	chr1:39851773:C:G	39851773	G,G	C,C	1,1	inf,inf	inf,inf	2.42469,2.19057	0.00314105	0.0164526
1	chr1:40444387:AC:A	40444387	A,A	AC,AC	1,1	inf,-inf	inf,inf	1.77419,2.69936	0.00293544	0.0201193
1	chr1:39905631:C:T	39905631	T,T	C,C	1,1	inf,inf	inf,inf	2.21944,2.23989	0.00277081	0.0107252
1	chr1:39952958:G:T	39952958	T,T	G,G	1,1	-inf,inf	inf,inf	3.43689,0.039362	0.00242561	0.0024794
1	chr1:40008498:G:A	40008498	A,NA	G,NA	1,NA	-inf,NA	inf,NA	2.92717,NA	0.00240608	0.00757209
1	chr1:39879939:G:A	39879939	A,A	G,G	1,1	-inf,-inf	inf,inf	2.70748,0.529298	0.0023562	0.00244941
1	chr1:39809653:C:T	39809653	T,T	C,C	1,1	-inf,inf	inf,inf	3.64263,0.158661	0.00230853	0.00508802
1	chr1:40428854:G:A	40428854	A,A	G,G	1,1	inf,-inf	inf,inf	1.76638,2.54593	0.00225807	0.0157285
1	chr1:39914309:T:C	39914309	C,C	T,T	1,1	inf,inf	inf,inf	2.19917,2.13525	0.00221507	0.00854394
1	chr1:39952917:A:G	39952917	G,G	A,A	1,1	-inf,-inf	inf,inf	2.70193,1.21985	0.00219907	0.00255913
1	chr1:40415674:A:G	40415674	NA,G	NA,A	NA,1	NA,-inf	NA,inf	NA,2.8187	0.00212559	0.011396
1	chr1:39814631:C:T	39814631	T,T	C,C	1,1	-inf,inf	inf,inf	3.60103,0.141723	0.00207918	0.0045835
1	chr1:39948651:T:C	39948651	C,C	T,T	1,1	-inf,inf	inf,inf	3.33466,0.0405344	0.00196055	0.00201056
1	chr1:39954009:A:G	39954009	G,G	A,A	1,1	-inf,-inf	inf,inf	2.63556,1.2174	0.00191064	0.00223965
1	chr1:39812622:T:G	39812622	G,G	T,T	1,1	-inf,inf	inf,inf	3.51971,0.195873	0.00188041	0.00420601
1	chr1:39947426:T:C	39947426	C,C	T,T	1,1	-inf,inf	inf,inf	3.52911,0.336741	0.00158104	0.00185265
1	chr1:39813858:C:T	39813858	T,T	C,C	1,1	-inf,inf	inf,inf	3.48756,0.040738	0.00157379	0.00353557
1	chr1:40438078:G:A	40438078	A,A	G,G	1,1	inf,-inf	inf,inf	1.7937,2.24616	0.00135658	0.00894591
1	chr1:39808238:G:A	39808238	A,A	G,G	1,1	-inf,inf	inf,inf	3.36287,0.143609	0.00132443	0.00301311
1	chr1:39822147:T:C	39822147	C,C	T,T	1,1	-inf,-inf	inf,inf	2.64654,1.28201	0.00132275	0.00491105
1	chr1:40413303:C:T	40413303	NA,T	NA,C	NA,1	NA,-inf	NA,inf	NA,2.55752	0.0013063	0.00696218
1	chr1:39685325:A:AT	39685325	AT,NA	A,NA	1,NA	-inf,NA	inf,NA	2.51547,NA	0.00123335	0.00576402
1	chr1:39919296:G:A	39919296	A,A	G,G	1,1	inf,inf	inf,inf	2.30152,1.55286	0.00120939	0.00294972
1	chr1:39896111:G:C	39896111	C,C	G,G	1,1	inf,inf	inf,inf	3.09761,0.36148	0.00120079	0.00364526
1	chr1:40370087:CA:C	40370087	C,C	CA,CA	1,1	inf,inf	inf,inf	0.395067,3.0049	0.00117591	0.00657709
1	chr1:39793725:G:A	39793725	A,NA	G,NA	1,NA	-inf,NA	inf,NA	2.5959,NA	0.00115184	0.00293477
1	chr1:39825759:C:T	39825759	T,T	C,C	1,1	inf,inf	inf,inf	2.16048,1.64548	0.00112179	0.0045531
1	chr1:39828095:C:T	39828095	T,NA	C,NA	1,NA	-inf,NA	inf,NA	2.49692,NA	0.00102596	0.00254984
1	chr1:40358997:T:G	40358997	NA,G	NA,T	NA,1	NA,-inf	NA,inf	NA,2.24309	0.00101711	0.00474253
1	chr1:40351132:A:G	40351132	G,G	A,A	1,1	-inf,-inf	inf,inf	1.89816,1.49656	0.000925641	0.00293671
1	chr1:39880101:G:A	39880101	A,A	G,G	1,1	-inf,-inf	inf,inf	3.15342,0.225031	0.000921223	0.000974873
1	chr1:39878996:G:A	39878996	A,A	G,G	1,1	-inf,-inf	inf,inf	3.12261,0.231604	0.000873959	0.000926801
1	chr1:39820724:A:G	39820724	G,G	A,A	1,1	-inf,-inf	inf,inf	2.60667,1.02399	0.000846033	0.00316154
1	chr1:39878503:A:G	39878503	G,G	A,A	1,1	-inf,-inf	inf,inf	3.0915,0.256793	0.000845223	0.000898262
1	chr1:39817379:T:G	39817379	G,G	T,T	1,1	-inf,-inf	inf,inf	2.6151,1.00112	0.000834917	0.00316215
1	chr1:39794913:A:G	39794913	G,G	A,A	1,1	-inf,inf	inf,inf	3.10381,0.116921	0.000803191	0.00190099
1	chr1:39808787:G:T	39808787	NA,T	NA,G	NA,1	NA,-inf	NA,inf	NA,2.09856	0.0007961	0.00355564
1	chr1:39937742:G:T	39937742	T,T	G,G	1,1	inf,inf	inf,inf	2.82325,0.696931	0.000781528	0.000940486
1	chr1:39853703:C:T	39853703	T,T	C,C	1,1	-inf,-inf	inf,inf	3.03575,0.256676	0.000758981	0.000809941
1	chr1:39870996:C:T	39870996	T,T	C,C	1,1	-inf,-inf	inf,inf	3.01877,0.269636	0.000744758	0.000795743
1	chr1:39854640:T:G	39854640	G,G	T,T	1,1	-inf,-inf	inf,inf	3.01777,0.26529	0.000740399	0.000791173
1	chr1:39858994:G:A	39858994	A,A	G,G	1,1	-inf,-inf	inf,inf	3.0248,0.24339	0.000733073	0.000783029
1	chr1:39919703:T:C	39919703	C,C	T,T	1,1	inf,inf	inf,inf	2.33816,1.19197	0.000730416	0.0017665
1	chr1:39891596:A:G	39891596	G,G	A,A	1,1	inf,inf	inf,inf	2.54745,0.626409	0.000727403	0.00302093
1	chr1:39854921:AGCCTCAACCTCCCAGGGCTC:A	39854921	A,A	AGCCTCAACCTCCCAGGGCTC,AGCCTCAACCTCCCAGGGCTC	1,1	-inf,-inf	inf,inf	2.96818,0.317376	0.000712317	0.000764109
1	chr1:40382150:T:C	40382150	C,C	T,T	1,1	inf,inf	inf,inf	0.924711,2.31391	0.000705097	0.00432971
1	chr1:39867630:C:T	39867630	T,T	C,C	1,1	-inf,-inf	inf,inf	2.98592,0.274949	0.000704126	0.000754366
1	chr1:39833523:T:C	39833523	C,C	T,T	1,1	-inf,-inf	inf,inf	2.99928,0.243983	0.000699078	0.000748207
1	chr1:40057656:A:G	40057656	G,G	A,A	1,1	inf,inf	inf,inf	3.06302,0.120992	0.000688606	0.00195524
1	chr1:39931983:G:T	39931983	T,T	G,G	1,1	inf,inf	inf,inf	1.44045,2.36709	0.000650086	0.00138419
1	chr1:39835420:T:C	39835420	C,C	T,T	1,1	-inf,-inf	inf,inf	2.94221,0.250339	0.000630768	0.000678319
1	chr1:39925481:G:A	39925481	A,A	G,G	1,1	inf,inf	inf,inf	2.88242,0.730031	0.000619615	0.000778341
1	chr1:39819261:T:C	39819261	C,NA	T,NA	1,NA	inf,NA	inf,NA	1.96379,NA	0.000611619	0.00202918
1	chr1:39994538:C:G	39994538	NA,G	NA,C	NA,1	NA,-inf	NA,inf	NA,1.9552	0.0006003	0.0028491
1	chr1:39838414:T:C	39838414	C,C	T,T	1,1	-inf,-inf	inf,inf	2.94483,0.177809	0.000592963	0.000637667
1	chr1:40008370:G:A	40008370	A,A	G,G	1,1	-inf,inf	inf,inf	2.90421,0.0377942	0.00058092	0.00175863
1	chr1:39917880:G:T	39917880	T,T	G,G	1,1	-inf,-inf	inf,inf	2.31409,0.405625	0.00057445	0.000631998
1	chr1:39890483:A:G	39890483	G,G	A,A	1,1	-inf,inf	inf,inf	2.94556,0.0716376	0.000564318	0.000607234
1	chr1:39927523:G:A	39927523	A,A	G,G	1,1	inf,inf	inf,inf	2.8536,0.699617	0.000563224	0.000711541
1	chr1:39871908:A:T	39871908	T,T	A,A	1,1	-inf,inf	inf,inf	2.94191,0.0493535	0.00055687	0.00059958
1	chr1:39870931:C:T	39870931	T,T	C,C	1,1	-inf,inf	inf,inf	2.93599,0.0585786	0.000550979	0.000593549
1	chr1:39894252:C:T	39894252	T,T	C,C	1,1	-inf,inf	inf,inf	2.93637,0.0529358	0.000550613	0.000593146
1	chr1:39469104:A:T	39469104	T,T	A,A	1,1	inf,inf	inf,inf	1.07298,2.18917	0.000545707	0.00210238
1	chr1:39809569:A:G	39809569	G,G	A,A	1,1	-inf,-inf	inf,inf	2.57719,0.53911	0.000528453	0.00280445
1	chr1:40035850:T:C	40035850	C,C	T,T	1,1	-inf,inf	inf,inf	2.43945,0.802983	0.000525834	0.00159295
1	chr1:39855510:T:C	39855510	C,C	T,T	1,1	-inf,inf	inf,inf	2.90397,0.0521745	0.000517727	0.000559336
1	chr1:39869314:G:A	39869314	A,A	G,G	1,1	-inf,inf	inf,inf	2.90244,0.0289005	0.000512945	0.000554356
1	chr1:39858439:T:C	39858439	C,C	T,T	1,1	-inf,inf	inf,inf	2.89569,0.0551949	0.000509848	0.000551244
1	chr1:39860434:C:T	39860434	T,T	C,C	1,1	-inf,inf	inf,inf	2.89133,0.0548641	0.000505597	0.000546872
1	chr1:40077229:A:G	40077229	G,G	A,A	1,1	inf,inf	inf,inf	2.9164,0.0391984	0.000502351	0.00146004
1	chr1:40014052:T:A	40014052	A,A	T,T	1,1	-inf,inf	inf,inf	2.86632,0.129175	0.000500102	0.00132411
1	chr1:40145019:C:T	40145019	T,NA	C,NA	1,NA	inf,NA	inf,NA	1.88551,NA	0.000490341	0.00174162
1	chr1:39463312:C:A	39463312	A,A	C,C	1,1	inf,inf	inf,inf	1.13244,2.07166	0.000486081	0.00186429
1	chr1:39913432:G:A	39913432	A,NA	G,NA	1,NA	inf,NA	inf,NA	1.98649,NA	0.000486041	0.00191358
1	chr1:40007875:T:C	40007875	C,C	T,T	1,1	-inf,-inf	inf,inf	1.90015,1.24528	0.000481214	0.00165515
1	chr1:39809877:T:C	39809877	C,C	T,T	1,1	-inf,-inf	inf,inf	2.51175,0.558063	0.000477062	0.00253641
1	chr1:39793023:C:T	39793023	T,T	C,C	1,1	-inf,-inf	inf,inf	2.82499,0.667649	0.000468596	0.00107819
1	chr1:39472024:G:A	39472024	A,A	G,G	1,1	inf,inf	inf,inf	1.1961,1.98405	0.000458985	0.00175206
1	chr1:40055709:A:G	40055709	G,G	A,A	1,1	inf,inf	inf,inf	2.84078,0.00941643	0.000452251	0.00142497
1	chr1:39841193:C:T	39841193	T,T	C,C	1,1	-inf,inf	inf,inf	2.83087,0.0592305	0.000451337	0.000491053
1	chr1:40056776:A:G	40056776	G,G	A,A	1,1	inf,inf	inf,inf	2.83092,0.0374363	0.000446949	0.00140436
1	chr1:40057485:G:T	40057485	T,T	G,G	1,1	inf,inf	inf,inf	2.81675,0.0338283	0.000434546	0.00136771
1	chr1:39779977:C:A	39779977	NA,A	NA,C	NA,1	NA,inf	NA,inf	NA,1.75055	0.000432937	0.00220921
1	chr1:39474551:C:T	39474551	T,T	C,C	1,1	inf,inf	inf,inf	1.1994,1.94539	0.000431269	0.00163911
1	chr1:40062222:ACTCT:A	40062222	A,A	ACTCT,ACTCT	1,1	inf,inf	inf,inf	2.81037,0.0342504	0.000429295	0.00135143
1	chr1:40055254:A:G	40055254	G,G	A,A	1,1	inf,inf	inf,inf	2.81062,0.0238676	0.000428153	0.00134969
1	chr1:40059018:A:T	40059018	T,T	A,A	1,1	inf,inf	inf,inf	2.80786,0.0321732	0.000426867	0.00134438
1	chr1:40054347:C:T	40054347	T,T	C,C	1,1	-inf,inf	inf,inf	2.33484,0.787721	0.000425815	0.00131641
1	chr1:40054222:A:G	40054222	G,G	A,A	1,1	-inf,inf	inf,inf	2.32005,0.809377	0.00042571	0.00132536
1	chr1:40331524:A:T	40331524	T,NA	A,NA	1,NA	-inf,NA	inf,NA	1.85356,NA	0.000419413	0.00254276
1	chr1:40049453:T:C	40049453	C,C	T,T	1,1	-inf,inf	inf,inf	2.3261,0.780144	0.000413639	0.00127956
1	chr1:40055845:A:G	40055845	G,G	A,A	1,1	inf,inf	inf,inf	2.78857,0.04377	0.000413174	0.00130292
1	chr1:40044858:A:G	40044858	G,G	A,A	1,1	-inf,inf	inf,inf	2.37087,0.722661	0.000411688	0.00124079
1	chr1:40062953:C:T	40062953	T,T	C,C	1,1	inf,inf	inf,inf	2.7802,0.0422347	0.000406624	0.00128394
2	chr1:39756868:A:G	39756868	G,NA	A,NA	1,NA	-inf,NA	inf,NA	4.21876,NA	0.0363592	0.0579137
2	chr1:40440796:T:C	40440796	C,C	T,T	1,1	inf,-inf	inf,inf	1.88098,2.67223	0.0198689	0.0231838
2	chr1:40444387:AC:A	40444387	A,A	AC,AC	1,1	inf,-inf	inf,inf	1.77419,2.69936	0.0172344	0.0201193
2	chr1:39847435:G:A	39847435	A,A	G,G	1,1	inf,inf	inf,inf	2.4738,2.24287	0.0160451	0.0197516
2	chr1:40433466:T:C	40433466	C,C	T,T	1,1	-inf,inf	inf,inf	0.235756,3.80871	0.0149329	0.0186891
2	chr1:39837955:C:T	39837955	T,T	C,C	1,1	inf,inf	inf,inf	2.37854,2.26596	0.0140544	0.0172981
2	chr1:39855522:T:C	39855522	C,C	T,T	1,1	inf,inf	inf,inf	2.3998,2.24203	0.0139915	0.0172264
2	chr1:39873795:G:A	39873795	A,A	G,G	1,1	inf,inf	inf,inf	2.44943,2.1886	0.0139243	0.0171563
2	chr1:40428854:G:A	40428854	A,A	G,G	1,1	inf,-inf	inf,inf	1.76638,2.54593	0.013501	0.0157285
2	chr1:39851773:C:G	39851773	G,G	C,C	1,1	inf,inf	inf,inf	2.42469,2.19057	0.0133535	0.0164526
2	chr1:40415674:A:G	40415674	NA,G	NA,A	NA,1	NA,-inf	NA,inf	NA,2.8187	0.00929017	0.011396
2	chr1:39905631:C:T	39905631	T,T	C,C	1,1	inf,inf	inf,inf	2.21944,2.23989	0.00797647	0.0107252
2	chr1:40438078:G:A	40438078	A,A	G,G	1,1	inf,-inf	inf,inf	1.7937,2.24616	0.00759965	0.00894591
2	chr1:39914309:T:C	39914309	C,C	T,T	1,1	inf,inf	inf,inf	2.19917,2.13525	0.00634292	0.00854394
2	chr1:40413303:C:T	40413303	NA,T	NA,C	NA,1	NA,-inf	NA,inf	NA,2.55752	0.00566328	0.00696218
2	chr1:39897382:G:C	39897382	C,C	G,G	1,1	-inf,-inf	inf,inf	2.59585,2.0066	0.00554761	0.00972029
2	chr1:40370087:CA:C	40370087	C,C	CA,CA	1,1	inf,inf	inf,inf	0.395067,3.0049	0.00540754	0.00657709
2	chr1:40008498:G:A	40008498	A,NA	G,NA	1,NA	-inf,NA	inf,NA	2.92717,NA	0.00517847	0.00757209
2	chr1:39685325:A:AT	39685325	AT,NA	A,NA	1,NA	-inf,NA	inf,NA	2.51547,NA	0.00453627	0.00576402
2	chr1:39802452:A:G	39802452	G,G	A,A	1,1	-inf,-inf	inf,inf	4.57805,0.236076	0.00415935	0.010164
2	chr1:40358997:T:G	40358997	NA,G	NA,T	NA,1	NA,-inf	NA,inf	NA,2.24309	0.00372921	0.00474253
2	chr1:40382150:T:C	40382150	C,C	T,T	1,1	inf,inf	inf,inf	0.924711,2.31391	0.00362717	0.00432971
2	chr1:39822147:T:C	39822147	C,C	T,T	1,1	-inf,-inf	inf,inf	2.64654,1.28201	0.00359305	0.00491105
2	chr1:39825759:C:T	39825759	T,T	C,C	1,1	inf,inf	inf,inf	2.16048,1.64548	0.00343517	0.0045531
2	chr1:39809653:C:T	39809653	T,T	C,C	1,1	-inf,inf	inf,inf	3.64263,0.158661	0.00278593	0.00508802
2	chr1:39808787:G:T	39808787	NA,T	NA,G	NA,1	NA,-inf	NA,inf	NA,2.09856	0.00276174	0.00355564
2	chr1:39809448:G:C	39809448	C,C	G,G	1,1	-inf,-inf	inf,inf	3.01698,0.690492	0.00274577	0.00632966
2	chr1:39814631:C:T	39814631	T,T	C,C	1,1	-inf,inf	inf,inf	3.60103,0.141723	0.00250954	0.0045835
2	chr1:39896111:G:C	39896111	C,C	G,G	1,1	inf,inf	inf,inf	3.09761,0.36148	0.00244741	0.00364526
2	chr1:39812622:T:G	39812622	G,G	T,T	1,1	-inf,inf	inf,inf	3.51971,0.195873	0.00232999	0.00420601
2	chr1:39817379:T:G	39817379	G,G	T,T	1,1	-inf,-inf	inf,inf	2.6151,1.00112	0.00232918	0.00316215
2	chr1:39820724:A:G	39820724	G,G	A,A	1,1	-inf,-inf	inf,inf	2.60667,1.02399	0.00231746	0.00316154
2	chr1:39891596:A:G	39891596	G,G	A,A	1,1	inf,inf	inf,inf	2.54745,0.626409	0.00229519	0.00302093
2	chr1:39809569:A:G	39809569	G,G	A,A	1,1	-inf,-inf	inf,inf	2.57719,0.53911	0.0022772	0.00280445
2	chr1:39994538:C:G	39994538	NA,G	NA,C	NA,1	NA,-inf	NA,inf	NA,1.9552	0.00225015	0.0028491
2	chr1:40331524:A:T	40331524	T,NA	A,NA	1,NA	-inf,NA	inf,NA	1.85356,NA	0.00212423	0.00254276
2	chr1:39809877:T:C	39809877	C,C	T,T	1,1	-inf,-inf	inf,inf	2.51175,0.558063	0.00206033	0.00253641
2	chr1:40351132:A:G	40351132	G,G	A,A	1,1	-inf,-inf	inf,inf	1.89816,1.49656	0.00201293	0.00293671
2	chr1:39813858:C:T	39813858	T,T	C,C	1,1	-inf,inf	inf,inf	3.48756,0.040738	0.00196488	0.00353557
2	chr1:39793725:G:A	39793725	A,NA	G,NA	1,NA	-inf,NA	inf,NA	2.5959,NA	0.00178498	0.00293477
2	chr1:39779977:C:A	39779977	NA,A	NA,C	NA,1	NA,inf	NA,inf	NA,1.75055	0.00177704	0.00220921
2	chr1:39919296:G:A	39919296	A,A	G,G	1,1	inf,inf	inf,inf	2.30152,1.55286	0.00174244	0.00294972
2	chr1:40026116:A:C	40026116	NA,C	NA,A	NA,1	NA,inf	NA,inf	NA,1.7486	0.00172566	0.00212864
2	chr1:39808238:G:A	39808238	A,A	G,G	1,1	-inf,inf	inf,inf	3.36287,0.143609	0.00169091	0.00301311
2	chr1:40009053:C:T	40009053	NA,T	NA,C	NA,1	NA,-inf	NA,inf	NA,1.79168	0.00159398	0.00199963
2	chr1:39905164:C:T	39905164	T,NA	C,NA	1,NA	-inf,NA	inf,NA	1.5324,NA	0.0015635	0.00176264
2	chr1:39469104:A:T	39469104	T,T	A,A	1,1	inf,inf	inf,inf	1.07298,2.18917	0.00155752	0.00210238
2	chr1:40064672:C:G	40064672	G,G	C,C	1,1	inf,inf	inf,inf	1.13725,1.84192	0.00152871	0.00193344
2	chr1:39828095:C:T	39828095	T,NA	C,NA	1,NA	-inf,NA	inf,NA	2.49692,NA	0.00152544	0.00254984
2	chr1:39806628:T:C	39806628	C,C	T,T	1,1	-inf,-inf	inf,inf	2.32777,0.583324	0.00150921	0.00185412
2	chr1:40440070:T:C	40440070	NA,C	NA,T	NA,1	NA,-inf	NA,inf	NA,1.83318	0.00148382	0.00182666
2	chr1:40438842:A:G	40438842	NA,G	NA,A	NA,1	NA,-inf	NA,inf	NA,1.82828	0.00147072	0.0018106
2	chr1:39913432:G:A	39913432	A,NA	G,NA	1,NA	inf,NA	inf,NA	1.98649,NA	0.00142823	0.00191358
2	chr1:39819261:T:C	39819261	C,NA	T,NA	1,NA	inf,NA	inf,NA	1.96379,NA	0.00141843	0.00202918
2	chr1:40062639:C:T	40062639	T,NA	C,NA	1,NA	inf,NA	inf,NA	1.65622,NA	0.00138204	0.00167547
2	chr1:39463312:C:A	39463312	A,A	C,C	1,1	inf,inf	inf,inf	1.13244,2.07166	0.00137888	0.00186429
2	chr1:39797321:T:A	39797321	A,A	T,T	1,1	-inf,-inf	inf,inf	2.31627,0.536952	0.00136528	0.00168463
2	chr1:40312248:C:G	40312248	NA,G	NA,C	NA,1	NA,-inf	NA,inf	NA,1.69584	0.00135137	0.00171233
2	chr1:40315645:C:T	40315645	NA,T	NA,C	NA,1	NA,-inf	NA,inf	NA,1.69302	0.00133218	0.00171351
2	chr1:39525008:T:C	39525008	NA,C	NA,T	NA,1	NA,-inf	NA,inf	NA,1.68431	0.0013314	0.00168454
2	chr1:39640689:G:C	39640689	NA,C	NA,G	NA,1	NA,inf	NA,inf	NA,1.60593	0.00130792	0.00163289
2	chr1:40312179:G:A	40312179	NA,A	NA,G	NA,1	NA,-inf	NA,inf	NA,1.67401	0.00129816	0.0016449
2	chr1:39472024:G:A	39472024	A,A	G,G	1,1	inf,inf	inf,inf	1.1961,1.98405	0.00129367	0.00175206
2	chr1:39828456:G:A	39828456	NA,A	NA,G	NA,1	NA,-inf	NA,inf	NA,1.62267	0.00129022	0.00156214
2	chr1:40057656:A:G	40057656	G,G	A,A	1,1	inf,inf	inf,inf	3.06302,0.120992	0.0012675	0.00195524
2	chr1:40145019:C:T	40145019	T,NA	C,NA	1,NA	inf,NA	inf,NA	1.88551,NA	0.0012519	0.00174162
2	chr1:40316581:C:T	40316581	NA,T	NA,C	NA,1	NA,-inf	NA,inf	NA,1.65058	0.0012423	0.00157462
2	chr1:39881502:A:G	39881502	NA,G	NA,A	NA,1	NA,-inf	NA,inf	NA,1.59521	0.00122579	0.0014844
2	chr1:40445508:A:G	40445508	G,G	A,A	1,1	inf,-inf	inf,inf	1.52063,1.49112	0.00121203	0.00148679
2	chr1:39869787:G:A	39869787	NA,A	NA,G	NA,1	NA,-inf	NA,inf	NA,1.58789	0.00120943	0.00146479
2	chr1:39474551:C:T	39474551	T,T	C,C	1,1	inf,inf	inf,inf	1.1994,1.94539	0.00120837	0.00163911
2	chr1:39891304:C:T	39891304	NA,T	NA,C	NA,1	NA,-inf	NA,inf	NA,1.58524	0.00120201	0.00145627
2	chr1:39890462:G:A	39890462	NA,A	NA,G	NA,1	NA,-inf	NA,inf	NA,1.57626	0.00118316	0.00143343
2	chr1:40008370:G:A	40008370	A,A	G,G	1,1	-inf,inf	inf,inf	2.90421,0.0377942	0.0011784	0.00175863
2	chr1:40007875:T:C	40007875	C,C	T,T	1,1	-inf,-inf	inf,inf	1.90015,1.24528	0.0011745	0.00165515
2	chr1:39876835:G:C	39876835	NA,C	NA,G	NA,1	NA,-inf	NA,inf	NA,1.56953	0.00116898	0.00141617
2	chr1:40435543:G:C	40435543	C,C	G,G	1,1	inf,-inf	inf,inf	1.71698,1.21971	0.00116767	0.00140804
2	chr1:39502102:G:C	39502102	C,NA	G,NA	1,NA	inf,NA	inf,NA	1.72437,NA	0.00116384	0.00151338
2	chr1:39624320:A:G	39624320	G,NA	A,NA	1,NA	-inf,NA	inf,NA	1.58254,NA	0.00114865	0.00138971
2	chr1:40022182:C:T	40022182	T,T	C,C	1,1	inf,inf	inf,inf	1.08963,1.71591	0.0011425	0.0014416
2	chr1:39891788:G:A	39891788	NA,A	NA,G	NA,1	NA,-inf	NA,inf	NA,1.55422	0.00113555	0.00137628
2	chr1:39890772:C:T	39890772	NA,T	NA,C	NA,1	NA,-inf	NA,inf	NA,1.55358	0.00113419	0.00137466
2	chr1:39892670:T:C	39892670	NA,C	NA,T	NA,1	NA,-inf	NA,inf	NA,1.55096	0.0011287	0.00136806
2	chr1:39842051:T:C	39842051	NA,C	NA,T	NA,1	NA,-inf	NA,inf	NA,1.54434	0.00111477	0.00135123
2	chr1:40434336:G:A	40434336	NA,A	NA,G	NA,1	NA,-inf	NA,inf	NA,1.67311	0.00111111	0.00137078
2	chr1:40056159:C:T	40056159	NA,T	NA,C	NA,1	NA,inf	NA,inf	NA,1.51635	0.00110759	0.0013838
2	chr1:39862152:T:C	39862152	NA,C	NA,T	NA,1	NA,-inf	NA,inf	NA,1.54001	0.00110584	0.00134051
2	chr1:39869436:G:A	39869436	NA,A	NA,G	NA,1	NA,-inf	NA,inf	NA,1.53974	0.00110528	0.00133984
2	chr1:39874488:C:T	39874488	NA,T	NA,C	NA,1	NA,-inf	NA,inf	NA,1.53974	0.00110528	0.00133984
2	chr1:39846929:C:G	39846929	NA,G	NA,C	NA,1	NA,-inf	NA,inf	NA,1.53974	0.00110528	0.00133984
2	chr1:39845082:T:C	39845082	NA,C	NA,T	NA,1	NA,-inf	NA,inf	NA,1.53974	0.00110528	0.00133984
2	chr1:39861313:CA:C	39861313	NA,C	NA,CA	NA,1	NA,-inf	NA,inf	NA,1.53974	0.00110528	0.00133984
2	chr1:39877983:T:G	39877983	NA,G	NA,T	NA,1	NA,-inf	NA,inf	NA,1.53954	0.00110486	0.00133934
2	chr1:39861406:C:T	39861406	NA,T	NA,C	NA,1	NA,-inf	NA,inf	NA,1.53883	0.00110343	0.00133761
2	chr1:39856059:C:A	39856059	NA,A	NA,C	NA,1	NA,-inf	NA,inf	NA,1.53821	0.00110214	0.00133607
2	chr1:39851330:C:T	39851330	NA,T	NA,C	NA,1	NA,-inf	NA,inf	NA,1.53797	0.00110168	0.00133551
2	chr1:39858889:A:G	39858889	NA,G	NA,A	NA,1	NA,-inf	NA,inf	NA,1.53734	0.0011004	0.00133397
2	chr1:39831362:T:A	39831362	NA,A	NA,T	NA,1	NA,-inf	NA,inf	NA,1.53714	0.00109993	0.00133342
2	chr1:39794913:A:G	39794913	G,G	A,A	1,1	-inf,inf	inf,inf	3.10381,0.116921	0.00109868	0.00190099
2	chr1:39885612:C:T	39885612	NA,T	NA,C	NA,1	NA,-inf	NA,inf	NA,1.53549	0.00109656	0.00132937
2	chr1:39856195:A:G	39856195	NA,G	NA,A	NA,1	NA,-inf	NA,inf	NA,1.5332	0.00109193	0.00132381
2	chr1:39559037:G:A	39559037	NA,A	NA,G	NA,1	NA,-inf	NA,inf	NA,1.56723	0.00107708	0.00136917
2	chr1:39980198:A:G	39980198	G,G	A,A	1,1	-inf,-inf	inf,inf	1.12005,1.79784	0.00106915	0.00142923
2	chr1:39790056:T:A	39790056	NA,A	NA,T	NA,1	NA,inf	NA,inf	NA,1.48669	0.00106884	0.00133451
2	chr1:40035850:T:C	40035850	C,C	T,T	1,1	-inf,inf	inf,inf	2.43945,0.802983	0.00106768	0.00159295
2	chr1:40007043:G:A	40007043	NA,A	NA,G	NA,1	NA,inf	NA,inf	NA,1.41767	0.00106714	0.00130191
2	chr1:40309620:C:T	40309620	NA,T	NA,C	NA,1	NA,inf	NA,inf	NA,1.50834	0.00106575	0.00133531
2	chr1:39995293:C:T	39995293	T,T	C,C	1,1	inf,inf	inf,inf	0.632123,2.01244	0.0010525	0.00130809
2	chr1:39919703:T:C	39919703	C,C	T,T	1,1	inf,inf	inf,inf	2.33816,1.19197	0.00103684	0.0017665
2	chr1:39828565:C:A	39828565	NA,A	NA,C	NA,1	NA,-inf	NA,inf	NA,1.50043	0.00102649	0.00124567
2	chr1:39733906:G:C	39733906	NA,C	NA,G	NA,1	NA,-inf	NA,inf	NA,1.58319	0.00101866	0.00130689
2	chr1:40228287:A:G	40228287	G,NA	A,NA	1,NA	inf,NA	inf,NA	1.76713,NA	0.00100642	0.00139566
2	chr1:39492658:A:G	39492658	G,NA	A,NA	1,NA	-inf,NA	inf,NA	1.70142,NA	0.00100604	0.0012976
2	chr1:39852063:G:A	39852063	NA,A	NA,G	NA,1	NA,-inf	NA,inf	NA,1.48818	0.00100451	0.00121881
2	chr1:39616606:G:A	39616606	NA,A	NA,G	NA,1	NA,-inf	NA,inf	NA,1.5281	0.000999106	0.00126813
2	chr1:39979995:A:G	39979995	G,G	A,A	1,1	-inf,-inf	inf,inf	1.05846,1.81212	0.000998993	0.00133214
2	chr1:39876555:T:C	39876555	NA,C	NA,T	NA,1	NA,-inf	NA,inf	NA,1.47761	0.000985986	0.00119604
2	chr1:40024519:A:C	40024519	C,C	A,A	1,1	inf,inf	inf,inf	1.02799,1.69332	0.000985233	0.00124366
2	chr1:39834750:G:A	39834750	NA,A	NA,G	NA,1	NA,-inf	NA,inf	NA,1.47576	0.000981211	0.00119092
2	chr1:39880569:G:A	39880569	NA,A	NA,G	NA,1	NA,-inf	NA,inf	NA,1.47157	0.000974156	0.00118234
2	chr1:40055709:A:G	40055709	G,G	A,A	1,1	inf,inf	inf,inf	2.84078,0.00941643	0.000973158	0.00142497
2	chr1:39976683:T:A	39976683	NA,A	NA,T	NA,1	NA,inf	NA,inf	NA,1.45767	0.00096988	0.00122413
2	chr1:40250837:T:C	40250837	C,NA	T,NA	1,NA	inf,NA	inf,NA	1.67678,NA	0.000960819	0.00129614
2	chr1:40406684:G:A	40406684	A,A	G,G	1,1	inf,-inf	inf,inf	1.59577,1.00893	0.000960545	0.00112721
2	chr1:39921438:T:G	39921438	G,G	T,T	1,1	-inf,-inf	inf,inf	1.65483,0.269839	0.00095842	0.00103186
2	chr1:40077229:A:G	40077229	G,G	A,A	1,1	inf,inf	inf,inf	2.9164,0.0391984	0.000958173	0.00146004
2	chr1:39697828:C:T	39697828	NA,T	NA,C	NA,1	NA,-inf	NA,inf	NA,1.48145	0.000958022	0.00121061
2	chr1:40056776:A:G	40056776	G,G	A,A	1,1	inf,inf	inf,inf	2.83092,0.0374363	0.000957844	0.00140436
2	chr1:39873493:T:C	39873493	NA,C	NA,T	NA,1	NA,-inf	NA,inf	NA,1.45497	0.000944718	0.00114697
2	chr1:39642578:C:T	39642578	NA,T	NA,C	NA,1	NA,-inf	NA,inf	NA,1.51772	0.000939236	0.00119682
2	chr1:40057485:G:T	40057485	T,T	G,G	1,1	inf,inf	inf,inf	2.81675,0.0338283	0.00093357	0.00136771
2	chr1:39893916:T:G	39893916	NA,G	NA,T	NA,1	NA,-inf	NA,inf	NA,1.44622	0.00092991	0.00112928
2	chr1:40336462:C:T	40336462	NA,T	NA,C	NA,1	NA,-inf	NA,inf	NA,1.48898	0.000923461	0.0011713
2	chr1:40062222:ACTCT:A	40062222	A,A	ACTCT,ACTCT	1,1	inf,inf	inf,inf	2.81037,0.0342504	0.000922527	0.00135143
2	chr1:40055254:A:G	40055254	G,G	A,A	1,1	inf,inf	inf,inf	2.81062,0.0238676	0.000921933	0.00134969
2	chr1:39987168:T:TC	39987168	TC,TC	T,T	1,1	inf,inf	inf,inf	1.13939,1.69443	0.000921724	0.00120044
2	chr1:40059018:A:T	40059018	T,T	A,A	1,1	inf,inf	inf,inf	2.80786,0.0321732	0.000917905	0.00134438
2	chr1:39620620:T:C	39620620	C,C	T,T	1,1	-inf,-inf	inf,inf	1.73657,0.983686	0.000908687	0.00120313
2	chr1:39598989:G:T	39598989	T,T	G,G	1,1	-inf,-inf	inf,inf	1.73937,1.05537	0.000903197	0.00120303
2	chr1:40054222:A:G	40054222	G,G	A,A	1,1	-inf,inf	inf,inf	2.32005,0.809377	0.000900032	0.00132536
2	chr1:40417460:A:G	40417460	G,G	A,A	1,1	inf,-inf	inf,inf	1.58084,0.986283	0.000898556	0.00105515
2	chr1:40054347:C:T	40054347	T,T	C,C	1,1	-inf,inf	inf,inf	2.33484,0.787721	0.000890975	0.00131641
2	chr1:40055845:A:G	40055845	G,G	A,A	1,1	inf,inf	inf,inf	2.78857,0.04377	0.000890119	0.00130292
2	chr1:40036477:C:T	40036477	T,T	C,C	1,1	-inf,inf	inf,inf	2.19268,0.926451	0.000885002	0.00129062
2	chr1:40062953:C:T	40062953	T,T	C,C	1,1	inf,inf	inf,inf	2.7802,0.0422347	0.000877668	0.00128394
2	chr1:40306593:CAA:C	40306593	NA,C	NA,CAA	NA,1	NA,-inf	NA,inf	NA,1.44333	0.00087528	0.0011066
2	chr1:39612317:TTG:T	39612317	NA,T	NA,TTG	NA,1	NA,-inf	NA,inf	NA,1.45525	0.000873308	0.00110903
2	chr1:40049453:T:C	40049453	C,C	T,T	1,1	-inf,inf	inf,inf	2.3261,0.780144	0.000866278	0.00127956
2	chr1:40055335:TATC:T	40055335	T,T	TATC,TATC	1,1	inf,inf	inf,inf	2.77376,0.0311389	0.000864808	0.00126468
2	chr1:39803339:A:G	39803339	G,G	A,A	1,1	-inf,-inf	inf,inf	2.21832,0.321106	0.000861359	0.00106643
2	chr1:39901606:T:G	39901606	NA,G	NA,T	NA,1	NA,-inf	NA,inf	NA,1.47281	0.000856256	0.0011045
2	chr1:39828622:T:C	39828622	NA,C	NA,T	NA,1	NA,-inf	NA,inf	NA,1.39694	0.000848657	0.0010317
2	chr1:40068401:C:G	40068401	G,G	C,C	1,1	inf,inf	inf,inf	2.7656,0.010202	0.000847698	0.00123902
2	chr1:40073404:C:T	40073404	T,T	C,C	1,1	inf,inf	inf,inf	2.74311,0.0940391	0.000846623	0.00123644
2	chr1:40059194:T:C	40059194	C,C	T,T	1,1	inf,inf	inf,inf	2.7609,0.0363728	0.000846075	0.00123707
2	chr1:40056085:C:G	40056085	G,G	C,C	1,1	inf,inf	inf,inf	2.75661,0.0319545	0.000839	0.00122638
2	chr1:40331851:A:G	40331851	NA,G	NA,A	NA,1	NA,-inf	NA,inf	NA,1.43527	0.000838131	0.00106302
2	chr1:40048693:T:G	40048693	G,G	T,T	1,1	-inf,inf	inf,inf	2.32682,0.758741	0.000837461	0.00123792
2	chr1:39655194:C:T	39655194	T,T	C,C	1,1	-inf,-inf	inf,inf	1.26105,1.26031	0.000830765	0.00104461
2	chr1:40044858:A:G	40044858	G,G	A,A	1,1	-inf,inf	inf,inf	2.37087,0.722661	0.000829448	0.00124079
2	chr1:40014052:T:A	40014052	A,A	T,T	1,1	-inf,inf	inf,inf	2.86632,0.129175	0.000824421	0.00132411
2	chr1:39616330:A:G	39616330	G,G	A,A	1,1	-inf,-inf	inf,inf	1.74283,0.962517	0.000823729	0.00110146
2	chr1:40053647:A:G	40053647	G,G	A,A	1,1	-inf,inf	inf,inf	2.28665,0.78693	0.000820555	0.00120905
2	chr1:39612315:TG:T	39612315	NA,T	NA,TG	NA,1	NA,-inf	NA,inf	NA,1.41587	0.000813327	0.00103289
2	chr1:40049674:T:C	40049674	C,C	T,T	1,1	-inf,inf	inf,inf	2.32339,0.74449	0.000812973	0.00120227
2	chr1:40062927:A:G	40062927	G,G	A,A	1,1	inf,inf	inf,inf	2.73664,0.0406037	0.000812543	0.00118654
2	chr1:39980161:G:A	39980161	NA,A	NA,G	NA,1	NA,-inf	NA,inf	NA,1.37637	0.000812149	0.00101719
2	chr1:39657389:C:A	39657389	NA,A	NA,C	NA,1	NA,-inf	NA,inf	NA,1.3779	0.000804608	0.00101664
2	chr1:40048659:T:C	40048659	C,C	T,T	1,1	-inf,inf	inf,inf	2.32279,0.738208	0.000804555	0.00118971
2	chr1:40036120:A:T	40036120	T,T	A,A	1,1	-inf,inf	inf,inf	2.14958,0.912625	0.000802999	0.00116962
2	chr1:40046492:A:G	40046492	NA,G	NA,A	NA,1	NA,inf	NA,inf	NA,1.33597	0.000799112	0.00100438
2	chr1:40453008:C:T	40453008	NA,T	NA,C	NA,1	NA,-inf	NA,inf	NA,1.48482	0.000796638	0.000984919
2	chr1:40038053:T:C	40038053	C,C	T,T	1,1	-inf,inf	inf,inf	2.23562,0.819378	0.000793761	0.00116353
2	chr1:40074952:A:T	40074952	T,T	A,A	1,1	inf,inf	inf,inf	0.980891,1.63548	0.000791304	0.00100267
2	chr1:40037247:C:A	40037247	A,A	C,C	1,1	-inf,inf	inf,inf	2.21558,0.832911	0.000784985	0.00114909
2	chr1:40306555:G:A	40306555	NA,A	NA,G	NA,1	NA,-inf	NA,inf	NA,1.37985	0.000780108	0.000986459
2	chr1:40048673:T:A	40048673	A,A	T,T	1,1	-inf,inf	inf,inf	2.29928,0.740559	0.000776811	0.00114682
2	chr1:40036661:G:A	40036661	A,A	G,G	1,1	-inf,inf	inf,inf	2.21704,0.823896	0.000775189	0.00113525
2	chr1:39891305:G:T	39891305	T,T	G,G	1,1	inf,inf	inf,inf	1.91347,0.693684	0.000767846	0.000972427
2	chr1:40053681:A:T	40053681	T,T	A,A	1,1	-inf,inf	inf,inf	2.29365,0.738498	0.000767023	0.00113225
2	chr1:40028316:A:G	40028316	NA,G	NA,A	NA,1	NA,inf	NA,inf	NA,1.29595	0.00076604	0.00094518
2	chr1:40387172:T:C	40387172	NA,C	NA,T	NA,1	NA,inf	NA,inf	NA,1.3507	0.000765325	0.000971907
2	chr1:40053410:C:T	40053410	T,T	C,C	1,1	-inf,inf	inf,inf	2.29823,0.732038	0.000764608	0.0011291
2	chr1:40052431:G:A	40052431	A,A	G,G	1,1	-inf,inf	inf,inf	2.29953,0.728824	0.000762374	0.00112592
2	chr1:40052494:G:A	40052494	A,A	G,G	1,1	-inf,inf	inf,inf	2.32024,0.705916	0.000760377	0.00112538
2	chr1:39822745:G:A	39822745	A,A	G,G	1,1	-inf,inf	inf,inf	2.43208,0.209146	0.000760326	0.00103381
2	chr1:40048872:T:C	40048872	C,C	T,T	1,1	-inf,inf	inf,inf	2.31767,0.707275	0.000759176	0.00112306
2	chr1:39990763:G:A	39990763	A,A	G,G	1,1	inf,inf	inf,inf	1.25812,1.43631	0.000755719	0.000983447
2	chr1:39624273:A:G	39624273	G,G	A,A	1,1	-inf,-inf	inf,inf	1.76614,0.870876	0.000752693	0.00100421
2	chr1:39646383:G:A	39646383	A,A	G,G	1,1	-inf,inf	inf,inf	1.58904,0.69339	0.000740337	0.000911074
2	chr1:40053631:A:G	40053631	G,G	A,A	1,1	-inf,inf	inf,inf	2.28451,0.723643	0.000737981	0.00108907
2	chr1:40037963:T:C	40037963	C,C	T,T	1,1	-inf,inf	inf,inf	2.17193,0.837058	0.0007361	0.00107413
2	chr1:39931983:G:T	39931983	T,T	G,G	1,1	inf,inf	inf,inf	1.44045,2.36709	0.000734583	0.00138419
2	chr1:39822802:T:C	39822802	C,C	T,T	1,1	-inf,inf	inf,inf	2.424,0.185638	0.000731834	0.000994637
2	chr1:40054415:A:G	40054415	G,G	A,A	1,1	-inf,inf	inf,inf	2.29485,0.705235	0.000728336	0.00107641
2	chr1:39997105:G:A	39997105	NA,A	NA,G	NA,1	NA,inf	NA,inf	NA,1.30199	0.000728271	0.00091542
2	chr1:40414985:A:G	40414985	NA,G	NA,A	NA,1	NA,-inf	NA,inf	NA,1.43992	0.000727234	0.000922342
2	chr1:40051794:C:T	40051794	T,T	C,C	1,1	-inf,inf	inf,inf	2.29509,0.703921	0.000727049	0.00107435
2	chr1:40045842:T:C	40045842	C,C	T,T	1,1	-inf,inf	inf,inf	2.29016,0.711372	0.000726171	0.00107404
2	chr1:40304046:A:C	40304046	NA,C	NA,A	NA,1	NA,-inf	NA,inf	NA,1.33873	0.000724498	0.000916213
2	chr1:39683022:T:C	39683022	NA,C	NA,T	NA,1	NA,-inf	NA,inf	NA,1.26885	0.000716374	0.000892248
2	chr1:40354065:C:T	40354065	NA,T	NA,C	NA,1	NA,-inf	NA,inf	NA,1.43595	0.000711786	0.000912149
2	chr1:40394685:C:T	40394685	T,T	C,C	1,1	-inf,-inf	inf,inf	1.71669,0.982721	0.000711467	0.000998572
2	chr1:39862009:G:A	39862009	A,A	G,G	1,1	inf,inf	inf,inf	2.03739,0.462675	0.000707691	0.000894975
2	chr1:39634331:G:A	39634331	NA,A	NA,G	NA,1	NA,-inf	NA,inf	NA,1.35441	0.000701604	0.000893895
2	chr1:40035826:A:C	40035826	C,C	A,A	1,1	-inf,inf	inf,inf	2.15446,0.818165	0.000694847	0.00101361
2	chr1:40128211:A:C	40128211	C,NA	A,NA	1,NA	-inf,NA	inf,NA	1.62571,NA	0.000694086	0.000929677
2	chr1:39829780:C:T	39829780	T,T	C,C	1,1	-inf,-inf	inf,inf	1.74147,0.150408	0.000689294	0.000760055
2	chr1:40044931:G:A	40044931	A,A	G,G	1,1	-inf,inf	inf,inf	2.30537,0.659014	0.000685733	0.00101687
2	chr1:40052438:C:G	40052438	G,G	C,C	1,1	-inf,inf	inf,inf	2.26606,0.695827	0.000684023	0.00100914
2	chr1:40041053:G:A	40041053	A,A	G,G	1,1	-inf,inf	inf,inf	2.29264,0.664537	0.000679256	0.00100552
2	chr1:40345692:C:T	40345692	NA,T	NA,C	NA,1	NA,-inf	NA,inf	NA,1.32051	0.000678709	0.000867996
2	chr1:40041473:C:A	40041473	A,A	C,C	1,1	-inf,inf	inf,inf	2.26876,0.689451	0.000678708	0.00100244
2	chr1:40069395:T:C	40069395	C,C	T,T	1,1	inf,inf	inf,inf	2.6319,0.025125	0.000677753	0.000983496
2	chr1:39863220:C:T	39863220	T,T	C,C	1,1	inf,inf	inf,inf	2.01997,0.455949	0.000677298	0.000856957
2	chr1:40049374:T:C	40049374	C,C	T,T	1,1	-inf,inf	inf,inf	2.22808,0.724241	0.000672799	0.000989178
2	chr1:39859048:C:T	39859048	T,T	C,C	1,1	inf,inf	inf,inf	2.01611,0.449455	0.000667176	0.000844147
2	chr1:39861531:C:G	39861531	G,G	C,C	1,1	inf,inf	inf,inf	2.01818,0.443491	0.000666699	0.000843049
2	chr1:40387149:G:A	40387149	A,A	G,G	1,1	-inf,-inf	inf,inf	1.69864,0.951969	0.000655799	0.00091876
2	chr1:39643833:C:T	39643833	T,NA	C,NA	1,NA	inf,NA	inf,NA	1.14949,NA	0.000653652	0.000788854
2	chr1:40217542:C:T	40217542	T,NA	C,NA	1,NA	-inf,NA	inf,NA	1.5885,NA	0.000652131	0.000872335
2	chr1:40038878:T:G	40038878	G,G	T,T	1,1	-inf,inf	inf,inf	2.23325,0.700458	0.000651267	0.000959285
2	chr1:39827530:C:T	39827530	NA,T	NA,C	NA,1	NA,-inf	NA,inf	NA,1.25022	0.000650097	0.000793803
2	chr1:40053727:A:G	40053727	G,G	A,A	1,1	-inf,inf	inf,inf	2.22403,0.703283	0.000644924	0.000949142
2	chr1:39532851:A:G	39532851	G,NA	A,NA	1,NA	-inf,NA	inf,NA	1.58639,NA	0.000640649	0.000850624
2	chr1:39882380:G:A	39882380	A,A	G,G	1,1	inf,inf	inf,inf	1.94211,0.525284	0.000639167	0.000808902
2	chr1:40049269:C:T	40049269	T,NA	C,NA	1,NA	inf,NA	inf,NA	1.77787,NA	0.000635488	0.000905309
2	chr1:40393011:G:A	40393011	A,A	G,G	1,1	-inf,-inf	inf,inf	1.66434,0.96831	0.000633557	0.000887279
2	chr1:39819695:A:T	39819695	T,T	A,A	1,1	-inf,-inf	inf,inf	2.17528,0.885327	0.000632066	0.00101178
2	chr1:40039889:G:A	40039889	A,A	G,G	1,1	-inf,inf	inf,inf	2.26552,0.645208	0.000630231	0.000931647
2	chr1:40039999:T:C	40039999	C,C	T,T	1,1	-inf,inf	inf,inf	2.22538,0.685845	0.000628408	0.000925553
2	chr1:39706402:A:G	39706402	G,NA	A,NA	1,NA	-inf,NA	inf,NA	1.3448,NA	0.000624261	0.000800005
2	chr1:40079394:T:A	40079394	A,NA	T,NA	1,NA	-inf,NA	inf,NA	1.23203,NA	0.000620781	0.000764477
2	chr1:40356652:C:T	40356652	NA,T	NA,C	NA,1	NA,-inf	NA,inf	NA,1.3541	0.000619797	0.000790531
2	chr1:39516765:G:A	39516765	A,NA	G,NA	1,NA	-inf,NA	inf,NA	1.30127,NA	0.000618932	0.000765427
2	chr1:40037462:C:T	40037462	T,T	C,C	1,1	-inf,inf	inf,inf	2.14356,0.752534	0.000613121	0.000895278
2	chr1:40047700:T:G	40047700	G,G	T,T	1,1	-inf,inf	inf,inf	2.23045,0.666386	0.00061289	0.000904301
2	chr1:39733101:G:A	39733101	A,A	G,G	1,1	-inf,inf	inf,inf	0.725398,1.66147	0.000612205	0.000780398
2	chr1:39793023:C:T	39793023	T,T	C,C	1,1	-inf,-inf	inf,inf	2.82499,0.667649	0.00060988	0.00107819
2	chr1:39814799:C:T	39814799	NA,T	NA,C	NA,1	NA,-inf	NA,inf	NA,1.23044	0.000609404	0.000766517
2	chr1:40315479:G:C	40315479	C,NA	G,NA	1,NA	-inf,NA	inf,NA	1.22781,NA	0.000607273	0.00074117
2	chr1:40035528:A:G	40035528	G,G	A,A	1,1	-inf,inf	inf,inf	2.06652,0.868865	0.000607136	0.0008918
2	chr1:40041550:G:A	40041550	A,A	G,G	1,1	inf,inf	inf,inf	0.646968,1.74867	0.000606318	0.000760989
2	chr1:39940428:G:A	39940428	NA,A	NA,G	NA,1	NA,-inf	NA,inf	NA,1.26344	0.000605086	0.000776387
2	chr1:39837417:G:T	39837417	T,T	G,G	1,1	inf,inf	inf,inf	1.93582,0.492029	0.000604956	0.000765631
2	chr1:40415865:A:C	40415865	NA,C	NA,A	NA,1	NA,inf	NA,inf	NA,1.18573	0.000603978	0.000756426
2	chr1:40409236:G:A	40409236	NA,A	NA,G	NA,1	NA,inf	NA,inf	NA,1.17886	0.000596477	0.00074713
2	chr1:40080292:T:G	40080292	G,G	T,T	1,1	inf,inf	inf,inf	1.78305,1.03271	0.000595892	0.000840767
2	chr1:39843246:T:C	39843246	C,C	T,T	1,1	inf,inf	inf,inf	1.95118,0.454657	0.000593226	0.000750788
2	chr1:40432435:T:C	40432435	NA,C	NA,T	NA,1	NA,inf	NA,inf	NA,1.20376	0.000588585	0.000737713
2	chr1:39691544:G:C	39691544	C,NA	G,NA	1,NA	-inf,NA	inf,NA	1.39926,NA	0.000586185	0.000745024
2	chr1:39556241:A:C	39556241	C,NA	A,NA	1,NA	inf,NA	inf,NA	1.06268,NA	0.000585907	0.000697732
2	chr1:39794722:T:TG	39794722	TG,TG	T,T	1,1	-inf,-inf	inf,inf	1.84879,0.530229	0.000579548	0.000711389
2	chr1:39509736:T:C	39509736	C,C	T,T	1,1	inf,inf	inf,inf	1.56405,0.953871	0.00057624	0.00074509
2	chr1:39838975:A:G	39838975	G,G	A,A	1,1	inf,inf	inf,inf	1.93242,0.457856	0.00057517	0.000727901
2	chr1:39885979:A:G	39885979	G,G	A,A	1,1	inf,inf	inf,inf	1.88225,0.514383	0.000563574	0.000713218
2	chr1:40188029:C:G	40188029	G,G	C,C	1,1	inf,inf	inf,inf	0.770274,1.73567	0.000562928	0.000722173
2	chr1:39940811:G:A	39940811	NA,A	NA,G	NA,1	NA,-inf	NA,inf	NA,1.2671	0.000561792	0.00073433
2	chr1:40364002:G:C	40364002	C,C	G,G	1,1	-inf,inf	inf,inf	1.67473,0.827337	0.000558234	0.000732847
2	chr1:40310087:G:A	40310087	NA,A	NA,G	NA,1	NA,-inf	NA,inf	NA,1.19114	0.000550869	0.000698876
2	chr1:39794916:G:A	39794916	A,A	G,G	1,1	-inf,-inf	inf,inf	1.82875,0.514452	0.000550617	0.000674894
2	chr1:40349799:G:A	40349799	NA,A	NA,G	NA,1	NA,inf	NA,inf	NA,1.16561	0.000550407	0.000696186
2	chr1:39992785:C:T	39992785	T,NA	C,NA	1,NA	inf,NA	inf,NA	0.977243,NA	0.000549	0.000639044
2	chr1:40341726:C:T	40341726	NA,T	NA,C	NA,1	NA,-inf	NA,inf	NA,1.20471	0.000548631	0.000695845
2	chr1:39978076:G:A	39978076	NA,A	NA,G	NA,1	NA,inf	NA,inf	NA,1.11242	0.000547651	0.000680465
2	chr1:40047101:TTATAATCTTATGGGATTTTGTGTTGATTAATCCCCATATAATCCCA:T	40047101	T,T	TTATAATCTTATGGGATTTTGTGTTGATTAATCCCCATATAATCCCA,TTATAATCTTATGGGATTTTGTGTTGATTAATCCCCATATAATCCCA	1,1	-inf,inf	inf,inf	2.44419,0.418525	0.000541676	0.000842515
2	chr1:39476300:G:A	39476300	NA,A	NA,G	NA,1	NA,inf	NA,inf	NA,1.13421	0.000539888	0.000681902
2	chr1:39792920:G:A	39792920	A,A	G,G	1,1	-inf,-inf	inf,inf	2.71917,0.579105	0.000539089	0.000895003
2	chr1:40451186:G:A	40451186	NA,A	NA,G	NA,1	NA,inf	NA,inf	NA,1.15068	0.00053588	0.000671712
2	chr1:40009198:T:C	40009198	C,C	T,T	1,1	-inf,-inf	inf,inf	2.42221,0.158614	0.000535308	0.000778481
2	chr1:40049605:G:A	40049605	A,A	G,G	1,1	inf,inf	inf,inf	0.652505,1.67827	0.000534727	0.000671648
2	chr1:40007172:A:G	40007172	G,NA	A,NA	1,NA	-inf,NA	inf,NA	1.64735,NA	0.000533601	0.000742559
2	chr1:39954534:C:A	39954534	NA,A	NA,C	NA,1	NA,inf	NA,inf	NA,1.0052	0.000531207	0.000646531
2	chr1:40336856:A:G	40336856	G,NA	A,NA	1,NA	-inf,NA	inf,NA	1.27713,NA	0.000530903	0.000675295
2	chr1:39981147:G:A	39981147	NA,A	NA,G	NA,1	NA,-inf	NA,inf	NA,1.1367	0.000530814	0.000667278
2	chr1:40358283:C:A	40358283	NA,A	NA,C	NA,1	NA,-inf	NA,inf	NA,1.25306	0.000527792	0.000672455
2	chr1:39650740:A:T	39650740	T,T	A,A	1,1	-inf,inf	inf,inf	1.43502,0.691935	0.000524658	0.000650037
2	chr1:40008597:G:A	40008597	NA,A	NA,G	NA,1	NA,-inf	NA,inf	NA,1.1577	0.000522313	0.000658307
2	chr1:39613039:A:C	39613039	C,C	A,A	1,1	-inf,-inf	inf,inf	1.6268,0.788211	0.000516569	0.000687344
2	chr1:40008939:A:G	40008939	G,G	A,A	1,1	-inf,-inf	inf,inf	2.22467,0.4292	0.000515733	0.000746893
2	chr1:40030006:C:T	40030006	T,T	C,C	1,1	-inf,-inf	inf,inf	1.13582,1.26923	0.000513951	0.000654504
2	chr1:39681258:G:A	39681258	A,NA	G,NA	1,NA	-inf,NA	inf,NA	1.15803,NA	0.000512132	0.000625517
2	chr1:39625226:A:C	39625226	C,NA	A,NA	1,NA	inf,NA	inf,NA	1.07598,NA	0.000511925	0.000625948
2	chr1:39651216:A:C	39651216	NA,C	NA,A	NA,1	NA,-inf	NA,inf	NA,1.16861	0.000507841	0.000647095
2	chr1:40250125:C:G	40250125	NA,G	NA,C	NA,1	NA,inf	NA,inf	NA,1.09217	0.000506805	0.00063127
2	chr1:39892380:A:T	39892380	T,T	A,A	1,1	inf,inf	inf,inf	2.55261,0.060847	0.000504708	0.000637141
2	chr1:40453842:AACCTGGGTG:A	40453842	A,A	AACCTGGGTG,AACCTGGGTG	1,1	-inf,-inf	inf,inf	0.07256,1.89524	0.000504023	0.000631564
2	chr1:39986646:C:T	39986646	NA,T	NA,C	NA,1	NA,-inf	NA,inf	NA,1.13867	0.000502025	0.00063249
2	chr1:40343432:T:C	40343432	C,C	T,T	1,1	-inf,-inf	inf,inf	1.2155,1.05795	0.000500519	0.000629669
2	chr1:40384339:A:T	40384339	NA,T	NA,A	NA,1	NA,-inf	NA,inf	NA,1.20728	0.000484191	0.000617594
2	chr1:39830208:C:A	39830208	A,A	C,C	1,1	inf,inf	inf,inf	1.83835,0.453235	0.000483959	0.000611459
2	chr1:39605116:T:C	39605116	C,C	T,T	1,1	-inf,-inf	inf,inf	1.51619,0.878249	0.000479428	0.000637952
2	chr1:39821205:G:A	39821205	A,NA	G,NA	1,NA	-inf,NA	inf,NA	1.08338,NA	0.000478439	0.000576038
2	chr1:39641949:C:T	39641949	T,T	C,C	1,1	-inf,-inf	inf,inf	1.27554,0.84753	0.000477727	0.000585326
2	chr1:39720250:C:T	39720250	T,NA	C,NA	1,NA	inf,NA	inf,NA	0.967371,NA	0.000476866	0.000571538
2	chr1:40357060:T:C	40357060	NA,C	NA,T	NA,1	NA,-inf	NA,inf	NA,1.18784	0.000473988	0.00060354
2	chr1:39920755:G:A	39920755	A,A	G,G	1,1	inf,inf	inf,inf	1.24272,2.2016	0.000472931	0.000835419
2	chr1:40361329:G:A	40361329	A,A	G,G	1,1	-inf,-inf	inf,inf	1.79339,0.518162	0.000470631	0.000643902
2	chr1:40009800:A:G	40009800	NA,G	NA,A	NA,1	NA,inf	NA,inf	NA,1.03969	0.000468469	0.000582083
2	chr1:39546237:C:T	39546237	NA,T	NA,C	NA,1	NA,-inf	NA,inf	NA,1.09472	0.000468121	0.00059487
2	chr1:39827070:C:G	39827070	G,G	C,C	1,1	-inf,-inf	inf,inf	2.51286,0.2879	0.000467898	0.000784221
2	chr1:39672087:G:C	39672087	NA,C	NA,G	NA,1	NA,-inf	NA,inf	NA,1.11675	0.000467618	0.000599681
2	chr1:39996990:T:C	39996990	C,C	T,T	1,1	inf,inf	inf,inf	1.34665,1.10201	0.000465296	0.000607773
2	chr1:40358716:T:C	40358716	NA,C	NA,T	NA,1	NA,-inf	NA,inf	NA,1.17658	0.000465045	0.000592157
2	chr1:39456289:G:A	39456289	NA,A	NA,G	NA,1	NA,-inf	NA,inf	NA,1.12352	0.000463745	0.000592407
2	chr1:39889993:G:C	39889993	C,NA	G,NA	1,NA	inf,NA	inf,NA	1.32845,NA	0.000456551	0.000602606
2	chr1:39671579:C:A	39671579	A,A	C,C	1,1	-inf,-inf	inf,inf	1.78948,0.152906	0.000455866	0.000574601
2	chr1:39985003:C:T	39985003	NA,T	NA,C	NA,1	NA,-inf	NA,inf	NA,1.08063	0.000454165	0.000572348
2	chr1:39803576:C:T	39803576	T,T	C,C	1,1	-inf,-inf	inf,inf	2.87334,0.278972	0.000453376	0.000795228
2	chr1:39566656:A:G	39566656	NA,G	NA,A	NA,1	NA,-inf	NA,inf	NA,1.08991	0.000453037	0.000578115
2	chr1:39638912:G:A	39638912	A,A	G,G	1,1	inf,inf	inf,inf	1.39362,0.965052	0.000452466	0.0005987
2	chr1:40303055:C:T	40303055	NA,T	NA,C	NA,1	NA,-inf	NA,inf	NA,1.14641	0.000452171	0.000575406
2	chr1:40002510:G:C	40002510	NA,C	NA,G	NA,1	NA,inf	NA,inf	NA,0.955531	0.000451654	0.000555307
2	chr1:39625984:G:C	39625984	NA,C	NA,G	NA,1	NA,-inf	NA,inf	NA,1.08548	0.000451573	0.000574987
2	chr1:39648925:T:C	39648925	NA,C	NA,T	NA,1	NA,-inf	NA,inf	NA,1.08772	0.000442964	0.000564225
2	chr1:39825292:T:C	39825292	C,C	T,T	1,1	inf,inf	inf,inf	1.58877,0.886174	0.000440903	0.000570095
2	chr1:40358358:C:T	40358358	NA,T	NA,C	NA,1	NA,inf	NA,inf	NA,1.03648	0.00044067	0.000557134
2	chr1:39687800:A:G	39687800	G,G	A,A	1,1	-inf,-inf	inf,inf	1.61028,0.111326	0.00043715	0.000535665
2	chr1:40396076:C:T	40396076	T,NA	C,NA	1,NA	inf,NA	inf,NA	1.1407,NA	0.000435689	0.000563967
2	chr1:40119837:C:T	40119837	NA,T	NA,C	NA,1	NA,-inf	NA,inf	NA,1.05497	0.000434328	0.000547987
2	chr1:40275860:T:G	40275860	NA,G	NA,T	NA,1	NA,inf	NA,inf	NA,1.0198	0.000432477	0.000543863
2	chr1:39629936:C:T	39629936	NA,T	NA,C	NA,1	NA,-inf	NA,inf	NA,1.06955	0.000430465	0.000547961
2	chr1:40008855:G:A	40008855	A,A	G,G	1,1	-inf,-inf	inf,inf	1.23731,1.0699	0.000430323	0.000547088
2	chr1:39590650:A:G	39590650	NA,G	NA,A	NA,1	NA,-inf	NA,inf	NA,1.04038	0.000430267	0.000544292
2	chr1:39672930:C:T	39672930	T,T	C,C	1,1	-inf,inf	inf,inf	1.54725,0.343647	0.000426207	0.000527391
2	chr1:40119029:A:T	40119029	NA,T	NA,A	NA,1	NA,-inf	NA,inf	NA,1.04519	0.000424561	0.000535991
2	chr1:39649151:A:G	39649151	NA,G	NA,A	NA,1	NA,-inf	NA,inf	NA,1.06274	0.000424384	0.000540745
2	chr1:39755790:G:A	39755790	NA,A	NA,G	NA,1	NA,-inf	NA,inf	NA,1.02429	0.000422693	0.00052849
2	chr1:40305298:A:G	40305298	G,G	A,A	1,1	-inf,-inf	inf,inf	0.202243,2.00986	0.00042236	0.000548682
2	chr1:39639339:C:T	39639339	T,T	C,C	1,1	-inf,inf	inf,inf	1.21996,0.821098	0.000422258	0.000521832
2	chr1:39795900:A:C	39795900	NA,C	NA,A	NA,1	NA,-inf	NA,inf	NA,1.06361	0.000421645	0.000538119
2	chr1:40118937:G:A	40118937	NA,A	NA,G	NA,1	NA,-inf	NA,inf	NA,1.03941	0.000420414	0.000530767
2	chr1:40365709:C:T	40365709	T,T	C,C	1,1	inf,-inf	inf,inf	1.26823,0.645222	0.000419667	0.000487932
2	chr1:39808393:G:C	39808393	NA,C	NA,G	NA,1	NA,-inf	NA,inf	NA,0.993252	0.000416228	0.000519318
2	chr1:39816963:A:G	39816963	G,G	A,A	1,1	-inf,-inf	inf,inf	0.350177,0.695398	0.000415962	0.000439389
2	chr1:39793916:C:G	39793916	NA,G	NA,C	NA,1	NA,-inf	NA,inf	NA,1.05233	0.000413733	0.000527978
2	chr1:39816965:A:G	39816965	G,G	A,A	1,1	-inf,-inf	inf,inf	0.341038,0.708555	0.000413198	0.000436746
2	chr1:39665321:T:C	39665321	C,C	T,T	1,1	-inf,inf	inf,inf	1.35764,0.629391	0.000412784	0.000511468
2	chr1:39597974:A:G	39597974	NA,G	NA,A	NA,1	NA,-inf	NA,inf	NA,1.03494	0.000411893	0.0005262
2	chr1:39967277:G:T	39967277	NA,T	NA,G	NA,1	NA,-inf	NA,inf	NA,1.12281	0.000410225	0.00054148
2	chr1:40310568:T:C	40310568	NA,C	NA,T	NA,1	NA,-inf	NA,inf	NA,1.08396	0.00041006	0.000518732
2	chr1:39591343:T:C	39591343	NA,C	NA,T	NA,1	NA,-inf	NA,inf	NA,1.01135	0.000409499	0.000518069
2	chr1:39588768:G:A	39588768	NA,A	NA,G	NA,1	NA,-inf	NA,inf	NA,1.01553	0.000408746	0.00051927
2	chr1:39990190:C:T	39990190	T,T	C,C	1,1	inf,inf	inf,inf	0.592469,1.56268	0.000408512	0.000509205
2	chr1:40296891:C:T	40296891	NA,T	NA,C	NA,1	NA,inf	NA,inf	NA,1.0078	0.000406322	0.000516259
2	chr1:40195098:G:T	40195098	NA,T	NA,G	NA,1	NA,inf	NA,inf	NA,0.965469	0.000406015	0.000506322
2	chr1:40343260:G:A	40343260	NA,A	NA,G	NA,1	NA,inf	NA,inf	NA,0.974303	0.000404022	0.000512545
2	chr1:39473623:G:A	39473623	NA,A	NA,G	NA,1	NA,-inf	NA,inf	NA,1.05506	0.000403189	0.000516837
2	chr1:40011302:T:C	40011302	NA,C	NA,T	NA,1	NA,inf	NA,inf	NA,0.937285	0.000401559	0.000497555
2	chr1:39555719:C:T	39555719	NA,T	NA,C	NA,1	NA,-inf	NA,inf	NA,0.996976	0.000399956	0.00050595
2	chr1:39798728:G:T	39798728	T,T	G,G	1,1	-inf,-inf	inf,inf	1.70956,0.684824	0.000399762	0.000662416
2	chr1:40012742:A:G	40012742	G,G	A,A	1,1	-inf,-inf	inf,inf	0.928869,1.32656	0.000398817	0.000505678
2	chr1:40034327:G:C	40034327	NA,C	NA,G	NA,1	NA,inf	NA,inf	NA,0.950057	0.00039871	0.000496973
2	chr1:40034329:T:C	40034329	NA,C	NA,T	NA,1	NA,inf	NA,inf	NA,0.949224	0.000398136	0.000496263
2	chr1:40033981:T:C	40033981	NA,C	NA,T	NA,1	NA,inf	NA,inf	NA,0.944917	0.000395172	0.000492597
2	chr1:40342463:A:T	40342463	NA,T	NA,A	NA,1	NA,-inf	NA,inf	NA,1.00257	0.000394587	0.000500419
2	chr1:39479096:C:T	39479096	T,T	C,C	1,1	inf,inf	inf,inf	1.08115,1.42952	0.000394484	0.0005332
2	chr1:40034365:T:A	40034365	NA,A	NA,T	NA,1	NA,inf	NA,inf	NA,0.943226	0.000394032	0.000491181
2	chr1:40005564:A:G	40005564	G,G	A,A	1,1	inf,inf	inf,inf	1.32575,1.01768	0.000393443	0.000513421
2	chr1:40333151:T:C	40333151	C,NA	T,NA	1,NA	-inf,NA	inf,NA	1.07324,NA	0.000392675	0.000493674
2	chr1:40022207:G:A	40022207	A,A	G,G	1,1	-inf,inf	inf,inf	2.50127,0.0287481	0.000392652	0.000640097
2	chr1:40039862:C:T	40039862	NA,T	NA,C	NA,1	NA,inf	NA,inf	NA,0.942717	0.000392448	0.000488598
2	chr1:39997379:C:T	39997379	NA,T	NA,C	NA,1	NA,inf	NA,inf	NA,0.877823	0.000392393	0.000483319
2	chr1:39649244:A:G	39649244	NA,G	NA,A	NA,1	NA,-inf	NA,inf	NA,1.01143	0.000392089	0.000502306
2	chr1:40033823:C:T	40033823	NA,T	NA,C	NA,1	NA,inf	NA,inf	NA,0.939085	0.000391211	0.000487694
2	chr1:39805893:A:G	39805893	G,G	A,A	1,1	-inf,-inf	inf,inf	2.74686,0.305912	0.000391031	0.000672504
2	chr1:39643217:G:A	39643217	NA,A	NA,G	NA,1	NA,-inf	NA,inf	NA,1.00356	0.000387084	0.000495922
2	chr1:40009501:A:G	40009501	G,G	A,A	1,1	-inf,-inf	inf,inf	2.38353,0.0742938	0.000386659	0.000590201
2	chr1:39572779:C:G	39572779	NA,G	NA,C	NA,1	NA,-inf	NA,inf	NA,0.9757	0.00038581	0.000488077
2	chr1:39582292:G:A	39582292	NA,A	NA,G	NA,1	NA,-inf	NA,inf	NA,0.982438	0.000385468	0.000489051
2	chr1:39663296:C:T	39663296	NA,T	NA,C	NA,1	NA,-inf	NA,inf	NA,0.999149	0.000384395	0.00049242
2	chr1:40053579:C:T	40053579	T,NA	C,NA	1,NA	-inf,NA	inf,NA	1.27694,NA	0.000383167	0.000509193
2	chr1:39977955:C:T	39977955	T,T	C,C	1,1	-inf,-inf	inf,inf	2.16121,0.22254	0.000382956	0.000548525
2	chr1:39495367:C:A	39495367	NA,A	NA,C	NA,1	NA,-inf	NA,inf	NA,0.949094	0.000382049	0.000484116
2	chr1:40032178:T:C	40032178	NA,C	NA,T	NA,1	NA,inf	NA,inf	NA,0.926994	0.0003812	0.000474845
2	chr1:40452873:C:G	40452873	G,NA	C,NA	1,NA	inf,NA	inf,NA	1.22111,NA	0.0003791	0.000483843
2	chr1:39600507:C:T	39600507	NA,T	NA,C	NA,1	NA,-inf	NA,inf	NA,0.966104	0.000376204	0.000477869
2	chr1:39653621:G:A	39653621	A,NA	G,NA	1,NA	-inf,NA	inf,NA	0.94208,NA	0.000375589	0.000455854
2	chr1:39891255:T:C	39891255	C,C	T,T	1,1	inf,inf	inf,inf	2.42447,0.0135143	0.000374768	0.000479357
2	chr1:39586253:G:A	39586253	NA,A	NA,G	NA,1	NA,-inf	NA,inf	NA,0.959992	0.000371213	0.000470969
2	chr1:40015428:G:A	40015428	A,A	G,G	1,1	-inf,-inf	inf,inf	1.68478,1.09343	0.000371203	0.000571054
2	chr1:39541403:G:A	39541403	NA,A	NA,G	NA,1	NA,-inf	NA,inf	NA,0.97161	0.000371162	0.00047328
2	chr1:39539779:T:C	39539779	NA,C	NA,T	NA,1	NA,-inf	NA,inf	NA,0.950448	0.000369642	0.00046768
2	chr1:40325536:C:T	40325536	T,NA	C,NA	1,NA	inf,NA	inf,NA	0.891192,NA	0.000369463	0.000446242
2	chr1:39830781:C:T	39830781	T,NA	C,NA	1,NA	inf,NA	inf,NA	1.20816,NA	0.000369187	0.000513334
2	chr1:39910795:G:A	39910795	NA,A	NA,G	NA,1	NA,-inf	NA,inf	NA,0.982017	0.000366996	0.000472363
2	chr1:40361750:C:T	40361750	T,T	C,C	1,1	-inf,inf	inf,inf	1.44676,0.817095	0.000366563	0.000479821
2	chr1:39854876:C:T	39854876	T,NA	C,NA	1,NA	-inf,NA	inf,NA	1.54589,NA	0.000366221	0.000552687
2	chr1:39830899:C:T	39830899	T,T	C,C	1,1	inf,inf	inf,inf	1.73971,0.375486	0.000365992	0.000462703
2	chr1:39583432:A:G	39583432	G,G	A,A	1,1	inf,inf	inf,inf	1.24461,0.948643	0.000365889	0.000473501
2	chr1:39595846:G:A	39595846	NA,A	NA,G	NA,1	NA,-inf	NA,inf	NA,0.945051	0.000365854	0.000462987
2	chr1:40098855:C:G	40098855	NA,G	NA,C	NA,1	NA,inf	NA,inf	NA,0.903395	0.000364696	0.000454942
2	chr1:39459254:T:C	39459254	NA,C	NA,T	NA,1	NA,-inf	NA,inf	NA,0.970263	0.00036403	0.00046522
2	chr1:39492408:C:G	39492408	G,G	C,C	1,1	inf,inf	inf,inf	1.21478,1.26772	0.000362892	0.000493432
2	chr1:39686925:G:T	39686925	T,T	G,G	1,1	-inf,-inf	inf,inf	1.51319,0.133131	0.000361413	0.000443629
2	chr1:39952917:A:G	39952917	G,G	A,A	1,1	-inf,-inf	inf,inf	2.70193,1.21985	0.000360845	0.00255913
2	chr1:40084126:A:C	40084126	C,NA	A,NA	1,NA	inf,NA	inf,NA	1.20709,NA	0.00035827	0.000494442
2	chr1:40282477:ACT:A	40282477	NA,A	NA,ACT	NA,1	NA,inf	NA,inf	NA,0.899926	0.000357117	0.000448755
2	chr1:40010563:G:A	40010563	A,A	G,G	1,1	-inf,-inf	inf,inf	2.33321,0.0867543	0.000356996	0.000545205
2	chr1:40010163:A:T	40010163	T,T	A,A	1,1	-inf,-inf	inf,inf	2.33222,0.0912907	0.000356942	0.000545356
2	chr1:39635240:A:G	39635240	G,G	A,A	1,1	-inf,inf	inf,inf	0.324466,1.80635	0.00035681	0.000464706
2	chr1:39797856:T:A	39797856	NA,A	NA,T	NA,1	NA,-inf	NA,inf	NA,0.900676	0.000356497	0.000445029
2	chr1:40270801:A:G	40270801	G,NA	A,NA	1,NA	-inf,NA	inf,NA	1.33511,NA	0.000356187	0.000510889
2	chr1:39470968:A:C	39470968	NA,C	NA,A	NA,1	NA,-inf	NA,inf	NA,0.943041	0.000355621	0.000453584
2	chr1:39731185:A:G	39731185	G,G	A,A	1,1	-inf,inf	inf,inf	0.701858,1.33116	0.000355227	0.000450559
2	chr1:40010565:T:C	40010565	C,C	T,T	1,1	-inf,-inf	inf,inf	2.37366,0.124169	0.000354325	0.000554615
2	chr1:40057444:A:G	40057444	NA,G	NA,A	NA,1	NA,-inf	NA,inf	NA,0.927889	0.000352551	0.000444816
2	chr1:40010930:G:T	40010930	T,T	G,G	1,1	-inf,-inf	inf,inf	2.32031,0.105275	0.00035244	0.000538265
2	chr1:40058528:C:A	40058528	NA,A	NA,C	NA,1	NA,-inf	NA,inf	NA,0.927119	0.000352104	0.000444252
2	chr1:39612982:G:A	39612982	NA,A	NA,G	NA,1	NA,-inf	NA,inf	NA,0.928515	0.000351954	0.000446646
2	chr1:40352325:A:G	40352325	NA,G	NA,A	NA,1	NA,inf	NA,inf	NA,0.908199	0.000350754	0.000445756
2	chr1:39479625:C:T	39479625	T,T	C,C	1,1	inf,inf	inf,inf	1.08339,1.35921	0.000349414	0.000472386
2	chr1:39800959:C:T	39800959	NA,T	NA,C	NA,1	NA,-inf	NA,inf	NA,0.866477	0.000349124	0.000436892
2	chr1:39817036:C:T	39817036	T,T	C,C	1,1	inf,inf	inf,inf	0.629965,1.7454	0.000348739	0.000550048
2	chr1:40130663:C:T	40130663	NA,T	NA,C	NA,1	NA,-inf	NA,inf	NA,0.926847	0.000348021	0.000439383
2	chr1:40386669:C:T	40386669	NA,T	NA,C	NA,1	NA,-inf	NA,inf	NA,1.0056	0.000348007	0.000443685
2	chr1:40044896:AC:A	40044896	NA,A	NA,AC	NA,1	NA,-inf	NA,inf	NA,0.921307	0.000347972	0.000439185
2	chr1:39568262:A:G	39568262	NA,G	NA,A	NA,1	NA,inf	NA,inf	NA,1.00255	0.000347489	0.000444176
2	chr1:39998049:T:G	39998049	G,G	T,T	1,1	-inf,inf	inf,inf	2.35345,0.0167138	0.000347285	0.00053325
2	chr1:39531044:C:T	39531044	T,T	C,C	1,1	inf,inf	inf,inf	1.19944,0.991004	0.000346551	0.000447719
2	chr1:39809417:A:T	39809417	T,T	A,A	1,1	inf,inf	inf,inf	0.709199,1.58193	0.000346066	0.000523213
2	chr1:39839952:C:T	39839952	NA,T	NA,C	NA,1	NA,inf	NA,inf	NA,0.869506	0.00034548	0.000433723
2	chr1:40271844:T:G	40271844	G,NA	T,NA	1,NA	inf,NA	inf,NA	0.99671,NA	0.000344724	0.000444566
2	chr1:40346651:T:C	40346651	NA,C	NA,T	NA,1	NA,-inf	NA,inf	NA,0.996039	0.000344534	0.000441388
2	chr1:40132955:G:A	40132955	NA,A	NA,G	NA,1	NA,-inf	NA,inf	NA,0.92029	0.000344193	0.000434584
2	chr1:40131076:C:A	40131076	NA,A	NA,C	NA,1	NA,-inf	NA,inf	NA,0.919693	0.000343857	0.00043416
2	chr1:40134393:T:C	40134393	NA,C	NA,T	NA,1	NA,-inf	NA,inf	NA,0.919693	0.000343857	0.00043416
2	chr1:39856779:C:A	39856779	NA,A	NA,C	NA,1	NA,inf	NA,inf	NA,0.866033	0.000343448	0.000431186
2	chr1:40161939:C:T	40161939	NA,T	NA,C	NA,1	NA,-inf	NA,inf	NA,0.901275	0.000341703	0.000432793
2	chr1:39673690:C:T	39673690	T,T	C,C	1,1	-inf,inf	inf,inf	1.49569,0.206278	0.000341633	0.000429877
2	chr1:40138774:C:A	40138774	NA,A	NA,C	NA,1	NA,-inf	NA,inf	NA,0.914611	0.000340926	0.000430479
2	chr1:40135119:C:T	40135119	NA,T	NA,C	NA,1	NA,-inf	NA,inf	NA,0.914541	0.000340886	0.000430431
2	chr1:40135851:T:C	40135851	NA,C	NA,T	NA,1	NA,-inf	NA,inf	NA,0.914516	0.000340879	0.00043042
2	chr1:39791949:A:T	39791949	NA,T	NA,A	NA,1	NA,-inf	NA,inf	NA,0.918814	0.000340769	0.000435041
2	chr1:40137107:C:T	40137107	NA,T	NA,C	NA,1	NA,-inf	NA,inf	NA,0.913637	0.00034038	0.000429792
2	chr1:39620993:G:A	39620993	NA,A	NA,G	NA,1	NA,-inf	NA,inf	NA,0.907506	0.000340152	0.00043159
2	chr1:39686757:G:A	39686757	A,A	G,G	1,1	-inf,-inf	inf,inf	1.48612,0.124179	0.000339912	0.00041733
2	chr1:40135050:G:A	40135050	NA,A	NA,G	NA,1	NA,-inf	NA,inf	NA,0.912289	0.000339625	0.000428841
2	chr1:40009014:G:A	40009014	NA,A	NA,G	NA,1	NA,inf	NA,inf	NA,0.858691	0.000337903	0.000422037
2	chr1:39752096:C:G	39752096	NA,G	NA,C	NA,1	NA,-inf	NA,inf	NA,0.897867	0.00033788	0.000429571
2	chr1:40139425:G:A	40139425	NA,A	NA,G	NA,1	NA,-inf	NA,inf	NA,0.908667	0.000337631	0.00042625
2	chr1:39527136:T:C	39527136	C,C	T,T	1,1	inf,inf	inf,inf	1.09821,1.07048	0.000337609	0.000434282
2	chr1:39498000:C:T	39498000	NA,T	NA,C	NA,1	NA,-inf	NA,inf	NA,0.918094	0.000337441	0.000428605
2	chr1:40035680:C:T	40035680	NA,T	NA,C	NA,1	NA,inf	NA,inf	NA,0.856263	0.000337415	0.000420853
2	chr1:39673195:C:G	39673195	NA,G	NA,C	NA,1	NA,-inf	NA,inf	NA,0.924056	0.000336572	0.000428807
2	chr1:40388204:TC:T	40388204	T,NA	TC,NA	1,NA	inf,NA	inf,NA	0.996888,NA	0.000336507	0.000435124
2	chr1:39508810:T:C	39508810	NA,C	NA,T	NA,1	NA,-inf	NA,inf	NA,0.910293	0.000335721	0.000428222
2	chr1:39799181:C:T	39799181	NA,T	NA,C	NA,1	NA,-inf	NA,inf	NA,0.864515	0.000335429	0.000418918
2	chr1:39964948:G:A	39964948	NA,A	NA,G	NA,1	NA,-inf	NA,inf	NA,0.887663	0.000333299	0.00042325
2	chr1:39587389:C:T	39587389	T,T	C,C	1,1	inf,inf	inf,inf	1.30633,0.815865	0.000333276	0.000431227
2	chr1:40107342:T:G	40107342	NA,G	NA,T	NA,1	NA,-inf	NA,inf	NA,0.885976	0.000332532	0.000424563
2	chr1:39691608:C:T	39691608	NA,T	NA,C	NA,1	NA,-inf	NA,inf	NA,0.846011	0.000331953	0.000414732
2	chr1:39498236:G:A	39498236	NA,A	NA,G	NA,1	NA,-inf	NA,inf	NA,0.907304	0.000331605	0.000421181
2	chr1:40390019:A:G	40390019	G,G	A,A	1,1	-inf,-inf	inf,inf	1.47635,0.676411	0.000330819	0.000450352
2	chr1:39793321:G:A	39793321	A,A	G,G	1,1	-inf,-inf	inf,inf	1.6447,0.620215	0.000330693	0.000539331
2	chr1:40013602:G:A	40013602	A,A	G,G	1,1	-inf,-inf	inf,inf	2.33667,0.0813039	0.000330666	0.000513167
2	chr1:40342020:G:C	40342020	NA,C	NA,G	NA,1	NA,-inf	NA,inf	NA,0.98529	0.000330159	0.000422197
2	chr1:39954009:A:G	39954009	G,G	A,A	1,1	-inf,-inf	inf,inf	2.63556,1.2174	0.000329636	0.00223965
2	chr1:39696145:C:T	39696145	NA,T	NA,C	NA,1	NA,-inf	NA,inf	NA,0.904157	0.000328928	0.000421769
2	chr1:40038107:G:A	40038107	A,A	G,G	1,1	-inf,-inf	inf,inf	0.92463,1.20116	0.000328376	0.000414094
2	chr1:39592649:CT:C	39592649	NA,C	NA,CT	NA,1	NA,inf	NA,inf	NA,0.846804	0.000328141	0.00041474
2	chr1:40376099:C:T	40376099	T,T	C,C	1,1	-inf,inf	inf,inf	1.57957,0.386758	0.000327814	0.000410874
2	chr1:39537271:T:G	39537271	NA,G	NA,T	NA,1	NA,-inf	NA,inf	NA,0.895312	0.000327384	0.000417834
2	chr1:40133466:A:G	40133466	NA,G	NA,A	NA,1	NA,-inf	NA,inf	NA,0.885106	0.000324895	0.00041025
2	chr1:39631460:A:C	39631460	NA,C	NA,A	NA,1	NA,inf	NA,inf	NA,0.837421	0.000324394	0.000410423
2	chr1:39699996:C:G	39699996	NA,G	NA,C	NA,1	NA,-inf	NA,inf	NA,0.876802	0.000323967	0.00041202
2	chr1:40108465:G:A	40108465	NA,A	NA,G	NA,1	NA,inf	NA,inf	NA,0.819703	0.00032307	0.000405256
2	chr1:40148815:G:A	40148815	NA,A	NA,G	NA,1	NA,inf	NA,inf	NA,0.834318	0.000323004	0.000404093
2	chr1:39523655:C:T	39523655	T,T	C,C	1,1	inf,inf	inf,inf	1.09964,1.0419	0.000321817	0.000414106
2	chr1:39572860:A:G	39572860	NA,G	NA,A	NA,1	NA,-inf	NA,inf	NA,0.884553	0.000321499	0.000410265
2	chr1:39749985:T:C	39749985	NA,C	NA,T	NA,1	NA,-inf	NA,inf	NA,0.874861	0.00032133	0.000408886
2	chr1:39600538:A:T	39600538	T,NA	A,NA	1,NA	inf,NA	inf,NA	1.02625,NA	0.000321237	0.000419769
2	chr1:39585944:T:C	39585944	C,C	T,T	1,1	inf,inf	inf,inf	1.23982,0.870744	0.000320994	0.000415218
2	chr1:39500968:T:C	39500968	C,NA	T,NA	1,NA	-inf,NA	inf,NA	0.935251,NA	0.000320443	0.000397982
2	chr1:40371015:T:C	40371015	C,C	T,T	1,1	inf,-inf	inf,inf	1.37942,0.523667	0.000318802	0.000377474
2	chr1:39747236:C:T	39747236	NA,T	NA,C	NA,1	NA,-inf	NA,inf	NA,0.82153	0.000318736	0.000399315
2	chr1:40158427:C:T	40158427	T,NA	C,NA	1,NA	inf,NA	inf,NA	1.02418,NA	0.000317921	0.000417081
2	chr1:39850044:C:T	39850044	T,T	C,C	1,1	-inf,-inf	inf,inf	2.40249,0.223166	0.000317865	0.000574067
2	chr1:39517602:C:T	39517602	T,T	C,C	1,1	inf,inf	inf,inf	0.990215,0.909613	0.000317278	0.000405407
2	chr1:40025936:A:G	40025936	NA,G	NA,A	NA,1	NA,inf	NA,inf	NA,0.905339	0.000317077	0.000412941
2	chr1:39980468:C:T	39980468	T,T	C,C	1,1	-inf,-inf	inf,inf	0.921954,1.27477	0.000316671	0.000418275
2	chr1:39803449:G:A	39803449	A,A	G,G	1,1	-inf,-inf	inf,inf	1.0206,0.399679	0.000316584	0.000337669
2	chr1:40111430:C:T	40111430	T,NA	C,NA	1,NA	-inf,NA	inf,NA	1.23727,NA	0.000316566	0.000447476
2	chr1:39833898:T:C	39833898	C,NA	T,NA	1,NA	inf,NA	inf,NA	1.19597,NA	0.000316544	0.000455656
2	chr1:40009346:T:C	40009346	C,C	T,T	1,1	-inf,-inf	inf,inf	2.26705,0.0623828	0.000315441	0.000478271
2	chr1:39484705:C:T	39484705	NA,T	NA,C	NA,1	NA,-inf	NA,inf	NA,0.887602	0.000314322	0.000400015
2	chr1:40112304:G:A	40112304	NA,A	NA,G	NA,1	NA,-inf	NA,inf	NA,0.864848	0.000314276	0.000396999
2	chr1:39482552:A:G	39482552	G,G	A,A	1,1	inf,inf	inf,inf	1.09906,1.28139	0.000314205	0.000424686
2	chr1:39963476:T:C	39963476	NA,C	NA,T	NA,1	NA,-inf	NA,inf	NA,0.98247	0.000314119	0.000416061
2	chr1:39778180:G:A	39778180	NA,A	NA,G	NA,1	NA,-inf	NA,inf	NA,0.809422	0.000312817	0.000391837
2	chr1:40171763:C:T	40171763	T,NA	C,NA	1,NA	inf,NA	inf,NA	1.01738,NA	0.00031274	0.000410433
2	chr1:39820600:A:G	39820600	G,G	A,A	1,1	-inf,-inf	inf,inf	0.925456,0.412911	0.000312712	0.00033159
2	chr1:39754445:C:G	39754445	NA,G	NA,C	NA,1	NA,-inf	NA,inf	NA,0.854631	0.000310913	0.00039565
2	chr1:40340410:T:C	40340410	NA,C	NA,T	NA,1	NA,inf	NA,inf	NA,0.807147	0.000310732	0.000390762
2	chr1:40138357:G:A	40138357	NA,A	NA,G	NA,1	NA,-inf	NA,inf	NA,0.857532	0.000310567	0.000392252
2	chr1:39964192:T:C	39964192	C,NA	T,NA	1,NA	inf,NA	inf,NA	1.272,NA	0.000310071	0.000462526
2	chr1:39837474:A:T	39837474	NA,T	NA,A	NA,1	NA,inf	NA,inf	NA,0.757389	0.000309984	0.000385238
2	chr1:39843504:G:A	39843504	NA,A	NA,G	NA,1	NA,-inf	NA,inf	NA,0.876015	0.000309513	0.000398069
2	chr1:40217477:T:TA	40217477	TA,NA	T,NA	1,NA	inf,NA	inf,NA	0.880014,NA	0.000309455	0.000382584
2	chr1:40138478:C:T	40138478	NA,T	NA,C	NA,1	NA,-inf	NA,inf	NA,0.855384	0.000309426	0.000390792
2	chr1:40049710:C:T	40049710	NA,T	NA,C	NA,1	NA,inf	NA,inf	NA,0.803357	0.000308873	0.000385521
2	chr1:39689325:G:A	39689325	NA,A	NA,G	NA,1	NA,-inf	NA,inf	NA,0.80188	0.000308382	0.000385521
2	chr1:39528873:A:T	39528873	T,T	A,A	1,1	inf,inf	inf,inf	1.07996,1.03559	0.000308305	0.000396613
2	chr1:40058839:G:T	40058839	NA,T	NA,G	NA,1	NA,inf	NA,inf	NA,0.801823	0.000308084	0.000384545
2	chr1:39752114:AG:A	39752114	NA,A	NA,AG	NA,1	NA,-inf	NA,inf	NA,0.84882	0.000307932	0.000391876
2	chr1:39819029:C:T	39819029	T,NA	C,NA	1,NA	-inf,NA	inf,NA	0.844122,NA	0.000307783	0.000374932
2	chr1:40348214:A:C	40348214	NA,C	NA,A	NA,1	NA,inf	NA,inf	NA,0.801086	0.000307359	0.000384279
2	chr1:40123533:G:T	40123533	NA,T	NA,G	NA,1	NA,-inf	NA,inf	NA,0.850551	0.000307358	0.000388247
2	chr1:40425185:A:G	40425185	NA,G	NA,A	NA,1	NA,inf	NA,inf	NA,0.827825	0.000306873	0.000393027
2	chr1:40117884:T:C	40117884	NA,C	NA,T	NA,1	NA,-inf	NA,inf	NA,0.833522	0.000306061	0.000387586
2	chr1:40091505:G:A	40091505	NA,A	NA,G	NA,1	NA,-inf	NA,inf	NA,0.852574	0.000305699	0.000386922
2	chr1:39736940:G:A	39736940	NA,A	NA,G	NA,1	NA,-inf	NA,inf	NA,0.833466	0.000304326	0.000386833
2	chr1:39888641:A:G	39888641	NA,G	NA,A	NA,1	NA,inf	NA,inf	NA,0.793815	0.000304075	0.000382045
2	chr1:40373304:A:C	40373304	C,C	A,A	1,1	-inf,inf	inf,inf	1.64704,0.175014	0.000302895	0.000379784
2	chr1:40309148:A:G	40309148	G,G	A,A	1,1	-inf,inf	inf,inf	0.304751,1.61113	0.000302801	0.000378349
2	chr1:40145135:G:A	40145135	NA,A	NA,G	NA,1	NA,-inf	NA,inf	NA,0.840484	0.000302208	0.000381688
2	chr1:40003912:C:T	40003912	T,T	C,C	1,1	inf,inf	inf,inf	2.05689,0.467366	0.000302083	0.000468214
2	chr1:40362772:G:A	40362772	A,NA	G,NA	1,NA	inf,NA	inf,NA	0.788231,NA	0.000302005	0.00036747
2	chr1:40016433:T:C	40016433	C,C	T,T	1,1	-inf,inf	inf,inf	2.28859,0.122875	0.000301902	0.000470449
2	chr1:39691804:G:A	39691804	A,NA	G,NA	1,NA	inf,NA	inf,NA	1.0164,NA	0.000301695	0.000400475
2	chr1:40174977:A:ATC	40174977	ATC,NA	A,NA	1,NA	inf,NA	inf,NA	0.694964,NA	0.00030145	0.000357257
2	chr1:40356536:G:T	40356536	T,NA	G,NA	1,NA	inf,NA	inf,NA	0.964254,NA	0.000301188	0.000384838
2	chr1:39991644:G:A	39991644	NA,A	NA,G	NA,1	NA,inf	NA,inf	NA,0.79115	0.000301124	0.000376508
2	chr1:40025090:T:C	40025090	C,C	T,T	1,1	-inf,-inf	inf,inf	2.32176,0.0034695	0.000301096	0.000473093
2	chr1:40010548:A:G	40010548	G,G	A,A	1,1	-inf,-inf	inf,inf	2.27804,0.109242	0.000300261	0.000466381
2	chr1:39732463:G:A	39732463	NA,A	NA,G	NA,1	NA,-inf	NA,inf	NA,0.834103	0.000300024	0.00038168
2	chr1:39498201:A:G	39498201	G,G	A,A	1,1	inf,inf	inf,inf	0.650255,1.44103	0.000299865	0.000389791
2	chr1:40010555:A:G	40010555	G,G	A,A	1,1	-inf,-inf	inf,inf	2.275,0.108137	0.000298891	0.000463979
2	chr1:39602379:T:G	39602379	NA,G	NA,T	NA,1	NA,-inf	NA,inf	NA,0.835852	0.000298357	0.000379806
2	chr1:40224913:G:A	40224913	A,NA	G,NA	1,NA	inf,NA	inf,NA	0.85824,NA	0.000298113	0.000368644
2	chr1:40276812:A:G	40276812	NA,G	NA,A	NA,1	NA,-inf	NA,inf	NA,0.837069	0.000297872	0.000376557
2	chr1:39835171:T:A	39835171	A,NA	T,NA	1,NA	inf,NA	inf,NA	1.17317,NA	0.000297759	0.00043428
2	chr1:39562765:TAA:T	39562765	NA,T	NA,TAA	NA,1	NA,-inf	NA,inf	NA,0.836999	0.000297754	0.000380004
2	chr1:40274958:T:C	40274958	NA,C	NA,T	NA,1	NA,-inf	NA,inf	NA,0.835753	0.000297384	0.000375915
2	chr1:39493413:C:T	39493413	T,T	C,C	1,1	inf,inf	inf,inf	1.07151,1.27566	0.000296798	0.00040131
2	chr1:40382762:T:C	40382762	NA,C	NA,T	NA,1	NA,inf	NA,inf	NA,0.801566	0.000296677	0.000375556
2	chr1:39962606:G:A	39962606	NA,A	NA,G	NA,1	NA,inf	NA,inf	NA,0.728121	0.000296142	0.000369165
2	chr1:39527206:T:G	39527206	G,G	T,T	1,1	inf,inf	inf,inf	1.5376,0.759822	0.000295526	0.000398688
2	chr1:40110930:G:A	40110930	A,A	G,G	1,1	-inf,inf	inf,inf	1.4355,0.964431	0.000294661	0.000413816
2	chr1:39858975:G:A	39858975	A,NA	G,NA	1,NA	inf,NA	inf,NA	1.16517,NA	0.000294498	0.000429156
2	chr1:40165045:A:G	40165045	NA,G	NA,A	NA,1	NA,-inf	NA,inf	NA,0.807979	0.000292948	0.000373787
2	chr1:39724430:G:A	39724430	A,A	G,G	1,1	-inf,inf	inf,inf	0.529461,1.44142	0.000292319	0.000372964
2	chr1:40391252:A:G	40391252	G,G	A,A	1,1	-inf,-inf	inf,inf	1.40734,0.677803	0.000292141	0.000397107
2	chr1:40002812:A:T	40002812	NA,T	NA,A	NA,1	NA,-inf	NA,inf	NA,0.807609	0.000291825	0.000367309
2	chr1:40016673:C:T	40016673	NA,T	NA,C	NA,1	NA,inf	NA,inf	NA,0.783148	0.000291699	0.000367956
2	chr1:39981497:T:C	39981497	NA,C	NA,T	NA,1	NA,-inf	NA,inf	NA,0.801185	0.00029054	0.000367333
2	chr1:39587294:G:A	39587294	A,A	G,G	1,1	inf,inf	inf,inf	1.19406,0.857972	0.000290207	0.000375334
2	chr1:40353550:A:G	40353550	G,NA	A,NA	1,NA	-inf,NA	inf,NA	0.941882,NA	0.000287934	0.000369787
2	chr1:39478508:A:G	39478508	G,G	A,A	1,1	inf,inf	inf,inf	1.05672,1.26705	0.000287318	0.000387932
2	chr1:40279755:T:TG	40279755	NA,TG	NA,T	NA,1	NA,inf	NA,inf	NA,0.804834	0.000286344	0.000364651
2	chr1:39573010:T:C	39573010	NA,C	NA,T	NA,1	NA,-inf	NA,inf	NA,0.812114	0.000286153	0.000365041
2	chr1:40373562:C:T	40373562	T,T	C,C	1,1	inf,-inf	inf,inf	1.3349,0.504001	0.000285258	0.000338158
2	chr1:39581411:G:A	39581411	NA,A	NA,G	NA,1	NA,-inf	NA,inf	NA,0.799354	0.000284975	0.000361722
2	chr1:40126380:G:A	40126380	NA,A	NA,G	NA,1	NA,-inf	NA,inf	NA,0.793583	0.000284784	0.000359765
2	chr1:39620502:C:T	39620502	NA,T	NA,C	NA,1	NA,-inf	NA,inf	NA,0.786947	0.000283682	0.000359894
2	chr1:40319314:T:C	40319314	C,C	T,T	1,1	inf,inf	inf,inf	0.459698,1.42914	0.000283597	0.000358596
2	chr1:40166003:T:C	40166003	NA,C	NA,T	NA,1	NA,-inf	NA,inf	NA,0.807305	0.000283388	0.000360497
2	chr1:40351576:C:T	40351576	NA,T	NA,C	NA,1	NA,inf	NA,inf	NA,0.774907	0.000282585	0.000357741
2	chr1:39581767:T:C	39581767	NA,C	NA,T	NA,1	NA,-inf	NA,inf	NA,0.802779	0.000281934	0.000359068
2	chr1:40005048:T:G	40005048	NA,G	NA,T	NA,1	NA,-inf	NA,inf	NA,0.777263	0.000281824	0.000356752
2	chr1:39961554:A:G	39961554	G,NA	A,NA	1,NA	-inf,NA	inf,NA	0.773808,NA	0.000281813	0.000340498
2	chr1:39842345:T:C	39842345	C,C	T,T	1,1	-inf,-inf	inf,inf	2.32355,0.233194	0.00028179	0.000504403
2	chr1:40394177:G:A	40394177	A,NA	G,NA	1,NA	inf,NA	inf,NA	0.735927,NA	0.000281175	0.000341092
2	chr1:39830110:T:C	39830110	C,C	T,T	1,1	-inf,-inf	inf,inf	2.37576,0.0414803	0.000280937	0.0004972
2	chr1:39788503:C:T	39788503	NA,T	NA,C	NA,1	NA,-inf	NA,inf	NA,0.796617	0.000280414	0.000353882
2	chr1:40129422:T:C	40129422	NA,C	NA,T	NA,1	NA,-inf	NA,inf	NA,0.789225	0.000279961	0.000353402
2	chr1:39995964:C:T	39995964	NA,T	NA,C	NA,1	NA,-inf	NA,inf	NA,0.775527	0.000279512	0.000354155
2	chr1:40396077:G:A	40396077	A,A	G,G	1,1	inf,-inf	inf,inf	1.35928,0.44998	0.000279202	0.000331028
2	chr1:40040500:T:C	40040500	NA,C	NA,T	NA,1	NA,inf	NA,inf	NA,0.742187	0.000278885	0.000348778
2	chr1:39783386:G:A	39783386	NA,A	NA,G	NA,1	NA,-inf	NA,inf	NA,0.792775	0.000278621	0.00035166
2	chr1:39796998:C:T	39796998	NA,T	NA,C	NA,1	NA,-inf	NA,inf	NA,0.75251	0.000278471	0.000348375
2	chr1:40372964:C:G	40372964	G,G	C,C	1,1	-inf,inf	inf,inf	1.57917,0.214416	0.000278264	0.000348215
2	chr1:40045032:C:T	40045032	NA,T	NA,C	NA,1	NA,inf	NA,inf	NA,0.741047	0.000277098	0.000350574
2	chr1:39969357:G:A	39969357	NA,A	NA,G	NA,1	NA,inf	NA,inf	NA,0.694825	0.000277093	0.000344556
2	chr1:40010515:A:G	40010515	G,G	A,A	1,1	-inf,-inf	inf,inf	2.226,0.11307	0.000277035	0.000428433
2	chr1:39834043:G:GTAA	39834043	GTAA,GTAA	G,G	1,1	-inf,-inf	inf,inf	2.31339,0.230743	0.000276653	0.00049494
2	chr1:39749791:G:C	39749791	C,NA	G,NA	1,NA	inf,NA	inf,NA	4.10581,NA	0.000275895	0.000371096
2	chr1:39818381:A:G	39818381	G,G	A,A	1,1	-inf,-inf	inf,inf	1.01543,0.203787	0.000275263	0.000291983
2	chr1:39698719:A:G	39698719	NA,G	NA,A	NA,1	NA,-inf	NA,inf	NA,0.828196	0.000275226	0.000354581
2	chr1:39886722:A:G	39886722	G,NA	A,NA	1,NA	-inf,NA	inf,NA	1.33643,NA	0.000274336	0.000404913
2	chr1:40032934:A:C	40032934	C,C	A,A	1,1	-inf,-inf	inf,inf	0.883937,1.14126	0.000274325	0.000346468
2	chr1:39816195:A:G	39816195	NA,G	NA,A	NA,1	NA,-inf	NA,inf	NA,0.739751	0.000274053	0.00034252
2	chr1:40398219:C:T	40398219	NA,T	NA,C	NA,1	NA,inf	NA,inf	NA,0.759936	0.00027401	0.000344757
2	chr1:40391858:A:C	40391858	C,C	A,A	1,1	-inf,inf	inf,inf	1.59772,0.175917	0.000273858	0.000343694
2	chr1:40285960:C:T	40285960	NA,T	NA,C	NA,1	NA,inf	NA,inf	NA,0.735576	0.000273514	0.000344451
2	chr1:40266676:T:C	40266676	C,NA	T,NA	1,NA	inf,NA	inf,NA	0.758197,NA	0.000273019	0.000331814
2	chr1:39671026:G:A	39671026	NA,A	NA,G	NA,1	NA,inf	NA,inf	NA,0.727662	0.000272899	0.000344075
2	chr1:39947426:T:C	39947426	C,C	T,T	1,1	-inf,inf	inf,inf	3.52911,0.336741	0.000272042	0.00185265
2	chr1:39709052:GC:G	39709052	NA,G	NA,GC	NA,1	NA,-inf	NA,inf	NA,0.772113	0.000271896	0.000346073
2	chr1:39670026:T:C	39670026	C,NA	T,NA	1,NA	inf,NA	inf,NA	0.724114,NA	0.000271746	0.000332266
2	chr1:39706533:T:C	39706533	NA,C	NA,T	NA,1	NA,-inf	NA,inf	NA,0.713308	0.000271322	0.000338326
2	chr1:40399961:G:A	40399961	A,A	G,G	1,1	inf,-inf	inf,inf	1.35449,0.433022	0.000271166	0.000321547
2	chr1:39826470:A:G	39826470	G,G	A,A	1,1	-inf,-inf	inf,inf	2.25651,0.0919944	0.000270949	0.000436716
2	chr1:40386710:T:G	40386710	G,G	T,T	1,1	-inf,inf	inf,inf	1.48432,0.577621	0.000270896	0.000354721
2	chr1:40241725:T:C	40241725	NA,C	NA,T	NA,1	NA,-inf	NA,inf	NA,0.772146	0.000270685	0.000342045
2	chr1:39522879:G:A	39522879	NA,A	NA,G	NA,1	NA,-inf	NA,inf	NA,0.77365	0.000269851	0.00034404
2	chr1:40227021:G:A	40227021	NA,A	NA,G	NA,1	NA,-inf	NA,inf	NA,0.768572	0.000269392	0.000340387
2	chr1:39826612:A:G	39826612	NA,G	NA,A	NA,1	NA,inf	NA,inf	NA,0.720536	0.000269313	0.000339205
2	chr1:40109881:A:G	40109881	NA,G	NA,A	NA,1	NA,-inf	NA,inf	NA,0.77069	0.000269306	0.000340499
2	chr1:40225615:G:T	40225615	NA,T	NA,G	NA,1	NA,-inf	NA,inf	NA,0.767704	0.000268869	0.000339755
2	chr1:39787941:T:TC	39787941	NA,TC	NA,T	NA,1	NA,-inf	NA,inf	NA,0.769864	0.000268808	0.000339285
2	chr1:39820242:A:G	39820242	NA,G	NA,A	NA,1	NA,-inf	NA,inf	NA,0.776219	0.000268428	0.000340456
2	chr1:40237497:T:C	40237497	NA,C	NA,T	NA,1	NA,-inf	NA,inf	NA,0.765906	0.000268253	0.000338954
2	chr1:40010451:C:T	40010451	NA,T	NA,C	NA,1	NA,inf	NA,inf	NA,0.720642	0.000268253	0.000339287
2	chr1:40222327:G:A	40222327	NA,A	NA,G	NA,1	NA,-inf	NA,inf	NA,0.76518	0.00026795	0.000338571
2	chr1:40224027:C:G	40224027	NA,G	NA,C	NA,1	NA,-inf	NA,inf	NA,0.76518	0.00026795	0.000338571
2	chr1:40223434:C:T	40223434	NA,T	NA,C	NA,1	NA,-inf	NA,inf	NA,0.764145	0.000267515	0.000338022
2	chr1:39639972:G:GC	39639972	NA,GC	NA,G	NA,1	NA,-inf	NA,inf	NA,0.779314	0.000267391	0.000341676
2	chr1:40344485:T:C	40344485	NA,C	NA,T	NA,1	NA,-inf	NA,inf	NA,0.770283	0.000267172	0.000340029
2	chr1:40283773:A:G	40283773	NA,G	NA,A	NA,1	NA,inf	NA,inf	NA,0.717559	0.00026584	0.000334788
2	chr1:40353970:T:G	40353970	NA,G	NA,T	NA,1	NA,inf	NA,inf	NA,0.72189	0.000265242	0.000336437
2	chr1:39651538:T:C	39651538	C,C	T,T	1,1	-inf,-inf	inf,inf	0.84502,1.11852	0.000265164	0.000338146
2	chr1:39750481:A:G	39750481	G,NA	A,NA	1,NA	inf,NA	inf,NA	4.05263,NA	0.000264309	0.000355102
2	chr1:40417851:C:T	40417851	T,T	C,C	1,1	-inf,inf	inf,inf	1.48898,0.546847	0.00026363	0.000344752
2	chr1:39790117:C:T	39790117	NA,T	NA,C	NA,1	NA,-inf	NA,inf	NA,0.75719	0.000263554	0.000332652
2	chr1:40182999:C:G	40182999	NA,G	NA,C	NA,1	NA,-inf	NA,inf	NA,0.754265	0.000263402	0.000332838
2	chr1:39637356:G:A	39637356	NA,A	NA,G	NA,1	NA,-inf	NA,inf	NA,0.768569	0.000263241	0.000336282
2	chr1:39868669:A:C	39868669	C,C	A,A	1,1	-inf,-inf	inf,inf	2.30146,0.18791	0.000263008	0.000468046
2	chr1:40102861:C:T	40102861	NA,T	NA,C	NA,1	NA,-inf	NA,inf	NA,0.739798	0.000262477	0.000334911
2	chr1:39737675:G:A	39737675	NA,A	NA,G	NA,1	NA,-inf	NA,inf	NA,0.721381	0.000262243	0.000330073
2	chr1:40308812:T:G	40308812	G,NA	T,NA	1,NA	-inf,NA	inf,NA	0.775052,NA	0.000261893	0.000323245
2	chr1:40334108:C:T	40334108	NA,T	NA,C	NA,1	NA,-inf	NA,inf	NA,0.786706	0.000261466	0.000330446
2	chr1:39572652:G:A	39572652	NA,A	NA,G	NA,1	NA,-inf	NA,inf	NA,0.754448	0.000261442	0.000333389
2	chr1:40398201:A:AT	40398201	NA,AT	NA,A	NA,1	NA,inf	NA,inf	NA,0.729343	0.000260839	0.000328286
2	chr1:39799684:C:T	39799684	T,T	C,C	1,1	inf,inf	inf,inf	0.787847,1.36422	0.000260555	0.000398276
2	chr1:39590759:G:A	39590759	NA,A	NA,G	NA,1	NA,-inf	NA,inf	NA,0.742269	0.000260127	0.000330195
2	chr1:39867175:C:T	39867175	T,T	C,C	1,1	-inf,-inf	inf,inf	2.28984,0.189767	0.000260101	0.000461277
2	chr1:40149763:AAAT:A	40149763	NA,A	NA,AAAT	NA,1	NA,-inf	NA,inf	NA,0.74406	0.00025987	0.000328341
2	chr1:39717000:G:T	39717000	T,T	G,G	1,1	-inf,inf	inf,inf	0.470909,1.42155	0.000259784	0.000332151
2	chr1:40308563:T:C	40308563	NA,C	NA,T	NA,1	NA,-inf	NA,inf	NA,0.818088	0.000259677	0.000330602
2	chr1:39494334:CTTTCTTT:C	39494334	NA,C	NA,CTTTCTTT	NA,1	NA,-inf	NA,inf	NA,0.76363	0.00025965	0.000331774
2	chr1:39970329:T:A	39970329	NA,A	NA,T	NA,1	NA,-inf	NA,inf	NA,0.767931	0.000258434	0.000335042
2	chr1:39822379:G:A	39822379	A,A	G,G	1,1	-inf,-inf	inf,inf	1.04842,0.146559	0.000258412	0.000274897
2	chr1:39535679:T:C	39535679	NA,C	NA,T	NA,1	NA,-inf	NA,inf	NA,0.745349	0.000258306	0.000329226
2	chr1:39672573:G:A	39672573	A,A	G,G	1,1	-inf,inf	inf,inf	1.43061,0.0652244	0.000257774	0.000317068
2	chr1:40033003:A:G	40033003	G,G	A,A	1,1	-inf,-inf	inf,inf	0.872406,1.11652	0.000257723	0.000325525
2	chr1:39831403:G:A	39831403	A,A	G,G	1,1	-inf,-inf	inf,inf	2.27204,0.219468	0.000257591	0.000457277
2	chr1:39608702:TCAAAA:T	39608702	NA,T	NA,TCAAAA	NA,1	NA,-inf	NA,inf	NA,0.735691	0.000257138	0.000326378
2	chr1:40012647:C:T	40012647	T,T	C,C	1,1	-inf,-inf	inf,inf	1.99406,0.380723	0.000256901	0.000391944
2	chr1:40009425:A:G	40009425	G,NA	A,NA	1,NA	-inf,NA	inf,NA	1.233,NA	0.000256722	0.000358296
2	chr1:39666772:C:T	39666772	NA,T	NA,C	NA,1	NA,-inf	NA,inf	NA,0.749207	0.000256646	0.000327628
2	chr1:39498760:A:G	39498760	NA,G	NA,A	NA,1	NA,-inf	NA,inf	NA,0.758204	0.000256044	0.000325652
2	chr1:40345775:A:C	40345775	NA,C	NA,A	NA,1	NA,-inf	NA,inf	NA,0.741665	0.000255477	0.000325154
2	chr1:39718220:G:C	39718220	C,C	G,G	1,1	-inf,inf	inf,inf	0.684756,1.17326	0.000255293	0.000325898
2	chr1:39963161:C:T	39963161	NA,T	NA,C	NA,1	NA,inf	NA,inf	NA,0.693971	0.000254534	0.000321158
2	chr1:39637527:G:A	39637527	NA,A	NA,G	NA,1	NA,inf	NA,inf	NA,0.669477	0.000254378	0.000319206
2	chr1:40128486:T:G	40128486	NA,G	NA,T	NA,1	NA,-inf	NA,inf	NA,0.731775	0.000254336	0.000321394
2	chr1:39540766:CAA:C	39540766	NA,C	NA,CAA	NA,1	NA,-inf	NA,inf	NA,0.73602	0.000254265	0.000324139
2	chr1:39535388:A:G	39535388	G,NA	A,NA	1,NA	-inf,NA	inf,NA	1.04014,NA	0.000254194	0.000332218
2	chr1:39939374:C:T	39939374	NA,T	NA,C	NA,1	NA,inf	NA,inf	NA,0.651978	0.000253844	0.000316688
2	chr1:39789632:C:G	39789632	NA,G	NA,C	NA,1	NA,-inf	NA,inf	NA,0.728335	0.000253609	0.000322773
2	chr1:39589032:G:A	39589032	NA,A	NA,G	NA,1	NA,-inf	NA,inf	NA,0.724508	0.000253019	0.000321168
2	chr1:39979824:T:C	39979824	C,C	T,T	1,1	-inf,-inf	inf,inf	0.817867,1.2348	0.000252906	0.000332997
2	chr1:40345111:G:A	40345111	A,A	G,G	1,1	-inf,inf	inf,inf	1.00941,1.02548	0.000252829	0.000333708
2	chr1:39610642:TCTTA:T	39610642	NA,T	NA,TCTTA	NA,1	NA,-inf	NA,inf	NA,0.722047	0.000252038	0.000319962
2	chr1:40122967:T:A	40122967	NA,A	NA,T	NA,1	NA,-inf	NA,inf	NA,0.723307	0.000251026	0.000317226
2	chr1:39778402:C:T	39778402	T,NA	C,NA	1,NA	inf,NA	inf,NA	4.00342,NA	0.000250232	0.000335522
2	chr1:40137995:C:T	40137995	NA,T	NA,C	NA,1	NA,-inf	NA,inf	NA,0.708149	0.000249926	0.000316777
2	chr1:39614780:T:C	39614780	NA,C	NA,T	NA,1	NA,-inf	NA,inf	NA,0.715444	0.000249635	0.00031683
2	chr1:40033630:G:A	40033630	A,A	G,G	1,1	-inf,-inf	inf,inf	0.919144,1.04695	0.000248595	0.000313742
2	chr1:39703085:T:A	39703085	NA,A	NA,T	NA,1	NA,-inf	NA,inf	NA,0.713599	0.000248284	0.000315841
2	chr1:40126439:C:T	40126439	NA,T	NA,C	NA,1	NA,-inf	NA,inf	NA,0.714381	0.000247576	0.000312879
2	chr1:40403282:C:G	40403282	G,G	C,C	1,1	-inf,-inf	inf,inf	1.30781,0.694077	0.000246764	0.000334197
2	chr1:39612252:A:C	39612252	NA,C	NA,A	NA,1	NA,-inf	NA,inf	NA,0.706719	0.000245873	0.000312068
2	chr1:39515213:G:A	39515213	A,NA	G,NA	1,NA	-inf,NA	inf,NA	0.946727,NA	0.00024512	0.000316659
2	chr1:40153340:TA:T	40153340	NA,T	NA,TA	NA,1	NA,-inf	NA,inf	NA,0.695788	0.000245044	0.000310639
2	chr1:40151642:C:G	40151642	NA,G	NA,C	NA,1	NA,-inf	NA,inf	NA,0.70544	0.000244349	0.000308859
2	chr1:40403276:C:T	40403276	T,T	C,C	1,1	inf,inf	inf,inf	1.38316,0.338274	0.000244053	0.000297393
2	chr1:40376306:T:C	40376306	NA,C	NA,T	NA,1	NA,inf	NA,inf	NA,0.686781	0.000244019	0.000307224
2	chr1:39783597:T:C	39783597	C,NA	T,NA	1,NA	inf,NA	inf,NA	0.938418,NA	0.000243931	0.000319932
2	chr1:39804810:A:G	39804810	NA,G	NA,A	NA,1	NA,-inf	NA,inf	NA,0.670516	0.00024392	0.000305519
2	chr1:39604267:G:A	39604267	A,A	G,G	1,1	-inf,inf	inf,inf	1.72905,0.10893	0.000243047	0.000320412
2	chr1:40403412:C:G	40403412	G,G	C,C	1,1	-inf,-inf	inf,inf	1.29881,0.694295	0.000243023	0.000329026
2	chr1:40131721:C:T	40131721	NA,T	NA,C	NA,1	NA,inf	NA,inf	NA,0.711669	0.000242959	0.000312385
2	chr1:40410612:C:G	40410612	G,G	C,C	1,1	-inf,inf	inf,inf	1.49348,0.479248	0.00024294	0.000317443
2	chr1:39706896:G:A	39706896	NA,A	NA,G	NA,1	NA,inf	NA,inf	NA,0.705666	0.000242641	0.000311221
2	chr1:40107985:T:C	40107985	NA,C	NA,T	NA,1	NA,-inf	NA,inf	NA,0.70347	0.000241517	0.000305829
2	chr1:40405573:C:T	40405573	T,T	C,C	1,1	-inf,inf	inf,inf	1.40102,0.593658	0.000241347	0.000315337
2	chr1:40155891:T:C	40155891	NA,C	NA,T	NA,1	NA,-inf	NA,inf	NA,0.696399	0.000241033	0.000304672
2	chr1:39555972:A:G	39555972	G,G	A,A	1,1	inf,inf	inf,inf	1.03228,0.923239	0.000240714	0.000310678
2	chr1:40150597:A:G	40150597	NA,G	NA,A	NA,1	NA,-inf	NA,inf	NA,0.69511	0.000240562	0.000304077
2	chr1:40029431:A:C	40029431	C,NA	A,NA	1,NA	inf,NA	inf,NA	0.76862,NA	0.000240262	0.00030486
2	chr1:39523864:C:T	39523864	NA,T	NA,C	NA,1	NA,-inf	NA,inf	NA,0.698136	0.000240123	0.000306028
2	chr1:39526740:G:A	39526740	NA,A	NA,G	NA,1	NA,-inf	NA,inf	NA,0.698055	0.000240095	0.000305991
2	chr1:39474758:G:A	39474758	A,NA	G,NA	1,NA	inf,NA	inf,NA	0.797843,NA	0.000240005	0.000294613
2	chr1:39588992:G:A	39588992	NA,A	NA,G	NA,1	NA,-inf	NA,inf	NA,0.690222	0.000239872	0.000304501
2	chr1:40318022:C:G	40318022	NA,G	NA,C	NA,1	NA,-inf	NA,inf	NA,0.764391	0.00023954	0.000303807
2	chr1:40318927:A:G	40318927	G,NA	A,NA	1,NA	-inf,NA	inf,NA	0.74901,NA	0.000239129	0.000297641
2	chr1:40011129:A:G	40011129	G,G	A,A	1,1	inf,inf	inf,inf	1.06482,0.910027	0.000238942	0.000311434
2	chr1:40247109:C:T	40247109	T,NA	C,NA	1,NA	-inf,NA	inf,NA	0.706057,NA	0.000238722	0.000294629
2	chr1:40016676:G:A	40016676	A,A	G,G	1,1	-inf,inf	inf,inf	2.04116,0.250587	0.000238264	0.000357106
2	chr1:39962685:A:T	39962685	NA,T	NA,A	NA,1	NA,-inf	NA,inf	NA,0.67913	0.000238083	0.000302515
2	chr1:39808973:T:A	39808973	NA,A	NA,T	NA,1	NA,-inf	NA,inf	NA,0.652049	0.00023807	0.000298018
2	chr1:39936778:C:T	39936778	NA,T	NA,C	NA,1	NA,-inf	NA,inf	NA,0.693798	0.000237833	0.000303954
2	chr1:40099582:T:C	40099582	C,C	T,T	1,1	inf,inf	inf,inf	1.62602,0.762431	0.000237783	0.000350858
2	chr1:39536532:A:G	39536532	NA,G	NA,A	NA,1	NA,-inf	NA,inf	NA,0.69137	0.000237691	0.000302899
2	chr1:40169638:A:T	40169638	NA,T	NA,A	NA,1	NA,-inf	NA,inf	NA,0.686776	0.000237556	0.000300267
2	chr1:40063194:C:T	40063194	T,T	C,C	1,1	inf,inf	inf,inf	0.863295,1.07021	0.000237247	0.000299572
2	chr1:40400818:CTGG:C	40400818	C,C	CTGG,CTGG	1,1	-inf,-inf	inf,inf	1.25049,0.772573	0.000236855	0.000323421
2	chr1:40295351:TC:T	40295351	T,NA	TC,NA	1,NA	-inf,NA	inf,NA	0.704247,NA	0.000236467	0.000291136
2	chr1:39798685:G:A	39798685	NA,A	NA,G	NA,1	NA,-inf	NA,inf	NA,0.647308	0.000236466	0.000296033
2	chr1:40398412:A:AC	40398412	AC,AC	A,A	1,1	-inf,inf	inf,inf	1.51835,0.168946	0.000236457	0.000296628
2	chr1:39829834:ACTC:A	39829834	A,A	ACTC,ACTC	1,1	-inf,-inf	inf,inf	2.19298,0.273224	0.000236398	0.00041449
2	chr1:39790758:A:ATATAT	39790758	ATATAT,NA	A,NA	1,NA	inf,NA	inf,NA	3.92103,NA	0.000235996	0.000315822
2	chr1:39694335:G:C	39694335	C,NA	G,NA	1,NA	-inf,NA	inf,NA	0.713652,NA	0.000235903	0.000289394
2	chr1:39660359:G:A	39660359	A,NA	G,NA	1,NA	inf,NA	inf,NA	0.645803,NA	0.000235829	0.000289063
2	chr1:39770041:G:A	39770041	NA,A	NA,G	NA,1	NA,-inf	NA,inf	NA,0.676707	0.000235379	0.000298894
2	chr1:39660121:C:T	39660121	T,NA	C,NA	1,NA	inf,NA	inf,NA	0.644975,NA	0.000235217	0.000288345
2	chr1:40449719:A:G	40449719	NA,G	NA,A	NA,1	NA,-inf	NA,inf	NA,0.672145	0.000235098	0.000295424
2	chr1:40407788:TATC:T	40407788	NA,T	NA,TATC	NA,1	NA,inf	NA,inf	NA,0.650046	0.000235037	0.000296983
2	chr1:40108894:G:A	40108894	NA,A	NA,G	NA,1	NA,-inf	NA,inf	NA,0.683967	0.00023475	0.000300663
2	chr1:40061858:C:T	40061858	NA,T	NA,C	NA,1	NA,-inf	NA,inf	NA,0.688521	0.000234715	0.000300447
2	chr1:39812838:C:T	39812838	NA,T	NA,C	NA,1	NA,-inf	NA,inf	NA,0.64185	0.000234352	0.000293409
2	chr1:40078901:TATA:T	40078901	T,NA	TATA,NA	1,NA	-inf,NA	inf,NA	0.93594,NA	0.000234215	0.000305742
2	chr1:40155851:C:G	40155851	NA,G	NA,C	NA,1	NA,inf	NA,inf	NA,0.671611	0.000234117	0.00029739
2	chr1:40039054:T:G	40039054	NA,G	NA,T	NA,1	NA,-inf	NA,inf	NA,0.682046	0.000234007	0.000299433
2	chr1:39883721:G:A	39883721	A,A	G,G	1,1	-inf,-inf	inf,inf	2.20779,0.214904	0.000233898	0.000410017
2	chr1:39824605:T:C	39824605	C,C	T,T	1,1	-inf,-inf	inf,inf	1.47132,0.0847379	0.00023375	0.000294336
2	chr1:39808135:CCCGGCCGTGACCCCGTCTGGGAACTGAGGAGTGT:C	39808135	NA,C	NA,CCCGGCCGTGACCCCGTCTGGGAACTGAGGAGTGT	NA,1	NA,-inf	NA,inf	NA,0.642728	0.000233553	0.000292684
2	chr1:39778740:A:G	39778740	G,NA	A,NA	1,NA	inf,NA	inf,NA	3.91149,NA	0.000233417	0.000312325
2	chr1:40045216:T:C	40045216	NA,C	NA,T	NA,1	NA,inf	NA,inf	NA,0.629335	0.000233355	0.000292798
2	chr1:40432359:AT:A	40432359	NA,A	NA,AT	NA,1	NA,inf	NA,inf	NA,0.67267	0.00023312	0.000297616
2	chr1:40311837:C:T	40311837	NA,T	NA,C	NA,1	NA,-inf	NA,inf	NA,0.651054	0.000232916	0.000294522
2	chr1:40258017:CT:C	40258017	NA,C	NA,CT	NA,1	NA,inf	NA,inf	NA,0.693819	0.000232873	0.000299651
2	chr1:39728981:T:C	39728981	NA,C	NA,T	NA,1	NA,inf	NA,inf	NA,0.642674	0.000232669	0.000294727
2	chr1:39779987:C:T	39779987	T,NA	C,NA	1,NA	inf,NA	inf,NA	3.90544,NA	0.000232411	0.000310929
2	chr1:40052828:C:T	40052828	T,NA	C,NA	1,NA	inf,NA	inf,NA	0.752232,NA	0.000232347	0.000295403
2	chr1:40060331:T:C	40060331	C,C	T,T	1,1	inf,inf	inf,inf	0.854267,1.06656	0.000232181	0.000293231
2	chr1:40071944:A:G	40071944	NA,G	NA,A	NA,1	NA,inf	NA,inf	NA,0.62609	0.000232156	0.000291331
2	chr1:40067772:C:G	40067772	NA,G	NA,C	NA,1	NA,inf	NA,inf	NA,0.625575	0.000232019	0.00029113
2	chr1:40074058:G:T	40074058	NA,T	NA,G	NA,1	NA,inf	NA,inf	NA,0.617316	0.000231973	0.000292614
2	chr1:39977723:G:A	39977723	A,A	G,G	1,1	-inf,-inf	inf,inf	0.25776,1.56251	0.000231965	0.000300572
2	chr1:39591859:C:T	39591859	NA,T	NA,C	NA,1	NA,-inf	NA,inf	NA,0.659135	0.000231381	0.000292908
2	chr1:40410152:C:G	40410152	G,G	C,C	1,1	-inf,-inf	inf,inf	1.13104,0.918594	0.000230978	0.000317476
2	chr1:40053472:T:C	40053472	C,C	T,T	1,1	inf,inf	inf,inf	0.865757,1.05253	0.000230686	0.000291365
2	chr1:40015150:T:A	40015150	A,A	T,T	1,1	-inf,inf	inf,inf	2.04184,0.217132	0.000230422	0.000345935
2	chr1:40103286:GT:G	40103286	NA,G	NA,GT	NA,1	NA,-inf	NA,inf	NA,0.671694	0.000230279	0.000291606
2	chr1:39860576:C:T	39860576	T,T	C,C	1,1	-inf,-inf	inf,inf	2.21283,0.193296	0.000230183	0.000404663
2	chr1:39962802:C:A	39962802	NA,A	NA,C	NA,1	NA,-inf	NA,inf	NA,0.656549	0.000230091	0.000292312
2	chr1:40100841:T:G	40100841	NA,G	NA,T	NA,1	NA,-inf	NA,inf	NA,0.671026	0.000230048	0.000291314
2	chr1:40206598:G:A	40206598	NA,A	NA,G	NA,1	NA,-inf	NA,inf	NA,0.661504	0.000229407	0.000290132
2	chr1:39788684:T:C	39788684	C,NA	T,NA	1,NA	inf,NA	inf,NA	3.88868,NA	0.000229294	0.000306658
2	chr1:39731186:A:G	39731186	NA,G	NA,A	NA,1	NA,inf	NA,inf	NA,0.632234	0.000229054	0.000290148
2	chr1:39803985:T:C	39803985	NA,C	NA,T	NA,1	NA,-inf	NA,inf	NA,0.626889	0.000229029	0.000286809
2	chr1:39788427:C:T	39788427	T,NA	C,NA	1,NA	inf,NA	inf,NA	3.88519,NA	0.000228888	0.000306059
2	chr1:39721195:C:T	39721195	NA,T	NA,C	NA,1	NA,-inf	NA,inf	NA,0.606111	0.000228761	0.000285702
2	chr1:39720369:C:A	39720369	A,A	C,C	1,1	-inf,-inf	inf,inf	1.36692,0.253622	0.000228528	0.000289766
2	chr1:39813536:T:C	39813536	C,C	T,T	1,1	-inf,-inf	inf,inf	2.29723,0.00105135	0.000228483	0.000279113
2	chr1:39570997:G:C	39570997	C,NA	G,NA	1,NA	inf,NA	inf,NA	0.848612,NA	0.000228176	0.000301113
2	chr1:40014812:A:G	40014812	G,G	A,A	1,1	-inf,inf	inf,inf	2.03823,0.213674	0.000228137	0.000342497
2	chr1:39720284:T:G	39720284	G,G	T,T	1,1	-inf,-inf	inf,inf	1.37714,0.231765	0.000228099	0.000289218
2	chr1:40018200:C:T	40018200	T,T	C,C	1,1	-inf,inf	inf,inf	2.02027,0.240193	0.00022785	0.000341222
2	chr1:40078897:AGG:A	40078897	A,NA	AGG,NA	1,NA	-inf,NA	inf,NA	0.917346,NA	0.0002277	0.000297111
2	chr1:39572925:G:C	39572925	C,C	G,G	1,1	inf,inf	inf,inf	1.05139,0.864849	0.00022732	0.000293289
2	chr1:39777343:C:T	39777343	T,NA	C,NA	1,NA	inf,NA	inf,NA	3.86894,NA	0.000227224	0.000303658
2	chr1:39787084:C:T	39787084	T,NA	C,NA	1,NA	inf,NA	inf,NA	3.87043,NA	0.000227073	0.000303525
2	chr1:39783967:T:G	39783967	G,NA	T,NA	1,NA	inf,NA	inf,NA	3.8736,NA	0.000227061	0.000303499
2	chr1:40159411:G:T	40159411	NA,T	NA,G	NA,1	NA,-inf	NA,inf	NA,0.656652	0.000226853	0.000286804
2	chr1:39965013:G:A	39965013	NA,A	NA,G	NA,1	NA,inf	NA,inf	NA,0.598856	0.000226559	0.000284618
2	chr1:40263702:A:G	40263702	NA,G	NA,A	NA,1	NA,-inf	NA,inf	NA,0.660984	0.00022655	0.000286577
2	chr1:39868581:T:G	39868581	G,G	T,T	1,1	-inf,-inf	inf,inf	2.20875,0.173979	0.000226486	0.000396782
2	chr1:39989614:C:T	39989614	NA,T	NA,C	NA,1	NA,-inf	NA,inf	NA,0.653471	0.000225563	0.000285404
2	chr1:39786075:C:T	39786075	T,NA	C,NA	1,NA	inf,NA	inf,NA	3.85973,NA	0.000225308	0.000301118
2	chr1:39530462:G:A	39530462	NA,A	NA,G	NA,1	NA,-inf	NA,inf	NA,0.644928	0.000225113	0.000286469
2	chr1:39787032:T:A	39787032	A,NA	T,NA	1,NA	inf,NA	inf,NA	3.86153,NA	0.000225084	0.000300759
2	chr1:40219998:G:T	40219998	T,NA	G,NA	1,NA	-inf,NA	inf,NA	0.663073,NA	0.000224571	0.000277329
2	chr1:39715391:G:A	39715391	NA,A	NA,G	NA,1	NA,-inf	NA,inf	NA,0.648639	0.000224491	0.000285713
2	chr1:40071266:CT:C	40071266	NA,C	NA,CT	NA,1	NA,inf	NA,inf	NA,0.603378	0.000224093	0.000281303
2	chr1:39858621:T:C	39858621	C,C	T,T	1,1	-inf,-inf	inf,inf	2.20599,0.164356	0.000223872	0.000391952
2	chr1:39946763:G:A	39946763	A,NA	G,NA	1,NA	-inf,NA	inf,NA	0.588353,NA	0.000223817	0.000266099
2	chr1:40235243:T:G	40235243	NA,G	NA,T	NA,1	NA,-inf	NA,inf	NA,0.638155	0.00022381	0.000283959
2	chr1:40403600:A:G	40403600	G,G	A,A	1,1	inf,inf	inf,inf	1.39952,0.228293	0.000223557	0.000271857
2	chr1:40396277:A:G	40396277	G,NA	A,NA	1,NA	inf,NA	inf,NA	0.755232,NA	0.000223431	0.000288012
2	chr1:39809397:G:A	39809397	NA,A	NA,G	NA,1	NA,-inf	NA,inf	NA,0.610013	0.000223187	0.000279565
2	chr1:39788667:A:G	39788667	G,NA	A,NA	1,NA	inf,NA	inf,NA	3.85068,NA	0.000223064	0.000298042
2	chr1:39695632:G:A	39695632	NA,A	NA,G	NA,1	NA,inf	NA,inf	NA,0.61127	0.000222989	0.000283637
2	chr1:39788196:C:T	39788196	T,NA	C,NA	1,NA	inf,NA	inf,NA	3.84768,NA	0.000222923	0.00029779
2	chr1:39808126:GCGCCTC:G	39808126	NA,G	NA,GCGCCTC	NA,1	NA,-inf	NA,inf	NA,0.613111	0.000222779	0.000279418
2	chr1:39785670:CCTG:C	39785670	C,NA	CCTG,NA	1,NA	-inf,NA	inf,NA	0.71749,NA	0.000222445	0.000273602
2	chr1:40430453:A:C	40430453	NA,C	NA,A	NA,1	NA,-inf	NA,inf	NA,0.663546	0.000222232	0.00028695
2	chr1:39720370:T:A	39720370	A,A	T,T	1,1	-inf,-inf	inf,inf	1.36522,0.228657	0.000222084	0.000281645
2	chr1:40430126:A:T	40430126	NA,T	NA,A	NA,1	NA,-inf	NA,inf	NA,0.62441	0.000222012	0.00028137
2	chr1:39786959:T:G	39786959	G,NA	T,NA	1,NA	inf,NA	inf,NA	3.84246,NA	0.000221954	0.000296451
2	chr1:40015945:C:A	40015945	NA,A	NA,C	NA,1	NA,-inf	NA,inf	NA,0.644902	0.000221785	0.000283557
2	chr1:39804462:A:T	39804462	NA,T	NA,A	NA,1	NA,-inf	NA,inf	NA,0.608867	0.000221712	0.000277949
2	chr1:40222068:A:G	40222068	NA,G	NA,A	NA,1	NA,-inf	NA,inf	NA,0.627681	0.000221039	0.00028019
2	chr1:40037964:C:A	40037964	NA,A	NA,C	NA,1	NA,-inf	NA,inf	NA,0.647801	0.000220827	0.000282568
2	chr1:39982878:AC:A	39982878	NA,A	NA,AC	NA,1	NA,inf	NA,inf	NA,0.577137	0.000220694	0.000277168
2	chr1:39637108:A:G	39637108	G,G	A,A	1,1	-inf,-inf	inf,inf	0.509731,1.17351	0.000220693	0.000273386
2	chr1:40069268:A:T	40069268	T,T	A,A	1,1	-inf,-inf	inf,inf	0.803707,1.07307	0.000220666	0.000278189
2	chr1:39786874:A:G	39786874	G,NA	A,NA	1,NA	inf,NA	inf,NA	3.83192,NA	0.000220178	0.000294018
2	chr1:39642085:C:T	39642085	T,NA	C,NA	1,NA	inf,NA	inf,NA	0.816825,NA	0.000220124	0.000289842
2	chr1:39596277:TG:T	39596277	NA,T	NA,TG	NA,1	NA,-inf	NA,inf	NA,0.632657	0.000219561	0.00027871
2	chr1:39950765:C:T	39950765	T,T	C,C	1,1	inf,inf	inf,inf	1.50896,1.47006	0.000219328	0.00048542
2	chr1:40107858:C:T	40107858	NA,T	NA,C	NA,1	NA,-inf	NA,inf	NA,0.644943	0.000219274	0.000279162
2	chr1:39858301:T:C	39858301	C,C	T,T	1,1	-inf,-inf	inf,inf	2.18336,0.188037	0.000219133	0.000383518
2	chr1:39800442:G:T	39800442	NA,T	NA,G	NA,1	NA,-inf	NA,inf	NA,0.597907	0.00021911	0.00027452
2	chr1:40380572:C:T	40380572	NA,T	NA,C	NA,1	NA,inf	NA,inf	NA,0.614889	0.000218591	0.000279687
2	chr1:40432366:G:T	40432366	NA,T	NA,G	NA,1	NA,inf	NA,inf	NA,0.629119	0.000218485	0.000278838
2	chr1:39694086:A:C	39694086	NA,C	NA,A	NA,1	NA,inf	NA,inf	NA,0.586444	0.000218442	0.000276323
2	chr1:39790497:TATTACCCCCAACAAATTTTAAA:T	39790497	T,NA	TATTACCCCCAACAAATTTTAAA,NA	1,NA	inf,NA	inf,NA	3.81677,NA	0.000218263	0.000291422
2	chr1:39982971:A:G	39982971	NA,G	NA,A	NA,1	NA,-inf	NA,inf	NA,0.596868	0.000217454	0.000274097
2	chr1:39631846:C:T	39631846	T,T	C,C	1,1	-inf,inf	inf,inf	0.35089,1.44431	0.000217258	0.000276232
2	chr1:40378364:A:G	40378364	G,G	A,A	1,1	-inf,inf	inf,inf	1.46337,0.183478	0.000217201	0.000272176
2	chr1:40032036:C:T	40032036	T,T	C,C	1,1	-inf,inf	inf,inf	2.01497,0.193963	0.000216574	0.00032418
2	chr1:39633947:C:T	39633947	T,T	C,C	1,1	-inf,inf	inf,inf	0.338055,1.45021	0.000216342	0.000275117
2	chr1:39788016:G:A	39788016	A,NA	G,NA	1,NA	inf,NA	inf,NA	3.80751,NA	0.000216326	0.000288716
2	chr1:39951370:T:C	39951370	NA,C	NA,T	NA,1	NA,inf	NA,inf	NA,0.506365	0.000216249	0.000268379
2	chr1:39786491:G:GC	39786491	GC,NA	G,NA	1,NA	inf,NA	inf,NA	3.80506,NA	0.000216134	0.000288413
2	chr1:40275255:A:G	40275255	NA,G	NA,A	NA,1	NA,-inf	NA,inf	NA,0.629095	0.000215986	0.000273201
2	chr1:40036315:C:T	40036315	T,T	C,C	1,1	-inf,inf	inf,inf	1.76714,0.449936	0.000215693	0.000310086
2	chr1:39927714:A:G	39927714	NA,G	NA,A	NA,1	NA,-inf	NA,inf	NA,0.643332	0.000215563	0.000276546
2	chr1:39528717:A:T	39528717	T,T	A,A	1,1	-inf,-inf	inf,inf	0.836124,0.958032	0.000215517	0.000274957
2	chr1:40107455:T:C	40107455	NA,C	NA,T	NA,1	NA,-inf	NA,inf	NA,0.633023	0.000215487	0.000274318
2	chr1:39709399:G:T	39709399	NA,T	NA,G	NA,1	NA,inf	NA,inf	NA,0.612946	0.000215272	0.00027554
2	chr1:39695410:G:A	39695410	NA,A	NA,G	NA,1	NA,-inf	NA,inf	NA,0.644438	0.000215227	0.000275831
2	chr1:39804186:A:G	39804186	NA,G	NA,A	NA,1	NA,-inf	NA,inf	NA,0.589055	0.000215149	0.0002698
2	chr1:40105216:G:A	40105216	NA,A	NA,G	NA,1	NA,-inf	NA,inf	NA,0.631806	0.000215099	0.000273825
2	chr1:39805551:A:AG	39805551	NA,AG	NA,A	NA,1	NA,-inf	NA,inf	NA,0.58816	0.00021486	0.000269442
2	chr1:39806949:T:C	39806949	NA,C	NA,T	NA,1	NA,-inf	NA,inf	NA,0.587869	0.000214772	0.000269331
2	chr1:40105646:C:A	40105646	NA,A	NA,C	NA,1	NA,-inf	NA,inf	NA,0.630228	0.000214608	0.000273197
2	chr1:39528023:C:T	39528023	NA,T	NA,C	NA,1	NA,inf	NA,inf	NA,0.583667	0.000214605	0.000271452
2	chr1:39803089:G:C	39803089	NA,C	NA,G	NA,1	NA,-inf	NA,inf	NA,0.587282	0.000214585	0.000269097
2	chr1:39807351:A:G	39807351	NA,G	NA,A	NA,1	NA,-inf	NA,inf	NA,0.587278	0.000214576	0.000269087
2	chr1:39746383:C:T	39746383	T,NA	C,NA	1,NA	inf,NA	inf,NA	3.72962,NA	0.000214555	0.000286923
2	chr1:39809213:G:T	39809213	NA,T	NA,G	NA,1	NA,-inf	NA,inf	NA,0.587028	0.000214494	0.000268987
2	chr1:39809234:C:T	39809234	NA,T	NA,C	NA,1	NA,-inf	NA,inf	NA,0.586948	0.000214475	0.000268961
2	chr1:39803966:G:A	39803966	NA,A	NA,G	NA,1	NA,-inf	NA,inf	NA,0.58664	0.000214371	0.000268834
2	chr1:39809264:A:G	39809264	NA,G	NA,A	NA,1	NA,-inf	NA,inf	NA,0.58664	0.000214371	0.000268834
2	chr1:39787966:C:T	39787966	T,NA	C,NA	1,NA	inf,NA	inf,NA	3.79471,NA	0.000214337	0.00028598
2	chr1:39807048:A:G	39807048	NA,G	NA,A	NA,1	NA,-inf	NA,inf	NA,0.585564	0.000214003	0.000268378
2	chr1:39806440:G:GCTGGTCTGGAACTC	39806440	NA,GCTGGTCTGGAACTC	NA,G	NA,1	NA,-inf	NA,inf	NA,0.585385	0.000213962	0.000268326
2	chr1:39790611:A:G	39790611	G,NA	A,NA	1,NA	inf,NA	inf,NA	3.7874,NA	0.000213839	0.000285325
2	chr1:39804987:G:A	39804987	NA,A	NA,G	NA,1	NA,-inf	NA,inf	NA,0.584806	0.000213779	0.000268098
2	chr1:40095084:C:T	40095084	NA,T	NA,C	NA,1	NA,-inf	NA,inf	NA,0.641996	0.000213704	0.00027227
2	chr1:40270664:C:G	40270664	NA,G	NA,C	NA,1	NA,inf	NA,inf	NA,0.576522	0.000213602	0.000269327
2	chr1:39805903:T:TC	39805903	NA,TC	NA,T	NA,1	NA,-inf	NA,inf	NA,0.58396	0.000213507	0.00026776
2	chr1:39682254:C:T	39682254	NA,T	NA,C	NA,1	NA,inf	NA,inf	NA,0.592694	0.000213453	0.000270842
2	chr1:40099369:A:G	40099369	G,G	A,A	1,1	inf,inf	inf,inf	1.54258,0.771769	0.000213368	0.000312568
2	chr1:39788618:C:T	39788618	T,NA	C,NA	1,NA	inf,NA	inf,NA	3.78849,NA	0.000213347	0.000284632
2	chr1:39640423:G:A	39640423	A,A	G,G	1,1	-inf,inf	inf,inf	0.198261,1.56364	0.000213215	0.000275595
2	chr1:40014771:G:A	40014771	A,A	G,G	1,1	-inf,inf	inf,inf	1.98475,0.228799	0.000212816	0.000318014
2	chr1:39782497:C:T	39782497	T,NA	C,NA	1,NA	inf,NA	inf,NA	3.78226,NA	0.000212784	0.00028381
2	chr1:40108901:T:G	40108901	NA,G	NA,T	NA,1	NA,-inf	NA,inf	NA,0.620237	0.000212604	0.000272156
2	chr1:40016842:A:G	40016842	G,G	A,A	1,1	-inf,inf	inf,inf	1.97943,0.235336	0.000212502	0.000317305
2	chr1:39785707:A:C	39785707	C,NA	A,NA	1,NA	inf,NA	inf,NA	3.77924,NA	0.000212146	0.000282939
2	chr1:39744152:C:T	39744152	T,NA	C,NA	1,NA	inf,NA	inf,NA	3.71303,NA	0.000212072	0.000283409
2	chr1:40316175:C:G	40316175	NA,G	NA,C	NA,1	NA,-inf	NA,inf	NA,0.59064	0.000212018	0.000268276
2	chr1:39803047:C:T	39803047	NA,T	NA,C	NA,1	NA,-inf	NA,inf	NA,0.578149	0.000211738	0.00026556
2	chr1:40072429:G:A	40072429	A,A	G,G	1,1	-inf,inf	inf,inf	1.98098,0.0949083	0.000211165	0.00031031
2	chr1:40245234:G:A	40245234	NA,A	NA,G	NA,1	NA,-inf	NA,inf	NA,0.618229	0.000211015	0.000269629
2	chr1:40018386:C:T	40018386	T,T	C,C	1,1	-inf,inf	inf,inf	1.976,0.233621	0.000211012	0.000315027
2	chr1:39523353:T:C	39523353	NA,C	NA,T	NA,1	NA,-inf	NA,inf	NA,0.605194	0.000210995	0.000269011
2	chr1:40422926:C:T	40422926	NA,T	NA,C	NA,1	NA,-inf	NA,inf	NA,0.629781	0.000210929	0.000264736
2	chr1:40336751:C:T	40336751	T,T	C,C	1,1	inf,inf	inf,inf	0.411469,1.30387	0.000210869	0.000266671
2	chr1:39806386:A:G	39806386	NA,G	NA,A	NA,1	NA,-inf	NA,inf	NA,0.575137	0.000210685	0.000264255
2	chr1:39623923:C:T	39623923	T,T	C,C	1,1	-inf,-inf	inf,inf	1.40021,0.344673	0.000210667	0.000274147
2	chr1:39989719:G:T	39989719	NA,T	NA,G	NA,1	NA,inf	NA,inf	NA,0.545929	0.000210626	0.000264583
2	chr1:39673137:G:C	39673137	NA,C	NA,G	NA,1	NA,-inf	NA,inf	NA,0.628263	0.000210097	0.000269298
2	chr1:39732482:C:T	39732482	NA,T	NA,C	NA,1	NA,-inf	NA,inf	NA,0.61489	0.000209633	0.000267443
2	chr1:39806322:A:G	39806322	NA,G	NA,A	NA,1	NA,-inf	NA,inf	NA,0.570446	0.000209313	0.000262532
2	chr1:39496327:G:A	39496327	A,A	G,G	1,1	inf,inf	inf,inf	0.733155,1.3016	0.000209166	0.000276732
2	chr1:40016144:T:A	40016144	A,A	T,T	1,1	-inf,inf	inf,inf	1.97221,0.23078	0.000209077	0.000312076
2	chr1:40107489:A:G	40107489	NA,G	NA,A	NA,1	NA,-inf	NA,inf	NA,0.611735	0.000208902	0.000265915
2	chr1:39711290:G:A	39711290	NA,A	NA,G	NA,1	NA,inf	NA,inf	NA,0.554679	0.000208679	0.000263267
2	chr1:40083568:A:C	40083568	C,NA	A,NA	1,NA	inf,NA	inf,NA	0.741883,NA	0.000208586	0.000272602
2	chr1:39501920:G:A	39501920	NA,A	NA,G	NA,1	NA,-inf	NA,inf	NA,0.597544	0.000208369	0.000265667
2	chr1:40329416:T:A	40329416	A,A	T,T	1,1	-inf,inf	inf,inf	1.43879,0.421109	0.000208258	0.000274284
2	chr1:39535833:A:G	39535833	NA,G	NA,A	NA,1	NA,-inf	NA,inf	NA,0.597409	0.000208182	0.000264649
2	chr1:39524786:G:A	39524786	NA,A	NA,G	NA,1	NA,inf	NA,inf	NA,0.567975	0.000207895	0.000264035
2	chr1:40172315:AT:A	40172315	NA,A	NA,AT	NA,1	NA,-inf	NA,inf	NA,0.58881	0.000207881	0.000263777
2	chr1:39618542:C:T	39618542	NA,T	NA,C	NA,1	NA,inf	NA,inf	NA,0.547458	0.000207855	0.000261311
2	chr1:40239906:A:C	40239906	NA,C	NA,A	NA,1	NA,-inf	NA,inf	NA,0.586151	0.00020717	0.000262852
2	chr1:39822535:G:C	39822535	NA,C	NA,G	NA,1	NA,-inf	NA,inf	NA,0.593863	0.000206814	0.000264095
2	chr1:40352563:G:A	40352563	A,NA	G,NA	1,NA	-inf,NA	inf,NA	0.727427,NA	0.000206505	0.00026377
2	chr1:39806508:C:T	39806508	NA,T	NA,C	NA,1	NA,-inf	NA,inf	NA,0.56059	0.000206349	0.000258832
2	chr1:39592703:C:T	39592703	NA,T	NA,C	NA,1	NA,-inf	NA,inf	NA,0.589541	0.000206036	0.000261534
2	chr1:40200397:A:G	40200397	NA,G	NA,A	NA,1	NA,inf	NA,inf	NA,0.550585	0.000205925	0.000259504
2	chr1:39951122:C:T	39951122	NA,T	NA,C	NA,1	NA,inf	NA,inf	NA,0.481409	0.000205924	0.000255884
2	chr1:39607957:A:G	39607957	G,G	A,A	1,1	-inf,-inf	inf,inf	1.50237,0.119384	0.000205738	0.00026944
2	chr1:39949624:T:G	39949624	NA,G	NA,T	NA,1	NA,inf	NA,inf	NA,0.477174	0.000205723	0.000255587
2	chr1:40028932:T:C	40028932	C,C	T,T	1,1	-inf,inf	inf,inf	2.00171,0.158744	0.000205694	0.000307918
2	chr1:40411368:C:T	40411368	T,NA	C,NA	1,NA	-inf,NA	inf,NA	0.768626,NA	0.000205624	0.000267026
2	chr1:40095261:T:C	40095261	NA,C	NA,T	NA,1	NA,-inf	NA,inf	NA,0.614048	0.000205616	0.000261937
2	chr1:39716705:A:G	39716705	NA,G	NA,A	NA,1	NA,-inf	NA,inf	NA,0.58761	0.00020532	0.000261246
2	chr1:39616190:C:T	39616190	T,NA	C,NA	1,NA	-inf,NA	inf,NA	0.669831,NA	0.000205016	0.00025614
2	chr1:40318718:T:C	40318718	NA,C	NA,T	NA,1	NA,inf	NA,inf	NA,0.549219	0.00020494	0.000259281
2	chr1:39555820:G:A	39555820	A,NA	G,NA	1,NA	inf,NA	inf,NA	0.545067,NA	0.000204911	0.000250669
2	chr1:39779757:G:A	39779757	NA,A	NA,G	NA,1	NA,-inf	NA,inf	NA,0.549416	0.000204827	0.000257157
2	chr1:40204093:C:T	40204093	NA,T	NA,C	NA,1	NA,-inf	NA,inf	NA,0.597395	0.000204721	0.000261554
2	chr1:39984346:T:A	39984346	A,A	T,T	1,1	inf,inf	inf,inf	0.931679,1.18027	0.000204634	0.00028237
2	chr1:40016937:T:C	40016937	C,C	T,T	1,1	-inf,inf	inf,inf	1.96355,0.219971	0.000204114	0.000304552
2	chr1:40429118:C:G	40429118	NA,G	NA,C	NA,1	NA,-inf	NA,inf	NA,0.603902	0.000203887	0.000262912
2	chr1:40405631:A:G	40405631	NA,G	NA,A	NA,1	NA,inf	NA,inf	NA,0.554738	0.000203887	0.00025716
2	chr1:40005267:G:A	40005267	A,A	G,G	1,1	inf,inf	inf,inf	0.517755,1.20247	0.00020383	0.000254448
2	chr1:39979088:C:T	39979088	NA,T	NA,C	NA,1	NA,-inf	NA,inf	NA,0.579369	0.000203461	0.000258673
2	chr1:39671808:C:A	39671808	NA,A	NA,C	NA,1	NA,inf	NA,inf	NA,0.556994	0.000203273	0.000257538
2	chr1:40067686:G:A	40067686	A,NA	G,NA	1,NA	inf,NA	inf,NA	0.500743,NA	0.000203227	0.000244898
2	chr1:40121332:C:T	40121332	T,NA	C,NA	1,NA	inf,NA	inf,NA	0.898352,NA	0.000203119	0.000258729
2	chr1:40124875:G:A	40124875	NA,A	NA,G	NA,1	NA,-inf	NA,inf	NA,0.578774	0.000203102	0.000256544
2	chr1:39996594:CT:C	39996594	NA,C	NA,CT	NA,1	NA,inf	NA,inf	NA,0.525834	0.000202834	0.000254831
2	chr1:39787848:T:TC	39787848	NA,TC	NA,T	NA,1	NA,-inf	NA,inf	NA,0.544133	0.000202607	0.000255085
2	chr1:39964083:A:T	39964083	NA,T	NA,A	NA,1	NA,-inf	NA,inf	NA,0.661565	0.000202591	0.000265152
2	chr1:39750331:C:G	39750331	NA,G	NA,C	NA,1	NA,-inf	NA,inf	NA,0.593227	0.000202539	0.000259271
2	chr1:40098613:T:C	40098613	NA,C	NA,T	NA,1	NA,-inf	NA,inf	NA,0.586099	0.00020231	0.000258895
2	chr1:40022185:A:G	40022185	G,G	A,A	1,1	-inf,inf	inf,inf	1.93646,0.256752	0.000202298	0.000300965
2	chr1:40286896:T:A	40286896	NA,A	NA,T	NA,1	NA,-inf	NA,inf	NA,0.595994	0.000202259	0.000257289
2	chr1:39743937:C:G	39743937	NA,G	NA,C	NA,1	NA,-inf	NA,inf	NA,0.542612	0.000202103	0.000254471
2	chr1:40435731:C:T	40435731	NA,T	NA,C	NA,1	NA,-inf	NA,inf	NA,0.597881	0.000202068	0.000260513
2	chr1:40395760:A:C	40395760	C,NA	A,NA	1,NA	inf,NA	inf,NA	0.64528,NA	0.000201896	0.000254349
2	chr1:39488929:A:G	39488929	NA,G	NA,A	NA,1	NA,-inf	NA,inf	NA,0.618335	0.000201805	0.000258953
2	chr1:40043737:C:T	40043737	NA,T	NA,C	NA,1	NA,inf	NA,inf	NA,0.533469	0.000201432	0.000253106
2	chr1:39731323:A:G	39731323	NA,G	NA,A	NA,1	NA,-inf	NA,inf	NA,0.573171	0.000201326	0.000255981
2	chr1:39659725:A:G	39659725	G,G	A,A	1,1	-inf,-inf	inf,inf	0.751407,1.04852	0.000201271	0.000256729
2	chr1:40040467:G:C	40040467	NA,C	NA,G	NA,1	NA,inf	NA,inf	NA,0.53282	0.000201231	0.000252858
2	chr1:39666409:G:A	39666409	A,NA	G,NA	1,NA	inf,NA	inf,NA	0.551892,NA	0.000201095	0.000247029
2	chr1:39783771:A:G	39783771	NA,G	NA,A	NA,1	NA,-inf	NA,inf	NA,0.565527	0.000201087	0.000253154
2	chr1:40320275:C:G	40320275	NA,G	NA,C	NA,1	NA,inf	NA,inf	NA,0.550461	0.000201008	0.000254458
2	chr1:40436253:G:A	40436253	NA,A	NA,G	NA,1	NA,-inf	NA,inf	NA,0.593445	0.000200896	0.000258994
2	chr1:40389180:A:G	40389180	NA,G	NA,A	NA,1	NA,-inf	NA,inf	NA,0.55677	0.000200686	0.000254953
2	chr1:40427071:G:A	40427071	NA,A	NA,G	NA,1	NA,-inf	NA,inf	NA,0.592455	0.000200672	0.000258712
2	chr1:40105219:A:C	40105219	NA,C	NA,A	NA,1	NA,-inf	NA,inf	NA,0.5801	0.000200606	0.000256691
2	chr1:39654227:G:C	39654227	NA,C	NA,G	NA,1	NA,inf	NA,inf	NA,0.515148	0.000200421	0.000251884
2	chr1:39609167:C:A	39609167	NA,A	NA,C	NA,1	NA,-inf	NA,inf	NA,0.560239	0.000200063	0.000253427
2	chr1:40059439:T:C	40059439	NA,C	NA,T	NA,1	NA,inf	NA,inf	NA,0.527067	0.000200056	0.000253315
2	chr1:39706506:G:A	39706506	NA,A	NA,G	NA,1	NA,inf	NA,inf	NA,0.523106	0.000199743	0.000251885
2	chr1:39781883:G:A	39781883	A,NA	G,NA	1,NA	-inf,NA	inf,NA	0.657941,NA	0.00019965	0.000246583
2	chr1:39781292:T:C	39781292	NA,C	NA,T	NA,1	NA,-inf	NA,inf	NA,0.533613	0.000199472	0.000251173
2	chr1:39779265:C:A	39779265	NA,A	NA,C	NA,1	NA,-inf	NA,inf	NA,0.532496	0.000199144	0.000250763
2	chr1:39621339:G:T	39621339	NA,T	NA,G	NA,1	NA,-inf	NA,inf	NA,0.563092	0.000199111	0.00025271
2	chr1:39600993:T:C	39600993	NA,C	NA,T	NA,1	NA,-inf	NA,inf	NA,0.566039	0.000199084	0.000252747
2	chr1:39811088:G:A	39811088	NA,A	NA,G	NA,1	NA,-inf	NA,inf	NA,0.533333	0.000198939	0.000249502
2	chr1:39680849:A:G	39680849	NA,G	NA,A	NA,1	NA,-inf	NA,inf	NA,0.582493	0.000198368	0.000253315
2	chr1:40288141:G:C	40288141	NA,C	NA,G	NA,1	NA,inf	NA,inf	NA,0.522658	0.000197576	0.000249112
2	chr1:40020703:G:A	40020703	A,A	G,G	1,1	-inf,inf	inf,inf	1.97574,0.169383	0.000197426	0.000295639
2	chr1:40011973:C:T	40011973	T,T	C,C	1,1	-inf,-inf	inf,inf	1.84363,0.355131	0.000197349	0.000296552
2	chr1:40012933:A:G	40012933	G,G	A,A	1,1	-inf,-inf	inf,inf	1.87533,0.311905	0.000197057	0.000296562
2	chr1:39651751:C:T	39651751	T,T	C,C	1,1	inf,inf	inf,inf	1.72872,0.182395	0.000196956	0.000276389
2	chr1:39729666:C:T	39729666	NA,T	NA,C	NA,1	NA,-inf	NA,inf	NA,0.55774	0.000196701	0.000250179
2	chr1:39548579:C:G	39548579	NA,G	NA,C	NA,1	NA,-inf	NA,inf	NA,0.561745	0.000196553	0.000250232
2	chr1:40061737:G:A	40061737	NA,A	NA,G	NA,1	NA,inf	NA,inf	NA,0.516922	0.000196514	0.000246995
2	chr1:40039895:G:A	40039895	NA,A	NA,G	NA,1	NA,inf	NA,inf	NA,0.516743	0.000196512	0.000246982
2	chr1:39478119:C:T	39478119	NA,T	NA,C	NA,1	NA,-inf	NA,inf	NA,0.598889	0.000196394	0.000251944
2	chr1:40023005:G:T	40023005	T,T	G,G	1,1	-inf,inf	inf,inf	1.92164,0.246357	0.000196325	0.000291585
2	chr1:40078152:G:GT	40078152	NA,GT	NA,G	NA,1	NA,inf	NA,inf	NA,0.515935	0.000195734	0.000246166
2	chr1:39932218:C:T	39932218	NA,T	NA,C	NA,1	NA,-inf	NA,inf	NA,0.581031	0.000195539	0.000250796
2	chr1:40380693:C:A	40380693	NA,A	NA,C	NA,1	NA,inf	NA,inf	NA,0.514843	0.000195493	0.000245923
2	chr1:40288313:A:G	40288313	G,G	A,A	1,1	inf,-inf	inf,inf	0.418641,1.23744	0.000195305	0.000244302
2	chr1:39835693:C:A	39835693	NA,A	NA,C	NA,1	NA,-inf	NA,inf	NA,0.564709	0.000195222	0.0002499
2	chr1:40065608:T:G	40065608	NA,G	NA,T	NA,1	NA,inf	NA,inf	NA,0.512125	0.000195204	0.000245349
2	chr1:39819675:A:G	39819675	G,NA	A,NA	1,NA	inf,NA	inf,NA	0.2272,NA	0.000195137	0.000225257
2	chr1:39804409:G:A	39804409	NA,A	NA,G	NA,1	NA,-inf	NA,inf	NA,0.519713	0.000195025	0.000244637
2	chr1:39651167:T:C	39651167	NA,C	NA,T	NA,1	NA,inf	NA,inf	NA,0.496594	0.000194957	0.000245092
2	chr1:39595027:G:A	39595027	NA,A	NA,G	NA,1	NA,-inf	NA,inf	NA,0.550913	0.000194887	0.000247387
2	chr1:40360819:G:A	40360819	NA,A	NA,G	NA,1	NA,-inf	NA,inf	NA,0.545123	0.000194847	0.000248063
2	chr1:40071242:G:A	40071242	NA,A	NA,G	NA,1	NA,inf	NA,inf	NA,0.507471	0.000194251	0.00024607
2	chr1:40253635:T:C	40253635	NA,C	NA,T	NA,1	NA,-inf	NA,inf	NA,0.555678	0.000194232	0.000245808
2	chr1:40383308:G:A	40383308	NA,A	NA,G	NA,1	NA,-inf	NA,inf	NA,0.554524	0.000194079	0.000248379
2	chr1:39609541:A:G	39609541	G,NA	A,NA	1,NA	-inf,NA	inf,NA	0.635808,NA	0.000193949	0.000242467
2	chr1:40024990:C:A	40024990	A,A	C,C	1,1	-inf,inf	inf,inf	1.97638,0.132747	0.000193736	0.000289779
2	chr1:39936654:G:A	39936654	A,NA	G,NA	1,NA	-inf,NA	inf,NA	0.49728,NA	0.000193415	0.000230635
2	chr1:39601693:G:A	39601693	NA,A	NA,G	NA,1	NA,-inf	NA,inf	NA,0.547	0.000193373	0.000245537
2	chr1:40006870:C:T	40006870	T,NA	C,NA	1,NA	-inf,NA	inf,NA	0.414508,NA	0.000193124	0.000240093
2	chr1:39665201:G:A	39665201	NA,A	NA,G	NA,1	NA,-inf	NA,inf	NA,0.499198	0.000193005	0.000242775
2	chr1:40423162:G:A	40423162	NA,A	NA,G	NA,1	NA,-inf	NA,inf	NA,0.565967	0.000192956	0.000248845
2	chr1:40043424:C:CT	40043424	CT,CT	C,C	1,1	-inf,inf	inf,inf	1.88271,0.196351	0.000192941	0.000281126
2	chr1:40370926:G:A	40370926	NA,A	NA,G	NA,1	NA,-inf	NA,inf	NA,0.548977	0.000192594	0.000246454
2	chr1:40020462:T:TCTC	40020462	TCTC,TCTC	T,T	1,1	-inf,inf	inf,inf	1.90312,0.254518	0.000192564	0.000285615
2	chr1:40051640:A:T	40051640	NA,T	NA,A	NA,1	NA,inf	NA,inf	NA,0.50299	0.000192534	0.000242054
2	chr1:39487856:TAAG:T	39487856	NA,T	NA,TAAG	NA,1	NA,-inf	NA,inf	NA,0.583834	0.000192353	0.000246708
2	chr1:40381559:G:A	40381559	NA,A	NA,G	NA,1	NA,-inf	NA,inf	NA,0.525566	0.000191972	0.000244063
2	chr1:40398094:A:G	40398094	NA,G	NA,A	NA,1	NA,-inf	NA,inf	NA,0.525566	0.000191972	0.000244063
2	chr1:39541605:C:A	39541605	A,A	C,C	1,1	inf,inf	inf,inf	0.98432,0.830843	0.000191559	0.000247101
2	chr1:40048489:G:A	40048489	NA,A	NA,G	NA,1	NA,inf	NA,inf	NA,0.500537	0.000191265	0.000240977
2	chr1:39979124:A:C	39979124	NA,C	NA,A	NA,1	NA,-inf	NA,inf	NA,0.536194	0.000191228	0.000243104
2	chr1:39474358:C:T	39474358	NA,T	NA,C	NA,1	NA,-inf	NA,inf	NA,0.55015	0.000191223	0.000243103
2	chr1:39606075:C:G	39606075	G,NA	C,NA	1,NA	-inf,NA	inf,NA	0.627173,NA	0.000191129	0.000238997
2	chr1:40015651:T:C	40015651	C,C	T,T	1,1	-inf,inf	inf,inf	1.96753,0.139604	0.000191125	0.000286247
2	chr1:39730403:C:T	39730403	NA,T	NA,C	NA,1	NA,-inf	NA,inf	NA,0.487104	0.000190912	0.000239945
2	chr1:40077635:T:C	40077635	NA,C	NA,T	NA,1	NA,inf	NA,inf	NA,0.494451	0.000190847	0.000240358
2	chr1:39823891:T:C	39823891	NA,C	NA,T	NA,1	NA,inf	NA,inf	NA,0.486447	0.000190834	0.000240656
2	chr1:40103804:T:C	40103804	C,NA	T,NA	1,NA	inf,NA	inf,NA	0.683684,NA	0.000190765	0.000249013
2	chr1:39550128:A:G	39550128	NA,G	NA,A	NA,1	NA,-inf	NA,inf	NA,0.550497	0.000190615	0.000242445
2	chr1:40138157:C:T	40138157	NA,T	NA,C	NA,1	NA,inf	NA,inf	NA,0.498065	0.000190598	0.00024032
2	chr1:39791023:G:A	39791023	A,NA	G,NA	1,NA	inf,NA	inf,NA	3.59095,NA	0.000190556	0.000253498
2	chr1:39808643:AC:A	39808643	NA,A	NA,AC	NA,1	NA,-inf	NA,inf	NA,0.50604	0.000190408	0.000239067
2	chr1:40391998:A:G	40391998	NA,G	NA,A	NA,1	NA,inf	NA,inf	NA,0.496235	0.000190313	0.000239451
2	chr1:39509725:C:A	39509725	NA,A	NA,C	NA,1	NA,-inf	NA,inf	NA,0.534523	0.000190039	0.000241957
2	chr1:39630008:G:C	39630008	C,NA	G,NA	1,NA	-inf,NA	inf,NA	0.732491,NA	0.00018995	0.000243014
2	chr1:40395733:G:T	40395733	NA,T	NA,G	NA,1	NA,-inf	NA,inf	NA,0.533485	0.000189826	0.000242269
2	chr1:39595368:A:G	39595368	NA,G	NA,A	NA,1	NA,inf	NA,inf	NA,0.495934	0.00018969	0.000240042
2	chr1:40447321:T:C	40447321	NA,C	NA,T	NA,1	NA,-inf	NA,inf	NA,0.552134	0.000189626	0.000244258
2	chr1:40044987:G:A	40044987	NA,A	NA,G	NA,1	NA,inf	NA,inf	NA,0.489765	0.000189512	0.00023826
2	chr1:40400129:G:A	40400129	A,A	G,G	1,1	inf,inf	inf,inf	1.21598,0.385562	0.000189379	0.000231806
2	chr1:40080735:G:A	40080735	NA,A	NA,G	NA,1	NA,-inf	NA,inf	NA,0.536453	0.00018918	0.000239654
2	chr1:39669800:C:T	39669800	NA,T	NA,C	NA,1	NA,-inf	NA,inf	NA,0.527748	0.000189101	0.000240413
2	chr1:39625988:TC:T	39625988	T,T	TC,TC	1,1	-inf,inf	inf,inf	1.19241,0.533291	0.000188576	0.000240041
2	chr1:39662380:C:T	39662380	T,NA	C,NA	1,NA	-inf,NA	inf,NA	0.593476,NA	0.00018836	0.000233933
2	chr1:39880104:G:A	39880104	A,NA	G,NA	1,NA	-inf,NA	inf,NA	0.506085,NA	0.000188024	0.000227656
2	chr1:40012996:A:G	40012996	G,G	A,A	1,1	-inf,-inf	inf,inf	1.85801,0.29253	0.000187701	0.000281953
2	chr1:39957854:CTG:C	39957854	NA,C	NA,CTG	NA,1	NA,inf	NA,inf	NA,0.445164	0.000187402	0.000234238
2	chr1:39463115:A:G	39463115	NA,G	NA,A	NA,1	NA,-inf	NA,inf	NA,0.512442	0.000187363	0.000238391
2	chr1:39642389:C:T	39642389	T,NA	C,NA	1,NA	-inf,NA	inf,NA	0.722159,NA	0.000187201	0.00024351
2	chr1:40261539:G:A	40261539	NA,A	NA,G	NA,1	NA,-inf	NA,inf	NA,0.522665	0.000187145	0.000236663
2	chr1:40424935:A:G	40424935	NA,G	NA,A	NA,1	NA,inf	NA,inf	NA,0.495287	0.000186971	0.000235997
2	chr1:40045317:C:T	40045317	T,T	C,C	1,1	-inf,inf	inf,inf	1.85495,0.209353	0.000186725	0.00027152
2	chr1:39544875:C:CT	39544875	CT,CT	C,C	1,1	inf,inf	inf,inf	0.961123,0.839999	0.000186691	0.000240763
2	chr1:39455686:A:G	39455686	NA,G	NA,A	NA,1	NA,inf	NA,inf	NA,0.489429	0.00018654	0.000236628
2	chr1:39951602:C:T	39951602	NA,T	NA,C	NA,1	NA,inf	NA,inf	NA,0.411909	0.000186234	0.000231358
2	chr1:39499498:G:A	39499498	A,NA	G,NA	1,NA	inf,NA	inf,NA	0.611804,NA	0.000186169	0.00023476
2	chr1:39694084:A:C	39694084	NA,C	NA,A	NA,1	NA,inf	NA,inf	NA,0.476204	0.000186145	0.000235419
2	chr1:39828766:C:T	39828766	T,NA	C,NA	1,NA	inf,NA	inf,NA	2.4698,NA	0.00018601	0.000248839
2	chr1:39647628:C:T	39647628	NA,T	NA,C	NA,1	NA,inf	NA,inf	NA,0.463704	0.000185971	0.000233849
2	chr1:39531083:C:T	39531083	NA,T	NA,C	NA,1	NA,inf	NA,inf	NA,0.470133	0.000185658	0.000233807
2	chr1:39623753:G:T	39623753	T,NA	G,NA	1,NA	-inf,NA	inf,NA	0.936264,NA	0.00018541	0.000257939
2	chr1:39696874:T:G	39696874	NA,G	NA,T	NA,1	NA,-inf	NA,inf	NA,0.527046	0.000185394	0.000236341
2	chr1:39948081:C:A	39948081	NA,A	NA,C	NA,1	NA,inf	NA,inf	NA,0.408207	0.000184634	0.00022959
2	chr1:39993991:C:CCA	39993991	NA,CCA	NA,C	NA,1	NA,-inf	NA,inf	NA,0.525759	0.00018461	0.000236276
2	chr1:39543410:C:CTCCA	39543410	NA,CTCCA	NA,C	NA,1	NA,-inf	NA,inf	NA,0.526711	0.000184482	0.000234622
2	chr1:40453090:A:G	40453090	NA,G	NA,A	NA,1	NA,-inf	NA,inf	NA,0.532948	0.000184469	0.000237557
2	chr1:39550169:C:A	39550169	NA,A	NA,C	NA,1	NA,-inf	NA,inf	NA,0.496602	0.000184224	0.000233025
2	chr1:40149094:T:TGGAA	40149094	NA,TGGAA	NA,T	NA,1	NA,inf	NA,inf	NA,0.479816	0.000184211	0.000232708
2	chr1:40148634:C:T	40148634	NA,T	NA,C	NA,1	NA,inf	NA,inf	NA,0.479811	0.000184198	0.000232693
2	chr1:40384534:A:G	40384534	NA,G	NA,A	NA,1	NA,inf	NA,inf	NA,0.488394	0.000183699	0.000232633
2	chr1:40099365:T:C	40099365	C,C	T,T	1,1	inf,inf	inf,inf	1.47959,0.736956	0.000183648	0.000267923
2	chr1:40012078:A:T	40012078	T,T	A,A	1,1	-inf,-inf	inf,inf	1.85213,0.282783	0.000183604	0.000275997
2	chr1:39683294:C:T	39683294	NA,T	NA,C	NA,1	NA,-inf	NA,inf	NA,0.501404	0.000183547	0.000233253
2	chr1:39642627:A:C	39642627	NA,C	NA,A	NA,1	NA,-inf	NA,inf	NA,0.492723	0.000183227	0.000231772
2	chr1:39510726:G:A	39510726	NA,A	NA,G	NA,1	NA,inf	NA,inf	NA,0.479779	0.000182967	0.000232364
2	chr1:40343819:A:G	40343819	NA,G	NA,A	NA,1	NA,-inf	NA,inf	NA,0.499171	0.000182765	0.000231729
2	chr1:40251298:G:A	40251298	NA,A	NA,G	NA,1	NA,inf	NA,inf	NA,0.471349	0.000182703	0.000230617
2	chr1:39617804:A:G	39617804	G,NA	A,NA	1,NA	-inf,NA	inf,NA	0.605937,NA	0.000182525	0.000228747
2	chr1:39927771:T:G	39927771	G,NA	T,NA	1,NA	-inf,NA	inf,NA	0.503086,NA	0.000182412	0.000220557
2	chr1:39948347:C:T	39948347	T,NA	C,NA	1,NA	-inf,NA	inf,NA	0.528384,NA	0.000182292	0.000222784
2	chr1:39952401:C:T	39952401	NA,T	NA,C	NA,1	NA,-inf	NA,inf	NA,0.540066	0.000182147	0.000234046
2	chr1:39951318:A:G	39951318	NA,G	NA,A	NA,1	NA,inf	NA,inf	NA,0.451798	0.000181983	0.000228994
2	chr1:40253609:C:T	40253609	NA,T	NA,C	NA,1	NA,inf	NA,inf	NA,0.468795	0.000181969	0.000229689
2	chr1:39721177:T:C	39721177	NA,C	NA,T	NA,1	NA,-inf	NA,inf	NA,0.52949	0.00018194	0.000232647
2	chr1:40341745:T:C	40341745	NA,C	NA,T	NA,1	NA,-inf	NA,inf	NA,0.57528	0.000181269	0.000231426
2	chr1:40236559:A:G	40236559	G,NA	A,NA	1,NA	inf,NA	inf,NA	0.537794,NA	0.000180892	0.000219218
2	chr1:39694094:A:C	39694094	NA,C	NA,A	NA,1	NA,inf	NA,inf	NA,0.461143	0.000180886	0.00022907
2	chr1:39473550:A:G	39473550	NA,G	NA,A	NA,1	NA,-inf	NA,inf	NA,0.486901	0.000180837	0.000230063
2	chr1:39610715:G:A	39610715	NA,A	NA,G	NA,1	NA,-inf	NA,inf	NA,0.496227	0.000180759	0.0002294
2	chr1:40023626:T:G	40023626	NA,G	NA,T	NA,1	NA,-inf	NA,inf	NA,0.516571	0.000180606	0.00023099
2	chr1:40013762:A:G	40013762	G,G	A,A	1,1	-inf,-inf	inf,inf	1.99277,0.0624711	0.000180565	0.000276572
2	chr1:40340384:CTCTTATTTTAACTCCTT:C	40340384	C,C	CTCTTATTTTAACTCCTT,CTCTTATTTTAACTCCTT	1,1	inf,inf	inf,inf	0.341674,1.27656	0.000180527	0.000228631
2	chr1:40309546:C:T	40309546	T,NA	C,NA	1,NA	-inf,NA	inf,NA	0.719351,NA	0.000180214	0.000233657
2	chr1:39600483:G:T	39600483	NA,T	NA,G	NA,1	NA,-inf	NA,inf	NA,0.495695	0.000180203	0.000228772
2	chr1:39859515:G:A	39859515	NA,A	NA,G	NA,1	NA,inf	NA,inf	NA,0.446427	0.000180183	0.000227137
2	chr1:39702116:C:A	39702116	NA,A	NA,C	NA,1	NA,-inf	NA,inf	NA,0.49151	0.000180149	0.000228843
2	chr1:39962044:T:C	39962044	NA,C	NA,T	NA,1	NA,inf	NA,inf	NA,0.387995	0.000180121	0.000224346
2	chr1:40136686:A:G	40136686	G,NA	A,NA	1,NA	inf,NA	inf,NA	0.505245,NA	0.000180065	0.000223144
2	chr1:40266498:C:T	40266498	NA,T	NA,C	NA,1	NA,inf	NA,inf	NA,0.449104	0.000180031	0.00022596
2	chr1:40043415:T:C	40043415	C,C	T,T	1,1	inf,inf	inf,inf	0.895717,0.88671	0.00017982	0.000228297
2	chr1:39847090:A:G	39847090	G,G	A,A	1,1	-inf,-inf	inf,inf	2.01341,0.0398197	0.000179768	0.000290417
2	chr1:40401365:A:G	40401365	G,NA	A,NA	1,NA	-inf,NA	inf,NA	0.550987,NA	0.00017976	0.000224502
2	chr1:39947782:C:T	39947782	NA,T	NA,C	NA,1	NA,inf	NA,inf	NA,0.389999	0.000179657	0.000223544
2	chr1:40202572:A:G	40202572	NA,G	NA,A	NA,1	NA,inf	NA,inf	NA,0.454464	0.000179569	0.000226543
2	chr1:40234398:G:A	40234398	NA,A	NA,G	NA,1	NA,inf	NA,inf	NA,0.453575	0.000179343	0.000226261
2	chr1:39612584:G:A	39612584	NA,A	NA,G	NA,1	NA,-inf	NA,inf	NA,0.49114	0.00017934	0.000227651
2	chr1:40413137:C:T	40413137	NA,T	NA,C	NA,1	NA,inf	NA,inf	NA,0.4653	0.000179294	0.000226324
2	chr1:40409312:T:C	40409312	NA,C	NA,T	NA,1	NA,-inf	NA,inf	NA,0.476388	0.000179261	0.000227863
2	chr1:40340102:A:G	40340102	G,G	A,A	1,1	-inf,-inf	inf,inf	0.932302,0.790826	0.00017908	0.00022837
2	chr1:40013784:G:GT	40013784	GT,GT	G,G	1,1	-inf,-inf	inf,inf	1.9875,0.0609118	0.000179035	0.000274093
2	chr1:39509508:T:C	39509508	C,C	T,T	1,1	inf,-inf	inf,inf	0.898224,1.0092	0.000178989	0.000231377
2	chr1:39718254:G:A	39718254	NA,A	NA,G	NA,1	NA,-inf	NA,inf	NA,0.518246	0.000178948	0.000228918
2	chr1:40407319:C:G	40407319	NA,G	NA,C	NA,1	NA,-inf	NA,inf	NA,0.474063	0.000178687	0.000227131
2	chr1:40376238:A:G	40376238	NA,G	NA,A	NA,1	NA,-inf	NA,inf	NA,0.484126	0.000178459	0.000227155
2	chr1:39612454:A:G	39612454	NA,G	NA,A	NA,1	NA,-inf	NA,inf	NA,0.485895	0.000178092	0.000226059
2	chr1:39522585:A:G	39522585	NA,G	NA,A	NA,1	NA,-inf	NA,inf	NA,0.471263	0.000177983	0.000225134
2	chr1:39600086:A:G	39600086	NA,G	NA,A	NA,1	NA,-inf	NA,inf	NA,0.486161	0.000177901	0.000225841
2	chr1:39591736:C:T	39591736	NA,T	NA,C	NA,1	NA,-inf	NA,inf	NA,0.494717	0.000177766	0.000226661
2	chr1:39834688:C:T	39834688	NA,T	NA,C	NA,1	NA,-inf	NA,inf	NA,0.504085	0.000177727	0.000227234
2	chr1:40090603:C:T	40090603	T,NA	C,NA	1,NA	-inf,NA	inf,NA	0.544706,NA	0.000177492	0.000221093
2	chr1:39866455:C:T	39866455	NA,T	NA,C	NA,1	NA,inf	NA,inf	NA,0.434435	0.000177153	0.000223346
2	chr1:39527728:G:A	39527728	A,A	G,G	1,1	-inf,-inf	inf,inf	0.789853,0.88167	0.000177117	0.000225746
2	chr1:39517117:C:T	39517117	NA,T	NA,C	NA,1	NA,inf	NA,inf	NA,0.447575	0.000177112	0.000224368
2	chr1:40002992:A:G	40002992	NA,G	NA,A	NA,1	NA,-inf	NA,inf	NA,0.494026	0.000177072	0.000226579
2	chr1:40090179:CCTAGA:C	40090179	NA,C	NA,CCTAGA	NA,1	NA,-inf	NA,inf	NA,0.492106	0.000176849	0.000224639
2	chr1:39616817:A:G	39616817	NA,G	NA,A	NA,1	NA,-inf	NA,inf	NA,0.4736	0.000176813	0.000224905
2	chr1:40020471:C:T	40020471	NA,T	NA,C	NA,1	NA,-inf	NA,inf	NA,0.500822	0.000176744	0.000226003
2	chr1:40340402:GCTT:G	40340402	G,G	GCTT,GCTT	1,1	inf,inf	inf,inf	0.339138,1.2663	0.000176675	0.000223755
2	chr1:40049724:C:A	40049724	A,A	C,C	1,1	-inf,inf	inf,inf	1.821,0.207657	0.00017665	0.00025631
2	chr1:39547164:A:C	39547164	NA,C	NA,A	NA,1	NA,-inf	NA,inf	NA,0.493813	0.000176479	0.000224412
2	chr1:39632656:T:C	39632656	C,NA	T,NA	1,NA	inf,NA	inf,NA	0.58652,NA	0.000176372	0.000222975
2	chr1:39989159:C:T	39989159	NA,T	NA,C	NA,1	NA,-inf	NA,inf	NA,0.487868	0.000176329	0.000225382
2	chr1:39959445:G:A	39959445	NA,A	NA,G	NA,1	NA,inf	NA,inf	NA,0.349156	0.000175912	0.000217998
2	chr1:39868308:G:A	39868308	A,A	G,G	1,1	-inf,-inf	inf,inf	1.99625,0.059584	0.000175613	0.000283545
2	chr1:39631212:T:G	39631212	NA,G	NA,T	NA,1	NA,-inf	NA,inf	NA,0.45331	0.000175521	0.000222265
2	chr1:39956626:A:G	39956626	NA,G	NA,A	NA,1	NA,-inf	NA,inf	NA,0.440974	0.000175501	0.000220927
2	chr1:39494864:G:A	39494864	NA,A	NA,G	NA,1	NA,-inf	NA,inf	NA,0.514797	0.000175465	0.00022482
2	chr1:39755483:C:T	39755483	T,NA	C,NA	1,NA	-inf,NA	inf,NA	0.571016,NA	0.000175426	0.000216884
2	chr1:39972327:G:A	39972327	NA,A	NA,G	NA,1	NA,-inf	NA,inf	NA,0.398787	0.000175426	0.000218997
2	chr1:39762071:C:T	39762071	NA,T	NA,C	NA,1	NA,-inf	NA,inf	NA,0.482766	0.000175395	0.000223959
2	chr1:40123416:C:G	40123416	NA,G	NA,C	NA,1	NA,inf	NA,inf	NA,0.433313	0.000175381	0.000222119
2	chr1:39613442:A:G	39613442	G,G	A,A	1,1	-inf,inf	inf,inf	1.51403,0.188391	0.000175332	0.000231033
2	chr1:39751730:A:G	39751730	NA,G	NA,A	NA,1	NA,-inf	NA,inf	NA,0.42624	0.00017493	0.000219229
2	chr1:39745568:A:G	39745568	NA,G	NA,A	NA,1	NA,-inf	NA,inf	NA,0.425659	0.000174787	0.000219053
2	chr1:40255544:A:T	40255544	NA,T	NA,A	NA,1	NA,inf	NA,inf	NA,0.439506	0.000174711	0.000220581
2	chr1:39708200:A:G	39708200	NA,G	NA,A	NA,1	NA,-inf	NA,inf	NA,0.500012	0.000174661	0.000223403
2	chr1:39660814:G:A	39660814	NA,A	NA,G	NA,1	NA,-inf	NA,inf	NA,0.437282	0.000174637	0.000219703
2	chr1:40255727:T:C	40255727	NA,C	NA,T	NA,1	NA,inf	NA,inf	NA,0.439157	0.000174626	0.000220474
2	chr1:39460287:G:A	39460287	NA,A	NA,G	NA,1	NA,inf	NA,inf	NA,0.444555	0.000174587	0.000221659
2	chr1:40348260:G:A	40348260	A,A	G,G	1,1	-inf,-inf	inf,inf	1.28699,0.625244	0.000174562	0.000243336
2	chr1:39939272:A:G	39939272	NA,G	NA,A	NA,1	NA,inf	NA,inf	NA,0.401642	0.000174411	0.000218521
2	chr1:40345573:T:C	40345573	C,C	T,T	1,1	-inf,-inf	inf,inf	1.28502,0.626905	0.000174404	0.000243034
2	chr1:39543490:TAAAAG:T	39543490	NA,T	NA,TAAAAG	NA,1	NA,-inf	NA,inf	NA,0.454697	0.0001743	0.000220775
2	chr1:39580458:A:G	39580458	NA,G	NA,A	NA,1	NA,inf	NA,inf	NA,0.439868	0.000174237	0.000221098
2	chr1:40421367:C:T	40421367	NA,T	NA,C	NA,1	NA,-inf	NA,inf	NA,0.466053	0.00017415	0.000221401
2	chr1:39849137:T:C	39849137	C,NA	T,NA	1,NA	inf,NA	inf,NA	0.133733,NA	0.000173661	0.000201153
2	chr1:39966158:C:T	39966158	NA,T	NA,C	NA,1	NA,-inf	NA,inf	NA,0.483858	0.000173496	0.000221617
2	chr1:40396192:G:A	40396192	NA,A	NA,G	NA,1	NA,-inf	NA,inf	NA,0.485603	0.000173188	0.000217897
2	chr1:39528743:G:A	39528743	A,NA	G,NA	1,NA	inf,NA	inf,NA	0.567676,NA	0.000173082	0.000218398
2	chr1:40169761:C:T	40169761	T,NA	C,NA	1,NA	inf,NA	inf,NA	0.58025,NA	0.00017308	0.000216946
2	chr1:39836551:C:T	39836551	NA,T	NA,C	NA,1	NA,inf	NA,inf	NA,0.418093	0.000172987	0.000218158
2	chr1:40071342:C:T	40071342	NA,T	NA,C	NA,1	NA,inf	NA,inf	NA,0.429246	0.000172865	0.000217985
2	chr1:39717461:G:C	39717461	NA,C	NA,G	NA,1	NA,inf	NA,inf	NA,0.437333	0.00017284	0.000218982
2	chr1:39870958:C:G	39870958	G,G	C,C	1,1	-inf,-inf	inf,inf	1.9867,0.0523636	0.000172652	0.000278408
2	chr1:39534682:C:T	39534682	T,NA	C,NA	1,NA	-inf,NA	inf,NA	0.57383,NA	0.00017265	0.000218457
2	chr1:39849111:T:C	39849111	NA,C	NA,T	NA,1	NA,inf	NA,inf	NA,0.415726	0.000172577	0.00021763
2	chr1:39998833:ATC:A	39998833	NA,A	NA,ATC	NA,1	NA,-inf	NA,inf	NA,0.474015	0.000172435	0.000220587
2	chr1:40023871:G:A	40023871	A,A	G,G	1,1	-inf,-inf	inf,inf	1.74819,0.411508	0.000172329	0.000261075
2	chr1:40169473:G:A	40169473	NA,A	NA,G	NA,1	NA,-inf	NA,inf	NA,0.466469	0.000172281	0.000219136
2	chr1:40106585:C:A	40106585	NA,A	NA,C	NA,1	NA,-inf	NA,inf	NA,0.471664	0.000172189	0.0002186
2	chr1:39922076:C:T	39922076	T,T	C,C	1,1	inf,-inf	inf,inf	1.65647,0.290516	0.000172168	0.000292555
2	chr1:40006382:C:T	40006382	NA,T	NA,C	NA,1	NA,inf	NA,inf	NA,0.417111	0.00017213	0.000217207
2	chr1:40108430:G:A	40108430	NA,A	NA,G	NA,1	NA,-inf	NA,inf	NA,0.471168	0.000171948	0.000218286
2	chr1:40073605:T:C	40073605	NA,C	NA,T	NA,1	NA,inf	NA,inf	NA,0.421201	0.000171883	0.00021773
2	chr1:39948254:A:T	39948254	NA,T	NA,A	NA,1	NA,inf	NA,inf	NA,0.410062	0.000171684	0.000216364
2	chr1:40268618:A:C	40268618	C,NA	A,NA	1,NA	inf,NA	inf,NA	0.636967,NA	0.000171192	0.00022272
2	chr1:39757700:A:G	39757700	NA,G	NA,A	NA,1	NA,-inf	NA,inf	NA,0.410679	0.000171173	0.000214599
2	chr1:39758161:A:G	39758161	NA,G	NA,A	NA,1	NA,-inf	NA,inf	NA,0.410679	0.000171173	0.000214599
2	chr1:39605577:A:G	39605577	G,G	A,A	1,1	-inf,-inf	inf,inf	1.39336,0.161949	0.00017105	0.000224041
2	chr1:39475217:C:T	39475217	T,NA	C,NA	1,NA	-inf,NA	inf,NA	0.527531,NA	0.000170939	0.000211991
2	chr1:39832519:G:A	39832519	A,A	G,G	1,1	-inf,-inf	inf,inf	1.98,0.0353552	0.000170804	0.00027484
2	chr1:39694913:G:A	39694913	A,A	G,G	1,1	inf,inf	inf,inf	1.55524,0.413348	0.000170726	0.000237936
2	chr1:39703132:G:T	39703132	T,T	G,G	1,1	-inf,-inf	inf,inf	0.956736,0.609525	0.00017067	0.000215184
2	chr1:40093849:A:T	40093849	NA,T	NA,A	NA,1	NA,-inf	NA,inf	NA,0.44747	0.000170618	0.000216947
2	chr1:39510376:G:A	39510376	NA,A	NA,G	NA,1	NA,inf	NA,inf	NA,0.421062	0.000170589	0.000216151
2	chr1:39946995:C:T	39946995	NA,T	NA,C	NA,1	NA,inf	NA,inf	NA,0.352662	0.000170435	0.000212242
2	chr1:40203263:C:T	40203263	NA,T	NA,C	NA,1	NA,-inf	NA,inf	NA,0.458386	0.000170414	0.000216766
2	chr1:39554512:C:T	39554512	NA,T	NA,C	NA,1	NA,-inf	NA,inf	NA,0.470006	0.000170223	0.00021711
2	chr1:39654303:C:T	39654303	T,T	C,C	1,1	-inf,inf	inf,inf	0.392386,1.27955	0.000170217	0.00021582
2	chr1:39628747:A:G	39628747	NA,G	NA,A	NA,1	NA,-inf	NA,inf	NA,0.449156	0.000170196	0.000216581
2	chr1:39882865:C:T	39882865	NA,T	NA,C	NA,1	NA,-inf	NA,inf	NA,0.488948	0.000169822	0.00021808
2	chr1:39463893:A:T	39463893	NA,T	NA,A	NA,1	NA,-inf	NA,inf	NA,0.453664	0.00016972	0.000216138
2	chr1:40103799:A:G	40103799	NA,G	NA,A	NA,1	NA,-inf	NA,inf	NA,0.459881	0.000169594	0.000215296
2	chr1:40321956:T:C	40321956	NA,C	NA,T	NA,1	NA,inf	NA,inf	NA,0.42773	0.000169499	0.000214671
2	chr1:40047649:C:T	40047649	T,T	C,C	1,1	-inf,inf	inf,inf	1.79672,0.204564	0.000169432	0.000245489
2	chr1:39487073:G:A	39487073	A,A	G,G	1,1	inf,-inf	inf,inf	0.726368,0.906175	0.000169372	0.000213058
2	chr1:39847077:AT:A	39847077	A,A	AT,AT	1,1	-inf,-inf	inf,inf	1.97453,0.0385896	0.000169181	0.000272148
2	chr1:39838461:G:A	39838461	NA,A	NA,G	NA,1	NA,inf	NA,inf	NA,0.401612	0.000169128	0.000213323
2	chr1:40046589:C:T	40046589	T,T	C,C	1,1	-inf,inf	inf,inf	1.85735,0.030749	0.000168891	0.000246491
2	chr1:40101844:T:C	40101844	NA,C	NA,T	NA,1	NA,-inf	NA,inf	NA,0.456352	0.000168815	0.000214307
2	chr1:39461207:C:T	39461207	NA,T	NA,C	NA,1	NA,inf	NA,inf	NA,0.416533	0.000168801	0.000214245
2	chr1:40007649:C:T	40007649	NA,T	NA,C	NA,1	NA,-inf	NA,inf	NA,0.456012	0.000168763	0.00021577
2	chr1:40018221:G:A	40018221	NA,A	NA,G	NA,1	NA,-inf	NA,inf	NA,0.465288	0.000168707	0.000215637
2	chr1:39576601:G:A	39576601	A,NA	G,NA	1,NA	inf,NA	inf,NA	0.630762,NA	0.000168582	0.000219151
2	chr1:39879181:A:C	39879181	NA,C	NA,A	NA,1	NA,inf	NA,inf	NA,0.396554	0.000168546	0.00021239
2	chr1:39559408:G:C	39559408	NA,C	NA,G	NA,1	NA,-inf	NA,inf	NA,0.460933	0.000168248	0.000214573
2	chr1:40005473:A:G	40005473	NA,G	NA,A	NA,1	NA,-inf	NA,inf	NA,0.453723	0.000167943	0.000214776
2	chr1:39629139:G:T	39629139	NA,T	NA,G	NA,1	NA,-inf	NA,inf	NA,0.427207	0.000167804	0.000212318
2	chr1:40143573:G:A	40143573	NA,A	NA,G	NA,1	NA,-inf	NA,inf	NA,0.465338	0.000167636	0.00021405
2	chr1:40304425:A:G	40304425	NA,G	NA,A	NA,1	NA,-inf	NA,inf	NA,0.442553	0.00016759	0.000213538
2	chr1:40094201:G:A	40094201	A,A	G,G	1,1	inf,inf	inf,inf	0.595069,1.15299	0.000167387	0.000218758
2	chr1:39694090:A:C	39694090	NA,C	NA,A	NA,1	NA,inf	NA,inf	NA,0.404351	0.000167372	0.000211984
2	chr1:39579247:G:A	39579247	A,NA	G,NA	1,NA	-inf,NA	inf,NA	0.686062,NA	0.000167258	0.000218436
2	chr1:39758934:G:A	39758934	NA,A	NA,G	NA,1	NA,-inf	NA,inf	NA,0.438414	0.000167158	0.000212468
2	chr1:40048394:A:C	40048394	C,C	A,A	1,1	-inf,inf	inf,inf	1.78188,0.21379	0.000167007	0.000241673
2	chr1:39602317:C:T	39602317	NA,T	NA,C	NA,1	NA,-inf	NA,inf	NA,0.43731	0.000166899	0.000211856
2	chr1:39792292:G:A	39792292	A,A	G,G	1,1	-inf,-inf	inf,inf	2.00117,0.505239	0.000166545	0.000260115
2	chr1:39538762:C:T	39538762	NA,T	NA,C	NA,1	NA,-inf	NA,inf	NA,0.440222	0.00016651	0.000212415
2	chr1:40098084:C:T	40098084	NA,T	NA,C	NA,1	NA,-inf	NA,inf	NA,0.447257	0.00016631	0.000211734
2	chr1:39658306:T:C	39658306	NA,C	NA,T	NA,1	NA,inf	NA,inf	NA,0.404656	0.000166227	0.000210586
2	chr1:39716612:A:T	39716612	T,T	A,A	1,1	-inf,inf	inf,inf	0.412017,1.22884	0.000166157	0.000212823
2	chr1:39762591:G:A	39762591	NA,A	NA,G	NA,1	NA,-inf	NA,inf	NA,0.433519	0.000166078	0.0002111
2	chr1:39762587:G:GC	39762587	NA,GC	NA,G	NA,1	NA,-inf	NA,inf	NA,0.433508	0.000166077	0.000211098
2	chr1:39762850:A:G	39762850	NA,G	NA,A	NA,1	NA,-inf	NA,inf	NA,0.433465	0.000166067	0.000211086
2	chr1:39463324:T:TA	39463324	TA,NA	T,NA	1,NA	inf,NA	inf,NA	0.609199,NA	0.000166032	0.000215035
2	chr1:39674301:TG:T	39674301	NA,T	NA,TG	NA,1	NA,-inf	NA,inf	NA,0.446362	0.000165947	0.00021176
2	chr1:40065422:A:G	40065422	G,G	A,A	1,1	-inf,inf	inf,inf	1.84602,0.0347189	0.000165938	0.000242023
2	chr1:39590129:G:A	39590129	NA,A	NA,G	NA,1	NA,inf	NA,inf	NA,0.39903	0.000165809	0.000210056
2	chr1:39724888:G:C	39724888	NA,C	NA,G	NA,1	NA,-inf	NA,inf	NA,0.457431	0.000165585	0.00021156
2	chr1:39748753:T:C	39748753	NA,C	NA,T	NA,1	NA,-inf	NA,inf	NA,0.431022	0.000165545	0.00021042
2	chr1:40203100:G:A	40203100	A,NA	G,NA	1,NA	inf,NA	inf,NA	0.545219,NA	0.000165483	0.00020741
2	chr1:39598494:T:A	39598494	NA,A	NA,T	NA,1	NA,-inf	NA,inf	NA,0.445332	0.000165434	0.000210671
2	chr1:39683578:A:T	39683578	NA,T	NA,A	NA,1	NA,inf	NA,inf	NA,0.416776	0.000165349	0.000210601
2	chr1:39599129:C:T	39599129	NA,T	NA,C	NA,1	NA,-inf	NA,inf	NA,0.445049	0.00016532	0.00021053
2	chr1:39493412:G:A	39493412	NA,A	NA,G	NA,1	NA,-inf	NA,inf	NA,0.424289	0.000165186	0.000209655
2	chr1:40098514:A:G	40098514	NA,G	NA,A	NA,1	NA,-inf	NA,inf	NA,0.44082	0.000164941	0.000209986
2	chr1:39985848:T:C	39985848	NA,C	NA,T	NA,1	NA,inf	NA,inf	NA,0.455471	0.000164936	0.000212092
2	chr1:39870219:C:T	39870219	T,T	C,C	1,1	-inf,-inf	inf,inf	1.95371,0.065017	0.00016483	0.000264934
2	chr1:40012833:C:T	40012833	NA,T	NA,C	NA,1	NA,inf	NA,inf	NA,0.375098	0.000164821	0.000208069
2	chr1:40027064:G:C	40027064	C,C	G,G	1,1	-inf,-inf	inf,inf	1.84722,0.148572	0.000164751	0.000247014
2	chr1:39698899:T:C	39698899	NA,C	NA,T	NA,1	NA,-inf	NA,inf	NA,0.444193	0.000164656	0.000210559
2	chr1:39934200:A:G	39934200	NA,G	NA,A	NA,1	NA,inf	NA,inf	NA,0.384477	0.000164512	0.000207424
2	chr1:40153568:A:G	40153568	NA,G	NA,A	NA,1	NA,inf	NA,inf	NA,0.39245	0.000164039	0.000207204
2	chr1:39528849:C:T	39528849	T,NA	C,NA	1,NA	inf,NA	inf,NA	0.530827,NA	0.000163925	0.000206834
2	chr1:39690563:C:A	39690563	NA,A	NA,C	NA,1	NA,-inf	NA,inf	NA,0.439951	0.000163894	0.000209817
2	chr1:39609936:G:T	39609936	NA,T	NA,G	NA,1	NA,-inf	NA,inf	NA,0.422808	0.000163824	0.000207949
2	chr1:40068351:A:G	40068351	G,G	A,A	1,1	-inf,inf	inf,inf	1.83755,0.0328009	0.000163816	0.000238753
2	chr1:40414108:A:G	40414108	G,NA	A,NA	1,NA	inf,NA	inf,NA	0.717819,NA	0.000163462	0.000213494
2	chr1:39649412:C:T	39649412	NA,T	NA,C	NA,1	NA,inf	NA,inf	NA,0.381235	0.000163347	0.000206511
2	chr1:40287306:C:T	40287306	T,NA	C,NA	1,NA	-inf,NA	inf,NA	0.482316,NA	0.00016294	0.000202611
2	chr1:39826394:G:A	39826394	NA,A	NA,G	NA,1	NA,inf	NA,inf	NA,0.343329	0.000162882	0.000204176
2	chr1:40439619:A:G	40439619	NA,G	NA,A	NA,1	NA,-inf	NA,inf	NA,0.437507	0.000162872	0.00020929
2	chr1:39629063:G:A	39629063	NA,A	NA,G	NA,1	NA,-inf	NA,inf	NA,0.444618	0.000162728	0.00020819
2	chr1:39868786:G:A	39868786	NA,A	NA,G	NA,1	NA,-inf	NA,inf	NA,0.455085	0.000162706	0.000208815
2	chr1:40424689:G:A	40424689	NA,A	NA,G	NA,1	NA,inf	NA,inf	NA,0.382612	0.000162557	0.00020489
2	chr1:39717556:A:G	39717556	G,G	A,A	1,1	-inf,-inf	inf,inf	1.05341,0.4448	0.000162535	0.000204922
2	chr1:40169485:G:A	40169485	NA,A	NA,G	NA,1	NA,-inf	NA,inf	NA,0.421928	0.000162452	0.000206632
2	chr1:40106957:G:A	40106957	NA,A	NA,G	NA,1	NA,-inf	NA,inf	NA,0.424603	0.000162349	0.000206075
2	chr1:39526865:G:A	39526865	NA,A	NA,G	NA,1	NA,-inf	NA,inf	NA,0.369443	0.000162324	0.000205446
2	chr1:39975524:C:T	39975524	NA,T	NA,C	NA,1	NA,-inf	NA,inf	NA,0.361053	0.00016231	0.000204164
2	chr1:40207545:T:C	40207545	NA,C	NA,T	NA,1	NA,inf	NA,inf	NA,0.383063	0.000162069	0.000204716
2	chr1:40313254:C:T	40313254	T,NA	C,NA	1,NA	inf,NA	inf,NA	0.563865,NA	0.000162048	0.000207609
2	chr1:40329388:G:A	40329388	NA,A	NA,G	NA,1	NA,-inf	NA,inf	NA,0.417211	0.000162034	0.000206438
2	chr1:40227419:G:C	40227419	NA,C	NA,G	NA,1	NA,inf	NA,inf	NA,0.382843	0.000162022	0.000204657
2	chr1:39945682:G:A	39945682	NA,A	NA,G	NA,1	NA,-inf	NA,inf	NA,0.415945	0.000161931	0.000206
2	chr1:39607812:A:C	39607812	NA,C	NA,A	NA,1	NA,-inf	NA,inf	NA,0.413592	0.000161906	0.000205512
2	chr1:39863095:T:C	39863095	NA,C	NA,T	NA,1	NA,inf	NA,inf	NA,0.366801	0.000161897	0.000204104
2	chr1:40038712:C:T	40038712	NA,T	NA,C	NA,1	NA,-inf	NA,inf	NA,0.420792	0.000161674	0.000206344
2	chr1:39623145:G:A	39623145	A,NA	G,NA	1,NA	-inf,NA	inf,NA	0.517459,NA	0.000161463	0.000202033
2	chr1:39537738:C:T	39537738	T,T	C,C	1,1	-inf,inf	inf,inf	1.45746,0.378054	0.000161395	0.000212564
2	chr1:39497415:G:A	39497415	NA,A	NA,G	NA,1	NA,inf	NA,inf	NA,0.379145	0.000161375	0.000204599
2	chr1:40062234:A:C	40062234	C,C	A,A	1,1	-inf,inf	inf,inf	1.82947,0.0176697	0.000161218	0.000234989
2	chr1:39676583:G:A	39676583	NA,A	NA,G	NA,1	NA,-inf	NA,inf	NA,0.403722	0.000161185	0.000204798
2	chr1:39525339:C:A	39525339	NA,A	NA,C	NA,1	NA,inf	NA,inf	NA,0.380768	0.000161017	0.000204152
2	chr1:40091361:A:G	40091361	G,NA	A,NA	1,NA	inf,NA	inf,NA	0.619008,NA	0.000160921	0.000207698
2	chr1:40200175:A:G	40200175	NA,G	NA,A	NA,1	NA,-inf	NA,inf	NA,0.382001	0.000160873	0.000202307
2	chr1:40118548:C:T	40118548	NA,T	NA,C	NA,1	NA,-inf	NA,inf	NA,0.381732	0.000160866	0.000202305
2	chr1:40051696:C:T	40051696	NA,T	NA,C	NA,1	NA,-inf	NA,inf	NA,0.418182	0.000160865	0.000205577
2	chr1:39685051:C:G	39685051	NA,G	NA,C	NA,1	NA,-inf	NA,inf	NA,0.419643	0.000160807	0.000205313
2	chr1:39657125:A:G	39657125	NA,G	NA,A	NA,1	NA,inf	NA,inf	NA,0.358331	0.000160768	0.000202451
2	chr1:40151156:C:T	40151156	NA,T	NA,C	NA,1	NA,-inf	NA,inf	NA,0.415816	0.000160749	0.000205326
2	chr1:39713271:G:A	39713271	NA,A	NA,G	NA,1	NA,-inf	NA,inf	NA,0.431627	0.000160597	0.000205041
2	chr1:40102678:A:G	40102678	NA,G	NA,A	NA,1	NA,-inf	NA,inf	NA,0.415396	0.000160518	0.000203745
2	chr1:40326051:ACT:A	40326051	NA,A	NA,ACT	NA,1	NA,inf	NA,inf	NA,0.38353	0.000160364	0.000203087
2	chr1:39672673:G:A	39672673	A,A	G,G	1,1	-inf,inf	inf,inf	0.549524,1.10363	0.000160268	0.000202246
2	chr1:39497718:A:ACAGGAC	39497718	NA,ACAGGAC	NA,A	NA,1	NA,inf	NA,inf	NA,0.373505	0.000160201	0.000203111
2	chr1:39501064:AC:A	39501064	NA,A	NA,AC	NA,1	NA,-inf	NA,inf	NA,0.401842	0.00015998	0.000203548
2	chr1:39497216:C:T	39497216	NA,T	NA,C	NA,1	NA,-inf	NA,inf	NA,0.401842	0.00015998	0.000203548
2	chr1:40298752:T:A	40298752	NA,A	NA,T	NA,1	NA,-inf	NA,inf	NA,0.408959	0.000159973	0.000204122
2	chr1:40425591:A:G	40425591	G,G	A,A	1,1	inf,-inf	inf,inf	1.35889,0.293051	0.000159839	0.000198865
2	chr1:40264059:C:T	40264059	T,NA	C,NA	1,NA	-inf,NA	inf,NA	0.615824,NA	0.000159836	0.000205373
2	chr1:40280486:G:A	40280486	NA,A	NA,G	NA,1	NA,-inf	NA,inf	NA,0.404193	0.000159834	0.000202214
2	chr1:39462728:A:C	39462728	NA,C	NA,A	NA,1	NA,-inf	NA,inf	NA,0.399893	0.000159635	0.000203172
2	chr1:39849682:A:C	39849682	NA,C	NA,A	NA,1	NA,-inf	NA,inf	NA,0.410862	0.00015956	0.000203598
2	chr1:39804905:T:C	39804905	NA,C	NA,T	NA,1	NA,-inf	NA,inf	NA,0.410507	0.000159435	0.000204107
2	chr1:39634471:G:A	39634471	NA,A	NA,G	NA,1	NA,-inf	NA,inf	NA,0.389379	0.000159366	0.000201769
2	chr1:40296326:G:A	40296326	A,NA	G,NA	1,NA	inf,NA	inf,NA	0.839347,NA	0.000159109	0.00020297
2	chr1:40151979:T:C	40151979	NA,C	NA,T	NA,1	NA,inf	NA,inf	NA,0.386229	0.000159106	0.000202081
2	chr1:39937742:G:T	39937742	T,T	G,G	1,1	inf,inf	inf,inf	2.82325,0.696931	0.000159082	0.000940486
2	chr1:39917460:T:G	39917460	NA,G	NA,T	NA,1	NA,inf	NA,inf	NA,0.377966	0.000158923	0.000201317
2	chr1:39925481:G:A	39925481	A,A	G,G	1,1	inf,inf	inf,inf	2.88242,0.730031	0.000158824	0.000778341
2	chr1:39558936:G:A	39558936	NA,A	NA,G	NA,1	NA,-inf	NA,inf	NA,0.382845	0.000158755	0.000201151
2	chr1:40011379:G:A	40011379	NA,A	NA,G	NA,1	NA,inf	NA,inf	NA,0.360314	0.000158633	0.000199955
2	chr1:40221722:A:G	40221722	NA,G	NA,A	NA,1	NA,inf	NA,inf	NA,0.365965	0.00015858	0.000200326
2	chr1:40320218:T:A	40320218	A,NA	T,NA	1,NA	-inf,NA	inf,NA	0.482987,NA	0.000158544	0.000198285
2	chr1:39955047:C:A	39955047	NA,A	NA,C	NA,1	NA,inf	NA,inf	NA,0.276106	0.000158536	0.000197074
2	chr1:40296667:C:T	40296667	NA,T	NA,C	NA,1	NA,-inf	NA,inf	NA,0.416643	0.000158235	0.000201543
2	chr1:39653268:A:G	39653268	NA,G	NA,A	NA,1	NA,inf	NA,inf	NA,0.34636	0.000158124	0.000199173
2	chr1:40451574:A:G	40451574	G,G	A,A	1,1	inf,-inf	inf,inf	0.483176,1.12947	0.00015786	0.000191276
2	chr1:39503152:A:G	39503152	G,G	A,A	1,1	-inf,inf	inf,inf	0.153976,1.41418	0.000157692	0.000200876
2	chr1:40296263:C:T	40296263	NA,T	NA,C	NA,1	NA,-inf	NA,inf	NA,0.392451	0.000157642	0.000199468
2	chr1:39501046:A:C	39501046	C,C	A,A	1,1	-inf,inf	inf,inf	0.114174,1.43816	0.000157596	0.000201357
2	chr1:39583512:G:A	39583512	A,A	G,G	1,1	inf,inf	inf,inf	0.817324,0.90554	0.000157395	0.000203279
2	chr1:40337192:A:G	40337192	NA,G	NA,A	NA,1	NA,inf	NA,inf	NA,0.36834	0.000157386	0.00019931
2	chr1:40417572:A:G	40417572	NA,G	NA,A	NA,1	NA,-inf	NA,inf	NA,0.373507	0.000157298	0.000199198
2	chr1:40201558:G:A	40201558	NA,A	NA,G	NA,1	NA,inf	NA,inf	NA,0.360044	0.00015723	0.000198668
2	chr1:40106474:C:T	40106474	NA,T	NA,C	NA,1	NA,-inf	NA,inf	NA,0.380147	0.0001572	0.000199685
2	chr1:39650500:T:C	39650500	NA,C	NA,T	NA,1	NA,inf	NA,inf	NA,0.341352	0.000157121	0.000197923
2	chr1:39817844:T:C	39817844	NA,C	NA,T	NA,1	NA,-inf	NA,inf	NA,0.398392	0.000157063	0.000200131
2	chr1:39471389:C:A	39471389	A,NA	C,NA	1,NA	inf,NA	inf,NA	0.529433,NA	0.000156879	0.000195715
2	chr1:39462459:C:T	39462459	NA,T	NA,C	NA,1	NA,-inf	NA,inf	NA,0.385553	0.000156805	0.000199553
2	chr1:39516936:T:C	39516936	C,C	T,T	1,1	inf,inf	inf,inf	1.1437,0.0431464	0.000156757	0.000189892
2	chr1:39979297:A:G	39979297	G,G	A,A	1,1	-inf,-inf	inf,inf	0.639054,1.11401	0.00015673	0.000205938
2	chr1:39663579:C:T	39663579	NA,T	NA,C	NA,1	NA,inf	NA,inf	NA,0.338272	0.000156611	0.000197374
2	chr1:40257682:G:A	40257682	NA,A	NA,G	NA,1	NA,inf	NA,inf	NA,0.37094	0.000156573	0.000199279
2	chr1:39462287:C:T	39462287	NA,T	NA,C	NA,1	NA,-inf	NA,inf	NA,0.384112	0.000156527	0.000199198
2	chr1:39465594:T:C	39465594	NA,C	NA,T	NA,1	NA,-inf	NA,inf	NA,0.38393	0.000156492	0.000199153
2	chr1:40201495:G:A	40201495	NA,A	NA,G	NA,1	NA,-inf	NA,inf	NA,0.394013	0.000156418	0.000199756
2	chr1:40235592:A:G	40235592	NA,G	NA,A	NA,1	NA,inf	NA,inf	NA,0.355877	0.00015641	0.000197615
2	chr1:40202976:G:A	40202976	NA,A	NA,G	NA,1	NA,-inf	NA,inf	NA,0.386598	0.000156372	0.000197882
2	chr1:39536210:C:T	39536210	NA,T	NA,C	NA,1	NA,-inf	NA,inf	NA,0.380956	0.000156218	0.000198411
2	chr1:40098685:C:T	40098685	NA,T	NA,C	NA,1	NA,-inf	NA,inf	NA,0.397099	0.000156195	0.000198802
2	chr1:39915168:A:G	39915168	NA,G	NA,A	NA,1	NA,inf	NA,inf	NA,0.364203	0.00015605	0.000197738
2	chr1:40307477:T:C	40307477	C,C	T,T	1,1	-inf,-inf	inf,inf	0.316748,1.31615	0.000155936	0.000198387
2	chr1:39537069:C:T	39537069	T,T	C,C	1,1	inf,-inf	inf,inf	1.09379,0.234874	0.000155905	0.000189516
2	chr1:40175870:C:T	40175870	NA,T	NA,C	NA,1	NA,-inf	NA,inf	NA,0.388345	0.000155817	0.000198165
2	chr1:40210220:G:A	40210220	NA,A	NA,G	NA,1	NA,-inf	NA,inf	NA,0.383133	0.000155714	0.000197052
2	chr1:40371809:A:G	40371809	NA,G	NA,A	NA,1	NA,-inf	NA,inf	NA,0.37292	0.000155652	0.00019809
2	chr1:40179716:G:A	40179716	NA,A	NA,G	NA,1	NA,-inf	NA,inf	NA,0.382767	0.000155643	0.000196963
2	chr1:40204398:G:A	40204398	NA,A	NA,G	NA,1	NA,-inf	NA,inf	NA,0.382393	0.000155572	0.000196874
2	chr1:40121437:A:G	40121437	NA,G	NA,A	NA,1	NA,-inf	NA,inf	NA,0.381483	0.000155522	0.000196824
2	chr1:40031832:G:A	40031832	NA,A	NA,G	NA,1	NA,-inf	NA,inf	NA,0.406515	0.000155449	0.000198128
2	chr1:39825024:A:G	39825024	G,G	A,A	1,1	-inf,inf	inf,inf	0.430028,0.0122497	0.000155364	0.000163055
2	chr1:39704377:G:C	39704377	NA,C	NA,G	NA,1	NA,-inf	NA,inf	NA,0.386559	0.000155301	0.000197267
2	chr1:39726139:CATTT:C	39726139	C,C	CATTT,CATTT	1,1	-inf,-inf	inf,inf	1.1737,0.219253	0.000155293	0.00019585
2	chr1:39621490:C:T	39621490	T,NA	C,NA	1,NA	-inf,NA	inf,NA	0.606689,NA	0.000155197	0.000200568
2	chr1:39678761:G:A	39678761	NA,A	NA,G	NA,1	NA,-inf	NA,inf	NA,0.390276	0.000155152	0.000198008
2	chr1:40184995:G:A	40184995	NA,A	NA,G	NA,1	NA,-inf	NA,inf	NA,0.384495	0.000155088	0.000197234
2	chr1:39751701:T:C	39751701	NA,C	NA,T	NA,1	NA,-inf	NA,inf	NA,0.368978	0.000155081	0.000195675
2	chr1:40039538:G:T	40039538	T,T	G,G	1,1	-inf,inf	inf,inf	1.79218,0.084025	0.000155042	0.000225001
2	chr1:40007093:G:GC	40007093	GC,GC	G,G	1,1	-inf,-inf	inf,inf	1.64944,0.172222	0.000154626	0.000215099
2	chr1:40009707:G:A	40009707	A,A	G,G	1,1	-inf,-inf	inf,inf	1.70667,0.263188	0.000154439	0.00022573
2	chr1:40089385:A:G	40089385	G,NA	A,NA	1,NA	-inf,NA	inf,NA	0.614668,NA	0.000154431	0.000200622
2	chr1:39454582:A:C	39454582	NA,C	NA,A	NA,1	NA,inf	NA,inf	NA,0.346966	0.000154391	0.000195941
2	chr1:40337386:G:A	40337386	A,NA	G,NA	1,NA	inf,NA	inf,NA	0.491882,NA	0.000154369	0.000197263
2	chr1:39743980:T:A	39743980	NA,A	NA,T	NA,1	NA,inf	NA,inf	NA,0.405372	0.000154261	0.000198626
2	chr1:40121348:C:T	40121348	NA,T	NA,C	NA,1	NA,-inf	NA,inf	NA,0.374497	0.000154201	0.00019516
2	chr1:40011337:C:T	40011337	NA,T	NA,C	NA,1	NA,inf	NA,inf	NA,0.338102	0.000154178	0.000194401
2	chr1:39594353:G:A	39594353	A,A	G,G	1,1	-inf,-inf	inf,inf	1.46036,0.190688	0.000154137	0.000200709
2	chr1:40334789:G:A	40334789	NA,A	NA,G	NA,1	NA,inf	NA,inf	NA,0.376232	0.00015402	0.000196502
2	chr1:40172156:TTTTTTAAACTATAAAAGCACTTC:T	40172156	NA,T	NA,TTTTTTAAACTATAAAAGCACTTC	NA,1	NA,-inf	NA,inf	NA,0.377982	0.000153872	0.000195682
2	chr1:40187402:G:A	40187402	NA,A	NA,G	NA,1	NA,-inf	NA,inf	NA,0.377932	0.000153864	0.000195671
2	chr1:40335211:C:T	40335211	NA,T	NA,C	NA,1	NA,inf	NA,inf	NA,0.34988	0.000153733	0.000194717
2	chr1:40045372:A:G	40045372	G,G	A,A	1,1	-inf,inf	inf,inf	1.79492,0.0412746	0.000153719	0.000223255
2	chr1:39613329:T:C	39613329	NA,C	NA,T	NA,1	NA,-inf	NA,inf	NA,0.361805	0.000153691	0.000195484
2	chr1:40217190:G:A	40217190	NA,A	NA,G	NA,1	NA,-inf	NA,inf	NA,0.376979	0.000153687	0.000195446
2	chr1:40167851:T:G	40167851	NA,G	NA,T	NA,1	NA,-inf	NA,inf	NA,0.376654	0.000153626	0.000195368
2	chr1:39636627:G:T	39636627	NA,T	NA,G	NA,1	NA,-inf	NA,inf	NA,0.359415	0.000153594	0.000194482
2	chr1:40030054:G:A	40030054	A,A	G,G	1,1	-inf,inf	inf,inf	1.79621,0.0426719	0.000153584	0.000223263
2	chr1:39471359:G:A	39471359	A,NA	G,NA	1,NA	-inf,NA	inf,NA	0.455844,NA	0.000153555	0.000190775
2	chr1:40336428:A:G	40336428	NA,G	NA,A	NA,1	NA,-inf	NA,inf	NA,0.360576	0.000153488	0.000194311
2	chr1:40242948:T:C	40242948	NA,C	NA,T	NA,1	NA,-inf	NA,inf	NA,0.375906	0.000153488	0.000195192
2	chr1:39702915:C:T	39702915	T,T	C,C	1,1	-inf,inf	inf,inf	0.38577,1.19943	0.00015331	0.000196191
2	chr1:39918381:A:T	39918381	T,NA	A,NA	1,NA	inf,NA	inf,NA	0.611884,NA	0.00015306	0.000202986
2	chr1:39673792:C:T	39673792	NA,T	NA,C	NA,1	NA,-inf	NA,inf	NA,0.378568	0.000153015	0.000195247
2	chr1:40106400:T:C	40106400	NA,C	NA,T	NA,1	NA,-inf	NA,inf	NA,0.375832	0.000152773	0.000194284
2	chr1:39756251:C:T	39756251	NA,T	NA,C	NA,1	NA,-inf	NA,inf	NA,0.354665	0.000152736	0.000192628
2	chr1:40315317:G:A	40315317	A,A	G,G	1,1	-inf,-inf	inf,inf	0.133713,1.4428	0.000152703	0.000194477
2	chr1:39497094:ATGT:A	39497094	NA,A	NA,ATGT	NA,1	NA,-inf	NA,inf	NA,0.363335	0.000152551	0.000194064
2	chr1:39594106:A:G	39594106	G,G	A,A	1,1	-inf,-inf	inf,inf	0.799115,0.942406	0.000152453	0.00019857
2	chr1:39840752:T:G	39840752	NA,G	NA,T	NA,1	NA,-inf	NA,inf	NA,0.394812	0.000152356	0.00019504
2	chr1:40193764:TGTGGGTGG:T	40193764	NA,T	NA,TGTGGGTGG	NA,1	NA,-inf	NA,inf	NA,0.387794	0.000152302	0.000194337
2	chr1:39791966:T:C	39791966	NA,C	NA,T	NA,1	NA,inf	NA,inf	NA,0.31938	0.000152249	0.000191883
2	chr1:40115673:T:G	40115673	G,NA	T,NA	1,NA	-inf,NA	inf,NA	0.436113,NA	0.000152229	0.00018889
2	chr1:39573939:G:A	39573939	A,A	G,G	1,1	-inf,-inf	inf,inf	1.42574,0.219059	0.000152159	0.000204559
2	chr1:40261650:G:A	40261650	NA,A	NA,G	NA,1	NA,-inf	NA,inf	NA,0.357068	0.00015208	0.000192948
2	chr1:40194372:C:T	40194372	NA,T	NA,C	NA,1	NA,-inf	NA,inf	NA,0.36735	0.000152061	0.00019335
2	chr1:40337116:C:T	40337116	T,T	C,C	1,1	inf,inf	inf,inf	0.699167,0.758149	0.000152039	0.000184651
2	chr1:39875790:A:G	39875790	NA,G	NA,A	NA,1	NA,-inf	NA,inf	NA,0.376964	0.000151833	0.000193219
2	chr1:39933338:C:T	39933338	NA,T	NA,C	NA,1	NA,-inf	NA,inf	NA,0.373986	0.00015183	0.00019388
2	chr1:39661944:A:C	39661944	NA,C	NA,A	NA,1	NA,inf	NA,inf	NA,0.319141	0.000151816	0.000191683
2	chr1:39977094:A:G	39977094	NA,G	NA,A	NA,1	NA,inf	NA,inf	NA,0.331874	0.000151666	0.000192012
2	chr1:39465867:G:A	39465867	NA,A	NA,G	NA,1	NA,-inf	NA,inf	NA,0.374432	0.000151535	0.00019288
2	chr1:40053546:G:C	40053546	NA,C	NA,G	NA,1	NA,inf	NA,inf	NA,0.327137	0.000151496	0.000191252
2	chr1:40268396:T:A	40268396	NA,A	NA,T	NA,1	NA,-inf	NA,inf	NA,0.364505	0.00015148	0.000192617
2	chr1:39556353:C:A	39556353	NA,A	NA,C	NA,1	NA,inf	NA,inf	NA,0.331406	0.000151469	0.000192139
2	chr1:40268514:A:G	40268514	NA,G	NA,A	NA,1	NA,-inf	NA,inf	NA,0.364167	0.00015142	0.00019254
2	chr1:40097614:T:A	40097614	NA,A	NA,T	NA,1	NA,-inf	NA,inf	NA,0.367912	0.00015128	0.000192391
2	chr1:40070298:T:G	40070298	NA,G	NA,T	NA,1	NA,-inf	NA,inf	NA,0.374776	0.000151164	0.00019271
2	chr1:40259342:A:G	40259342	NA,G	NA,A	NA,1	NA,-inf	NA,inf	NA,0.362597	0.000151139	0.000192181
2	chr1:40402669:A:G	40402669	NA,G	NA,A	NA,1	NA,-inf	NA,inf	NA,0.342831	0.00015111	0.000191452
2	chr1:39501355:T:A	39501355	A,NA	T,NA	1,NA	inf,NA	inf,NA	0.488055,NA	0.000150986	0.000192185
2	chr1:40259036:T:C	40259036	NA,C	NA,T	NA,1	NA,-inf	NA,inf	NA,0.361295	0.000150904	0.000191881
2	chr1:40280379:C:T	40280379	NA,T	NA,C	NA,1	NA,-inf	NA,inf	NA,0.37643	0.000150842	0.000192052
2	chr1:39712900:G:A	39712900	A,A	G,G	1,1	-inf,inf	inf,inf	0.38521,1.19474	0.000150752	0.000192996
2	chr1:40088575:A:T	40088575	T,T	A,A	1,1	inf,inf	inf,inf	1.21704,0.243851	0.000150707	0.000188411
2	chr1:39919185:G:A	39919185	NA,A	NA,G	NA,1	NA,-inf	NA,inf	NA,0.394903	0.000150648	0.000192868
2	chr1:40005173:T:C	40005173	NA,C	NA,T	NA,1	NA,inf	NA,inf	NA,0.317519	0.000150644	0.000190968
2	chr1:39919926:A:G	39919926	NA,G	NA,A	NA,1	NA,inf	NA,inf	NA,0.303198	0.000150337	0.000189578
2	chr1:39611865:G:A	39611865	A,A	G,G	1,1	-inf,inf	inf,inf	1.33293,0.458953	0.000150135	0.0001989
2	chr1:39921939:G:A	39921939	NA,A	NA,G	NA,1	NA,-inf	NA,inf	NA,0.286395	0.000150127	0.000187749
2	chr1:39603384:C:T	39603384	NA,T	NA,C	NA,1	NA,-inf	NA,inf	NA,0.362678	0.000150102	0.0001911
2	chr1:39552269:C:T	39552269	NA,T	NA,C	NA,1	NA,-inf	NA,inf	NA,0.358521	0.000149995	0.000191046
2	chr1:40371353:A:C	40371353	NA,C	NA,A	NA,1	NA,-inf	NA,inf	NA,0.34166	0.000149867	0.00019069
2	chr1:39687004:T:C	39687004	C,C	T,T	1,1	-inf,inf	inf,inf	1.06515,0.54067	0.000149845	0.000190019
2	chr1:39789054:G:T	39789054	NA,T	NA,G	NA,1	NA,inf	NA,inf	NA,0.29865	0.000149721	0.000188581
2	chr1:39951188:C:T	39951188	NA,T	NA,C	NA,1	NA,-inf	NA,inf	NA,0.343072	0.000149566	0.000189859
2	chr1:39647148:A:G	39647148	G,G	A,A	1,1	inf,inf	inf,inf	1.53004,0.0316433	0.000149358	0.000202846
2	chr1:39965590:C:A	39965590	NA,A	NA,C	NA,1	NA,inf	NA,inf	NA,0.271819	0.000149308	0.000187394
2	chr1:40100060:T:A	40100060	A,NA	T,NA	1,NA	inf,NA	inf,NA	0.595961,NA	0.000149224	0.000197148
2	chr1:40095925:A:T	40095925	NA,T	NA,A	NA,1	NA,-inf	NA,inf	NA,0.357655	0.00014916	0.000189789
2	chr1:39760533:C:T	39760533	NA,T	NA,C	NA,1	NA,-inf	NA,inf	NA,0.346087	0.000149103	0.000189485
2	chr1:40093653:G:A	40093653	NA,A	NA,G	NA,1	NA,-inf	NA,inf	NA,0.365269	0.000149059	0.000189632
2	chr1:40228259:C:T	40228259	NA,T	NA,C	NA,1	NA,-inf	NA,inf	NA,0.370198	0.000149049	0.00018939
2	chr1:40096005:T:C	40096005	NA,C	NA,T	NA,1	NA,-inf	NA,inf	NA,0.356938	0.000149023	0.000189615
2	chr1:40015112:C:T	40015112	T,NA	C,NA	1,NA	-inf,NA	inf,NA	0.479458,NA	0.000148914	0.000186836
2	chr1:40068286:T:C	40068286	NA,C	NA,T	NA,1	NA,inf	NA,inf	NA,0.312982	0.000148889	0.000187994
2	chr1:39666706:CATCT:C	39666706	C,C	CATCT,CATCT	1,1	-inf,inf	inf,inf	0.371477,1.21168	0.000148853	0.000188525
2	chr1:39876460:CA:C	39876460	NA,C	NA,CA	NA,1	NA,-inf	NA,inf	NA,0.355766	0.000148847	0.000189979
2	chr1:40095844:G:A	40095844	NA,A	NA,G	NA,1	NA,-inf	NA,inf	NA,0.355582	0.000148803	0.000189332
2	chr1:40290609:C:T	40290609	NA,T	NA,C	NA,1	NA,-inf	NA,inf	NA,0.363916	0.000148667	0.00018927
2	chr1:40300604:G:A	40300604	NA,A	NA,G	NA,1	NA,inf	NA,inf	NA,0.323168	0.000148583	0.000188189
2	chr1:40171705:G:C	40171705	NA,C	NA,G	NA,1	NA,-inf	NA,inf	NA,0.347568	0.000148547	0.000188868
2	chr1:39823198:T:C	39823198	NA,C	NA,T	NA,1	NA,-inf	NA,inf	NA,0.341405	0.000148538	0.00018771
2	chr1:40095826:T:C	40095826	NA,C	NA,T	NA,1	NA,-inf	NA,inf	NA,0.35393	0.00014852	0.00018897
2	chr1:40050566:G:A	40050566	NA,A	NA,G	NA,1	NA,inf	NA,inf	NA,0.314703	0.000148484	0.00018871
2	chr1:40430601:A:G	40430601	NA,G	NA,A	NA,1	NA,-inf	NA,inf	NA,0.344533	0.000148477	0.000189491
2	chr1:39895648:C:T	39895648	NA,T	NA,C	NA,1	NA,-inf	NA,inf	NA,0.331642	0.00014842	0.000187347
2	chr1:39927523:G:A	39927523	A,A	G,G	1,1	inf,inf	inf,inf	2.8536,0.699617	0.000148401	0.000711541
2	chr1:39976565:CA:C	39976565	NA,C	NA,CA	NA,1	NA,-inf	NA,inf	NA,0.358475	0.00014829	0.000189497
2	chr1:39682226:C:T	39682226	NA,T	NA,C	NA,1	NA,-inf	NA,inf	NA,0.319697	0.000148263	0.000187267
2	chr1:39657974:C:T	39657974	T,T	C,C	1,1	-inf,inf	inf,inf	0.3473,1.23131	0.000148223	0.000188067
2	chr1:40295818:T:C	40295818	NA,C	NA,T	NA,1	NA,-inf	NA,inf	NA,0.360242	0.000148195	0.00018875
2	chr1:39932903:G:A	39932903	NA,A	NA,G	NA,1	NA,-inf	NA,inf	NA,0.273549	0.000148194	0.00018541
2	chr1:40165464:C:G	40165464	NA,G	NA,C	NA,1	NA,-inf	NA,inf	NA,0.346775	0.000148186	0.000188458
2	chr1:40254313:A:C	40254313	NA,C	NA,A	NA,1	NA,inf	NA,inf	NA,0.307433	0.000148178	0.000187323
2	chr1:39733036:T:C	39733036	NA,C	NA,T	NA,1	NA,inf	NA,inf	NA,0.31416	0.000148133	0.000187764
2	chr1:40450335:A:G	40450335	NA,G	NA,A	NA,1	NA,-inf	NA,inf	NA,0.32645	0.000148012	0.000187968
2	chr1:40355353:G:A	40355353	NA,A	NA,G	NA,1	NA,inf	NA,inf	NA,0.309563	0.000148003	0.000187383
2	chr1:39728859:C:G	39728859	NA,G	NA,C	NA,1	NA,inf	NA,inf	NA,0.302527	0.000147994	0.000187129
2	chr1:39604836:C:T	39604836	NA,T	NA,C	NA,1	NA,-inf	NA,inf	NA,0.335575	0.000147925	0.000187864
2	chr1:39509615:A:G	39509615	NA,G	NA,A	NA,1	NA,inf	NA,inf	NA,0.313384	0.000147871	0.00018769
2	chr1:39962764:T:G	39962764	NA,G	NA,T	NA,1	NA,inf	NA,inf	NA,0.297595	0.000147817	0.000186684
2	chr1:39579835:G:A	39579835	NA,A	NA,G	NA,1	NA,-inf	NA,inf	NA,0.356119	0.000147752	0.000188457
2	chr1:40006177:T:C	40006177	NA,C	NA,T	NA,1	NA,-inf	NA,inf	NA,0.346099	0.000147732	0.000188551
2	chr1:40276773:G:T	40276773	NA,T	NA,G	NA,1	NA,-inf	NA,inf	NA,0.358294	0.000147729	0.000188064
2	chr1:40417081:A:G	40417081	NA,G	NA,A	NA,1	NA,-inf	NA,inf	NA,0.329008	0.000147578	0.000187767
2	chr1:39610222:G:A	39610222	A,A	G,G	1,1	-inf,inf	inf,inf	1.30958,0.480529	0.000147526	0.000195799
2	chr1:40002568:G:A	40002568	NA,A	NA,G	NA,1	NA,inf	NA,inf	NA,0.300353	0.000147516	0.000187017
2	chr1:40096106:G:C	40096106	NA,C	NA,G	NA,1	NA,-inf	NA,inf	NA,0.348001	0.000147511	0.00018768
2	chr1:40065142:A:G	40065142	G,G	A,A	1,1	-inf,inf	inf,inf	1.76703,0.0517618	0.000147493	0.0002138
2	chr1:39762983:CT:C	39762983	C,NA	CT,NA	1,NA	inf,NA	inf,NA	0.644492,NA	0.000147389	0.000205114
2	chr1:40045586:T:C	40045586	NA,C	NA,T	NA,1	NA,inf	NA,inf	NA,0.304281	0.000147339	0.000186058
2	chr1:39544541:C:T	39544541	NA,T	NA,C	NA,1	NA,-inf	NA,inf	NA,0.331944	0.000147299	0.00018707
2	chr1:40015878:G:A	40015878	A,NA	G,NA	1,NA	-inf,NA	inf,NA	0.470373,NA	0.000147258	0.000184744
2	chr1:39788074:C:T	39788074	NA,T	NA,C	NA,1	NA,-inf	NA,inf	NA,0.302607	0.000147167	0.000185268
2	chr1:39660092:A:C	39660092	C,C	A,A	1,1	-inf,inf	inf,inf	0.375929,1.20507	0.00014712	0.000186524
2	chr1:39659132:A:C	39659132	NA,C	NA,A	NA,1	NA,-inf	NA,inf	NA,0.326085	0.000147093	0.000186691
2	chr1:39470612:C:G	39470612	NA,G	NA,C	NA,1	NA,inf	NA,inf	NA,0.30701	0.000147016	0.0001866
2	chr1:40087698:T:C	40087698	NA,C	NA,T	NA,1	NA,-inf	NA,inf	NA,0.340879	0.000146967	0.000187492
2	chr1:39473517:T:C	39473517	NA,C	NA,T	NA,1	NA,-inf	NA,inf	NA,0.331821	0.000146951	0.000186864
2	chr1:40008755:C:T	40008755	NA,T	NA,C	NA,1	NA,inf	NA,inf	NA,0.307898	0.000146893	0.000185544
2	chr1:40096779:G:A	40096779	NA,A	NA,G	NA,1	NA,-inf	NA,inf	NA,0.34413	0.000146871	0.000186858
2	chr1:39554832:T:C	39554832	C,C	T,T	1,1	inf,inf	inf,inf	0.895319,0.755701	0.000146859	0.00018861
2	chr1:39466715:G:T	39466715	T,NA	G,NA	1,NA	-inf,NA	inf,NA	0.451966,NA	0.000146735	0.000185371
2	chr1:40298889:A:G	40298889	NA,G	NA,A	NA,1	NA,-inf	NA,inf	NA,0.32014	0.000146704	0.000186429
2	chr1:39530446:C:T	39530446	NA,T	NA,C	NA,1	NA,-inf	NA,inf	NA,0.339694	0.000146667	0.000186533
2	chr1:40251848:G:C	40251848	NA,C	NA,G	NA,1	NA,-inf	NA,inf	NA,0.343044	0.000146663	0.000186766
2	chr1:39975005:C:T	39975005	NA,T	NA,C	NA,1	NA,inf	NA,inf	NA,0.243815	0.000146593	0.000183792
2	chr1:39677335:A:G	39677335	NA,G	NA,A	NA,1	NA,-inf	NA,inf	NA,0.323723	0.00014657	0.000186031
2	chr1:40078250:T:C	40078250	C,C	T,T	1,1	inf,inf	inf,inf	1.33466,0.723912	0.000146542	0.000213414
2	chr1:39507555:G:A	39507555	A,NA	G,NA	1,NA	inf,NA	inf,NA	0.493688,NA	0.000146474	0.000189044
2	chr1:39462410:A:G	39462410	NA,G	NA,A	NA,1	NA,inf	NA,inf	NA,0.29259	0.000146351	0.000185176
2	chr1:39694100:A:C	39694100	NA,C	NA,A	NA,1	NA,inf	NA,inf	NA,0.292874	0.00014635	0.00018518
2	chr1:40327202:G:A	40327202	NA,A	NA,G	NA,1	NA,inf	NA,inf	NA,0.308597	0.00014627	0.000185296
2	chr1:39981488:C:T	39981488	T,NA	C,NA	1,NA	inf,NA	inf,NA	0.525665,NA	0.000146209	0.000187596
2	chr1:39889936:C:T	39889936	T,NA	C,NA	1,NA	inf,NA	inf,NA	2.12257,NA	0.000146203	0.000193494
2	chr1:39496849:A:T	39496849	T,T	A,A	1,1	-inf,inf	inf,inf	0.132722,1.38308	0.000146192	0.000186453
2	chr1:39515850:G:A	39515850	NA,A	NA,G	NA,1	NA,-inf	NA,inf	NA,0.270496	0.00014614	0.00018437
2	chr1:40331729:A:G	40331729	NA,G	NA,A	NA,1	NA,-inf	NA,inf	NA,0.320178	0.00014613	0.000185071
2	chr1:40105570:G:T	40105570	NA,T	NA,G	NA,1	NA,-inf	NA,inf	NA,0.337337	0.000145994	0.000185979
2	chr1:40257972:C:T	40257972	NA,T	NA,C	NA,1	NA,-inf	NA,inf	NA,0.355407	0.00014598	0.000186556
2	chr1:40387399:T:G	40387399	G,NA	T,NA	1,NA	-inf,NA	inf,NA	0.415921,NA	0.000145956	0.000182752
2	chr1:40299889:G:A	40299889	NA,A	NA,G	NA,1	NA,-inf	NA,inf	NA,0.346203	0.00014589	0.000185601
2	chr1:40283941:T:TTC	40283941	NA,TTC	NA,T	NA,1	NA,-inf	NA,inf	NA,0.347998	0.000145648	0.000185519
2	chr1:39599437:T:C	39599437	NA,C	NA,T	NA,1	NA,-inf	NA,inf	NA,0.335114	0.000145468	0.000185145
2	chr1:39564007:C:T	39564007	NA,T	NA,C	NA,1	NA,inf	NA,inf	NA,0.300125	0.000145453	0.000184651
2	chr1:40428098:A:G	40428098	NA,G	NA,A	NA,1	NA,-inf	NA,inf	NA,0.326141	0.000145385	0.000185496
2	chr1:39562935:C:T	39562935	NA,T	NA,C	NA,1	NA,inf	NA,inf	NA,0.299616	0.000145367	0.000184542
2	chr1:39854362:T:C	39854362	C,NA	T,NA	1,NA	inf,NA	inf,NA	2.11499,NA	0.000145366	0.000192332
2	chr1:40343065:A:C	40343065	NA,C	NA,A	NA,1	NA,-inf	NA,inf	NA,0.349846	0.000145292	0.000183729
2	chr1:39556093:T:C	39556093	NA,C	NA,T	NA,1	NA,-inf	NA,inf	NA,0.318588	0.000145278	0.000184755
2	chr1:39525459:C:T	39525459	T,NA	C,NA	1,NA	-inf,NA	inf,NA	0.431095,NA	0.000145257	0.000183937
2	chr1:39523294:A:G	39523294	NA,G	NA,A	NA,1	NA,-inf	NA,inf	NA,0.309222	0.000145212	0.000184026
2	chr1:39984516:ACT:A	39984516	A,NA	ACT,NA	1,NA	-inf,NA	inf,NA	0.402013,NA	0.000145042	0.000181271
2	chr1:39622861:G:A	39622861	NA,A	NA,G	NA,1	NA,inf	NA,inf	NA,0.304088	0.000145003	0.000184135
2	chr1:39615213:G:A	39615213	NA,A	NA,G	NA,1	NA,-inf	NA,inf	NA,0.332594	0.000144983	0.000184553
2	chr1:39760462:C:T	39760462	T,NA	C,NA	1,NA	-inf,NA	inf,NA	0.382444,NA	0.000144786	0.00017804
2	chr1:39929497:A:G	39929497	G,G	A,A	1,1	-inf,-inf	inf,inf	5.50314,0.913761	0.000144694	0.213388
2	chr1:40104926:C:T	40104926	NA,T	NA,C	NA,1	NA,-inf	NA,inf	NA,0.328882	0.000144625	0.000184219
2	chr1:39720544:G:T	39720544	NA,T	NA,G	NA,1	NA,inf	NA,inf	NA,0.295916	0.00014462	0.000183291
2	chr1:40034065:C:G	40034065	NA,G	NA,C	NA,1	NA,-inf	NA,inf	NA,0.300096	0.000144595	0.000182858
2	chr1:40252773:C:G	40252773	NA,G	NA,C	NA,1	NA,inf	NA,inf	NA,0.286144	0.000144438	0.000182645
2	chr1:40272883:T:G	40272883	NA,G	NA,T	NA,1	NA,-inf	NA,inf	NA,0.337262	0.000144339	0.00018382
2	chr1:39634326:C:G	39634326	NA,G	NA,C	NA,1	NA,-inf	NA,inf	NA,0.308166	0.000144315	0.000182927
2	chr1:40330298:G:A	40330298	NA,A	NA,G	NA,1	NA,inf	NA,inf	NA,0.295784	0.000144105	0.00018258
2	chr1:39960357:G:A	39960357	NA,A	NA,G	NA,1	NA,inf	NA,inf	NA,0.232159	0.000143961	0.000180644
2	chr1:39717220:A:T	39717220	NA,T	NA,A	NA,1	NA,inf	NA,inf	NA,0.288086	0.00014382	0.000182221
2	chr1:39800566:A:T	39800566	NA,T	NA,A	NA,1	NA,-inf	NA,inf	NA,0.323134	0.000143718	0.000183107
2	chr1:40268729:C:T	40268729	NA,T	NA,C	NA,1	NA,-inf	NA,inf	NA,0.333501	0.00014366	0.000182862
2	chr1:39675787:G:A	39675787	NA,A	NA,G	NA,1	NA,inf	NA,inf	NA,0.304525	0.000143645	0.000182601
2	chr1:40131207:A:C	40131207	NA,C	NA,A	NA,1	NA,-inf	NA,inf	NA,0.313378	0.000143575	0.000181778
2	chr1:40381740:A:G	40381740	NA,G	NA,A	NA,1	NA,-inf	NA,inf	NA,0.300286	0.000143541	0.000182278
2	chr1:39826422:A:C	39826422	C,NA	A,NA	1,NA	inf,NA	inf,NA	2.18101,NA	0.000143513	0.000189539
2	chr1:39454184:A:G	39454184	NA,G	NA,A	NA,1	NA,inf	NA,inf	NA,0.281513	0.000143496	0.000181881
2	chr1:40156304:G:C	40156304	NA,C	NA,G	NA,1	NA,-inf	NA,inf	NA,0.320401	0.000143407	0.000182681
2	chr1:40396589:A:G	40396589	NA,G	NA,A	NA,1	NA,-inf	NA,inf	NA,0.298875	0.000143313	0.000181989
2	chr1:39629656:G:C	39629656	NA,C	NA,G	NA,1	NA,-inf	NA,inf	NA,0.311965	0.000143246	0.000182271
2	chr1:40190370:T:C	40190370	NA,C	NA,T	NA,1	NA,-inf	NA,inf	NA,0.317542	0.000143181	0.000182642
2	chr1:40188854:T:C	40188854	NA,C	NA,T	NA,1	NA,-inf	NA,inf	NA,0.317542	0.000143181	0.000182642
2	chr1:39812743:G:A	39812743	A,NA	G,NA	1,NA	inf,NA	inf,NA	0.137112,NA	0.00014317	0.000170581
2	chr1:39580568:A:G	39580568	NA,G	NA,A	NA,1	NA,-inf	NA,inf	NA,0.318463	0.000143168	0.000182072
2	chr1:40372297:A:T	40372297	T,NA	A,NA	1,NA	inf,NA	inf,NA	0.51609,NA	0.000143131	0.000184589
2	chr1:39813335:A:T	39813335	NA,T	NA,A	NA,1	NA,-inf	NA,inf	NA,0.339481	0.00014313	0.000182507
2	chr1:39460216:A:G	39460216	NA,G	NA,A	NA,1	NA,-inf	NA,inf	NA,0.331158	0.00014312	0.000182751
2	chr1:39851009:T:A	39851009	A,NA	T,NA	1,NA	inf,NA	inf,NA	2.09257,NA	0.000143044	0.000189107
2	chr1:40137155:C:T	40137155	T,NA	C,NA	1,NA	inf,NA	inf,NA	0.448543,NA	0.000142896	0.000182785
2	chr1:40452340:C:T	40452340	T,NA	C,NA	1,NA	-inf,NA	inf,NA	0.398668,NA	0.000142807	0.000179132
2	chr1:39582281:G:A	39582281	A,NA	G,NA	1,NA	-inf,NA	inf,NA	0.610923,NA	0.000142795	0.000189752
2	chr1:39741608:C:T	39741608	NA,T	NA,C	NA,1	NA,-inf	NA,inf	NA,0.297289	0.000142791	0.000180285
2	chr1:40080740:G:A	40080740	NA,A	NA,G	NA,1	NA,inf	NA,inf	NA,0.27674	0.000142756	0.000180734
2	chr1:39503387:C:T	39503387	T,T	C,C	1,1	-inf,inf	inf,inf	1.43584,0.231055	0.000142733	0.000185605
2	chr1:39608640:C:T	39608640	NA,T	NA,C	NA,1	NA,-inf	NA,inf	NA,0.31851	0.000142731	0.000181669
2	chr1:39587969:G:A	39587969	A,A	G,G	1,1	-inf,-inf	inf,inf	1.07919,0.498134	0.000142616	0.000182627
2	chr1:40270745:C:T	40270745	NA,T	NA,C	NA,1	NA,-inf	NA,inf	NA,0.325704	0.000142452	0.000181313
2	chr1:39574170:G:A	39574170	NA,A	NA,G	NA,1	NA,inf	NA,inf	NA,0.281338	0.00014237	0.000180733
2	chr1:40386030:G:A	40386030	NA,A	NA,G	NA,1	NA,inf	NA,inf	NA,0.274986	0.000142369	0.000179684
2	chr1:39650019:T:C	39650019	NA,C	NA,T	NA,1	NA,inf	NA,inf	NA,0.265125	0.00014231	0.000180353
2	chr1:40210032:G:A	40210032	A,NA	G,NA	1,NA	inf,NA	inf,NA	0.366015,NA	0.000142284	0.000175558
2	chr1:39532133:A:G	39532133	G,G	A,A	1,1	inf,-inf	inf,inf	1.06357,0.185211	0.000142219	0.000172753
2	chr1:39853681:G:C	39853681	C,NA	G,NA	1,NA	inf,NA	inf,NA	2.08561,NA	0.000142189	0.000188046
2	chr1:39834889:C:T	39834889	NA,T	NA,C	NA,1	NA,-inf	NA,inf	NA,0.311268	0.000142088	0.000181216
2	chr1:40212116:CAGG:C	40212116	C,NA	CAGG,NA	1,NA	-inf,NA	inf,NA	0.533834,NA	0.000141975	0.000182034
2	chr1:39757409:A:G	39757409	NA,G	NA,A	NA,1	NA,-inf	NA,inf	NA,0.291536	0.000141847	0.000179101
2	chr1:39926097:A:G	39926097	NA,G	NA,A	NA,1	NA,-inf	NA,inf	NA,0.314219	0.000141845	0.000180974
2	chr1:39977761:G:A	39977761	NA,A	NA,G	NA,1	NA,-inf	NA,inf	NA,0.300048	0.000141815	0.000179908
2	chr1:40419285:T:A	40419285	NA,A	NA,T	NA,1	NA,-inf	NA,inf	NA,0.318748	0.000141803	0.00018176
2	chr1:39599289:G:A	39599289	A,A	G,G	1,1	-inf,inf	inf,inf	1.33372,0.403195	0.000141708	0.000186939
2	chr1:40189607:G:C	40189607	NA,C	NA,G	NA,1	NA,-inf	NA,inf	NA,0.307486	0.000141617	0.000180622
2	chr1:39904759:G:T	39904759	NA,T	NA,G	NA,1	NA,-inf	NA,inf	NA,0.33064	0.000141578	0.000181057
2	chr1:39829335:C:T	39829335	T,NA	C,NA	1,NA	inf,NA	inf,NA	2.08009,NA	0.000141475	0.000187
2	chr1:40019958:T:G	40019958	G,G	T,T	1,1	-inf,inf	inf,inf	1.70035,0.167219	0.000141323	0.000203548
2	chr1:39816728:G:A	39816728	NA,A	NA,G	NA,1	NA,-inf	NA,inf	NA,0.296936	0.000141319	0.000178659
2	chr1:40357732:C:T	40357732	T,T	C,C	1,1	-inf,inf	inf,inf	1.33498,0.254864	0.000141293	0.00018675
2	chr1:39899916:C:A	39899916	NA,A	NA,C	NA,1	NA,-inf	NA,inf	NA,0.32831	0.000141218	0.000180593
2	chr1:39833409:A:G	39833409	NA,G	NA,A	NA,1	NA,-inf	NA,inf	NA,0.327881	0.000141199	0.000180582
2	chr1:40149075:C:G	40149075	NA,G	NA,C	NA,1	NA,-inf	NA,inf	NA,0.297193	0.000141107	0.00017864
2	chr1:40053080:C:T	40053080	T,T	C,C	1,1	-inf,inf	inf,inf	1.7371,0.0418702	0.000141002	0.000203675
2	chr1:39826926:G:A	39826926	NA,A	NA,G	NA,1	NA,-inf	NA,inf	NA,0.21974	0.000140974	0.000176516
2	chr1:40428941:G:A	40428941	NA,A	NA,G	NA,1	NA,-inf	NA,inf	NA,0.284179	0.000140965	0.000178987
2	chr1:39828246:G:C	39828246	C,NA	G,NA	1,NA	inf,NA	inf,NA	2.12113,NA	0.000140921	0.000186111
2	chr1:39847192:A:G	39847192	NA,G	NA,A	NA,1	NA,-inf	NA,inf	NA,0.325558	0.000140855	0.000180133
2	chr1:39917276:TC:T	39917276	T,NA	TC,NA	1,NA	inf,NA	inf,NA	0.0528491,NA	0.000140805	0.000166734
2	chr1:39692691:G:C	39692691	NA,C	NA,G	NA,1	NA,inf	NA,inf	NA,0.260066	0.000140744	0.00017817
2	chr1:39919877:C:G	39919877	NA,G	NA,C	NA,1	NA,-inf	NA,inf	NA,0.326092	0.000140744	0.000179529
2	chr1:39855004:C:T	39855004	T,NA	C,NA	1,NA	inf,NA	inf,NA	2.06822,NA	0.000140733	0.000185911
2	chr1:40036828:G:A	40036828	NA,A	NA,G	NA,1	NA,-inf	NA,inf	NA,0.31762	0.000140694	0.000179492
2	chr1:40106023:T:TA	40106023	NA,TA	NA,T	NA,1	NA,inf	NA,inf	NA,0.262352	0.000140648	0.00017776
2	chr1:39505256:C:A	39505256	A,A	C,C	1,1	-inf,inf	inf,inf	1.42118,0.243874	0.000140631	0.000182937
2	chr1:40356749:C:T	40356749	T,T	C,C	1,1	-inf,inf	inf,inf	1.33766,0.244019	0.000140512	0.00018577
2	chr1:39543581:A:G	39543581	NA,G	NA,A	NA,1	NA,-inf	NA,inf	NA,0.300927	0.000140494	0.00017865
2	chr1:39843700:C:G	39843700	G,NA	C,NA	1,NA	inf,NA	inf,NA	2.06557,NA	0.000140488	0.000185568
2	chr1:39902490:G:A	39902490	A,NA	G,NA	1,NA	inf,NA	inf,NA	0.562867,NA	0.000140313	0.000182005
2	chr1:39572117:CT:C	39572117	NA,C	NA,CT	NA,1	NA,-inf	NA,inf	NA,0.299401	0.000140265	0.000178357
2	chr1:39858166:A:C	39858166	C,NA	A,NA	1,NA	inf,NA	inf,NA	2.06257,NA	0.000140193	0.000185162
2	chr1:39956495:G:A	39956495	NA,A	NA,G	NA,1	NA,inf	NA,inf	NA,0.336609	0.000140185	0.000180961
2	chr1:39715084:G:T	39715084	NA,T	NA,G	NA,1	NA,-inf	NA,inf	NA,0.312914	0.000140115	0.000179103
2	chr1:40380985:G:A	40380985	NA,A	NA,G	NA,1	NA,inf	NA,inf	NA,0.259806	0.000139957	0.000176685
2	chr1:39461648:C:T	39461648	T,T	C,C	1,1	-inf,inf	inf,inf	0.374275,0.985477	0.000139907	0.000172604
2	chr1:39713576:G:A	39713576	NA,A	NA,G	NA,1	NA,-inf	NA,inf	NA,0.302377	0.000139884	0.000178144
2	chr1:39833606:C:T	39833606	T,NA	C,NA	1,NA	inf,NA	inf,NA	2.05833,NA	0.000139746	0.000184546
2	chr1:40094033:A:C	40094033	NA,C	NA,A	NA,1	NA,-inf	NA,inf	NA,0.306896	0.000139739	0.000177717
2	chr1:40321994:A:G	40321994	G,NA	A,NA	1,NA	inf,NA	inf,NA	0.686229,NA	0.000139623	0.000181221
2	chr1:40417509:AAG:A	40417509	NA,A	NA,AAG	NA,1	NA,-inf	NA,inf	NA,0.304155	0.000139613	0.00017889
2	chr1:40129820:G:C	40129820	NA,C	NA,G	NA,1	NA,-inf	NA,inf	NA,0.277798	0.00013957	0.000176923
2	chr1:39532326:C:G	39532326	G,G	C,C	1,1	inf,-inf	inf,inf	1.05874,0.171673	0.000139493	0.000169446
2	chr1:40262949:TTC:T	40262949	NA,T	NA,TTC	NA,1	NA,inf	NA,inf	NA,0.307514	0.000139439	0.000178348
2	chr1:40270423:T:C	40270423	NA,C	NA,T	NA,1	NA,-inf	NA,inf	NA,0.296103	0.000139396	0.000177424
2	chr1:39670463:A:T	39670463	NA,T	NA,A	NA,1	NA,-inf	NA,inf	NA,0.282285	0.000139389	0.000177184
2	chr1:40069334:C:T	40069334	T,T	C,C	1,1	inf,-inf	inf,inf	1.73954,0.00934069	0.000139297	0.000202091
2	chr1:40140636:G:C	40140636	NA,C	NA,G	NA,1	NA,-inf	NA,inf	NA,0.290222	0.000139257	0.000177031
2	chr1:39491676:G:T	39491676	NA,T	NA,G	NA,1	NA,inf	NA,inf	NA,0.253848	0.000139232	0.000176617
2	chr1:39666035:G:A	39666035	NA,A	NA,G	NA,1	NA,-inf	NA,inf	NA,0.276904	0.000139172	0.000176652
2	chr1:39930326:C:T	39930326	NA,T	NA,C	NA,1	NA,-inf	NA,inf	NA,0.303674	0.000139115	0.000177541
2	chr1:40305203:G:A	40305203	NA,A	NA,G	NA,1	NA,inf	NA,inf	NA,0.237082	0.000139093	0.00017537
2	chr1:39549328:G:A	39549328	NA,A	NA,G	NA,1	NA,-inf	NA,inf	NA,0.290977	0.000139022	0.000176769
2	chr1:39898072:A:T	39898072	NA,T	NA,A	NA,1	NA,-inf	NA,inf	NA,0.277807	0.000138962	0.000175721
2	chr1:39895479:T:C	39895479	NA,C	NA,T	NA,1	NA,inf	NA,inf	NA,0.233324	0.000138952	0.000175252
2	chr1:39894560:G:T	39894560	T,T	G,G	1,1	-inf,-inf	inf,inf	1.8935,0.13616	0.000138894	0.000231272
2	chr1:39535805:T:C	39535805	C,C	T,T	1,1	inf,-inf	inf,inf	1.06065,0.156778	0.000138855	0.000168578
2	chr1:39970186:T:C	39970186	C,NA	T,NA	1,NA	inf,NA	inf,NA	0.0523702,NA	0.000138767	0.000164624
2	chr1:40298804:A:G	40298804	G,NA	A,NA	1,NA	-inf,NA	inf,NA	0.493515,NA	0.00013873	0.000178052
2	chr1:39925152:A:C	39925152	NA,C	NA,A	NA,1	NA,-inf	NA,inf	NA,0.293361	0.000138711	0.000176932
2	chr1:39498385:T:C	39498385	NA,C	NA,T	NA,1	NA,inf	NA,inf	NA,0.256857	0.00013865	0.000175997
2	chr1:39863973:C:T	39863973	T,NA	C,NA	1,NA	inf,NA	inf,NA	2.04433,NA	0.000138469	0.000182775
2	chr1:40038215:T:C	40038215	NA,C	NA,T	NA,1	NA,inf	NA,inf	NA,0.238514	0.00013842	0.00017435
2	chr1:39525811:A:G	39525811	G,G	A,A	1,1	-inf,-inf	inf,inf	0.383204,1.1687	0.000138413	0.000177944
2	chr1:39778098:G:A	39778098	NA,A	NA,G	NA,1	NA,inf	NA,inf	NA,0.303664	0.000138399	0.000177531
2	chr1:40034207:C:T	40034207	T,T	C,C	1,1	-inf,inf	inf,inf	1.69167,0.150588	0.000138369	0.000199131
2	chr1:40302146:A:G	40302146	NA,G	NA,A	NA,1	NA,-inf	NA,inf	NA,0.283361	0.000138369	0.00017618
2	chr1:39604517:G:A	39604517	NA,A	NA,G	NA,1	NA,-inf	NA,inf	NA,0.266161	0.00013833	0.000175529
2	chr1:39844549:G:A	39844549	A,NA	G,NA	1,NA	inf,NA	inf,NA	2.04047,NA	0.000138285	0.000182467
2	chr1:39894585:TAAG:T	39894585	T,T	TAAG,TAAG	1,1	-inf,-inf	inf,inf	1.89113,0.133066	0.000138186	0.000229953
2	chr1:39868910:A:G	39868910	NA,G	NA,A	NA,1	NA,-inf	NA,inf	NA,0.304881	0.000138136	0.000176521
2	chr1:39984199:C:T	39984199	NA,T	NA,C	NA,1	NA,-inf	NA,inf	NA,0.293934	0.000138118	0.000175175
2	chr1:40022803:A:G	40022803	NA,G	NA,A	NA,1	NA,-inf	NA,inf	NA,0.282715	0.000138058	0.000175873
2	chr1:39657713:G:A	39657713	NA,A	NA,G	NA,1	NA,-inf	NA,inf	NA,0.252251	0.000138053	0.000174669
2	chr1:40011693:G:A	40011693	NA,A	NA,G	NA,1	NA,inf	NA,inf	NA,0.228032	0.000138046	0.000174317
2	chr1:39702022:G:C	39702022	NA,C	NA,G	NA,1	NA,inf	NA,inf	NA,0.250074	0.000138045	0.000175046
2	chr1:39700885:G:A	39700885	NA,A	NA,G	NA,1	NA,-inf	NA,inf	NA,0.276209	0.00013802	0.000175376
2	chr1:39980646:G:T	39980646	NA,T	NA,G	NA,1	NA,inf	NA,inf	NA,0.239254	0.000137892	0.000174127
2	chr1:39891163:G:T	39891163	NA,T	NA,G	NA,1	NA,-inf	NA,inf	NA,0.194016	0.000137693	0.00017237
2	chr1:39650151:A:G	39650151	NA,G	NA,A	NA,1	NA,inf	NA,inf	NA,0.242245	0.000137681	0.000174537
2	chr1:39728626:G:A	39728626	NA,A	NA,G	NA,1	NA,inf	NA,inf	NA,0.23927	0.00013767	0.000174164
2	chr1:39701957:T:C	39701957	NA,C	NA,T	NA,1	NA,inf	NA,inf	NA,0.246929	0.000137515	0.000174386
2	chr1:39761120:A:T	39761120	NA,T	NA,A	NA,1	NA,inf	NA,inf	NA,0.248183	0.000137418	0.000174286
2	chr1:39919619:G:A	39919619	NA,A	NA,G	NA,1	NA,-inf	NA,inf	NA,0.322941	0.000137411	0.000175919
2	chr1:39522427:G:A	39522427	NA,A	NA,G	NA,1	NA,inf	NA,inf	NA,0.254892	0.000137391	0.000174522
2	chr1:39908574:C:A	39908574	NA,A	NA,C	NA,1	NA,-inf	NA,inf	NA,0.307261	0.000137369	0.000175886
2	chr1:39903412:C:T	39903412	NA,T	NA,C	NA,1	NA,-inf	NA,inf	NA,0.307261	0.000137369	0.000175886
2	chr1:39911950:C:T	39911950	T,T	C,C	1,1	-inf,-inf	inf,inf	0.838255,0.206461	0.000137361	0.000154686
2	chr1:40364708:C:T	40364708	NA,T	NA,C	NA,1	NA,-inf	NA,inf	NA,0.272137	0.000137318	0.000174845
2	chr1:40106018:A:G	40106018	NA,G	NA,A	NA,1	NA,-inf	NA,inf	NA,0.278238	0.000137308	0.000175032
2	chr1:40128984:A:G	40128984	NA,G	NA,A	NA,1	NA,-inf	NA,inf	NA,0.275727	0.000137254	0.00017446
2	chr1:39720877:G:C	39720877	NA,C	NA,G	NA,1	NA,inf	NA,inf	NA,0.245477	0.000137234	0.000173905
2	chr1:39860801:C:T	39860801	NA,T	NA,C	NA,1	NA,-inf	NA,inf	NA,0.213702	0.000137185	0.000172199
2	chr1:39856300:C:T	39856300	NA,T	NA,C	NA,1	NA,inf	NA,inf	NA,0.22191	0.000137164	0.000173037
2	chr1:39982282:C:T	39982282	NA,T	NA,C	NA,1	NA,-inf	NA,inf	NA,0.240391	0.000137163	0.000173055
2	chr1:40045595:G:A	40045595	A,A	G,G	1,1	-inf,inf	inf,inf	1.72437,0.0303488	0.000137062	0.000198308
2	chr1:39575372:T:A	39575372	NA,A	NA,T	NA,1	NA,-inf	NA,inf	NA,0.27435	0.000136723	0.000173818
2	chr1:39813572:TA:T	39813572	T,NA	TA,NA	1,NA	inf,NA	inf,NA	0.420286,NA	0.000136601	0.000175467
2	chr1:40269067:C:T	40269067	NA,T	NA,C	NA,1	NA,-inf	NA,inf	NA,0.276523	0.000136572	0.000173804
2	chr1:39938819:T:C	39938819	NA,C	NA,T	NA,1	NA,inf	NA,inf	NA,0.193723	0.000136478	0.000171622
2	chr1:39989587:A:T	39989587	NA,T	NA,A	NA,1	NA,inf	NA,inf	NA,0.231743	0.000136449	0.000172417
2	chr1:39926092:C:T	39926092	NA,T	NA,C	NA,1	NA,inf	NA,inf	NA,0.173021	0.000136357	0.000170813
2	chr1:40137086:A:G	40137086	NA,G	NA,A	NA,1	NA,-inf	NA,inf	NA,0.269257	0.000136273	0.000173219
2	chr1:39663729:G:A	39663729	NA,A	NA,G	NA,1	NA,-inf	NA,inf	NA,0.260471	0.000136253	0.000173178
2	chr1:39749325:G:A	39749325	NA,A	NA,G	NA,1	NA,inf	NA,inf	NA,0.267821	0.000136234	0.000174018
2	chr1:39770503:C:A	39770503	NA,A	NA,C	NA,1	NA,inf	NA,inf	NA,0.232202	0.000136174	0.000172666
2	chr1:39618104:G:A	39618104	NA,A	NA,G	NA,1	NA,inf	NA,inf	NA,0.228443	0.000136169	0.000172556
2	chr1:40306351:G:A	40306351	NA,A	NA,G	NA,1	NA,-inf	NA,inf	NA,0.263608	0.000136117	0.00017317
2	chr1:40134731:C:G	40134731	NA,G	NA,C	NA,1	NA,-inf	NA,inf	NA,0.267796	0.000136071	0.000172962
2	chr1:40159631:C:G	40159631	NA,G	NA,C	NA,1	NA,-inf	NA,inf	NA,0.26642	0.000135895	0.000172732
2	chr1:40301692:TG:T	40301692	NA,T	NA,TG	NA,1	NA,-inf	NA,inf	NA,0.235853	0.000135877	0.000171893
2	chr1:40156796:G:A	40156796	NA,A	NA,G	NA,1	NA,-inf	NA,inf	NA,0.266036	0.000135842	0.000172665
2	chr1:40129095:G:A	40129095	NA,A	NA,G	NA,1	NA,-inf	NA,inf	NA,0.264812	0.000135679	0.000172454
2	chr1:39826994:ACAGGAATCTCT:A	39826994	NA,A	NA,ACAGGAATCTCT	NA,1	NA,-inf	NA,inf	NA,0.270128	0.000135645	0.000172869
2	chr1:39656289:G:A	39656289	NA,A	NA,G	NA,1	NA,-inf	NA,inf	NA,0.272692	0.000135578	0.000172607
2	chr1:39529818:T:C	39529818	NA,C	NA,T	NA,1	NA,-inf	NA,inf	NA,0.264162	0.000135508	0.000172381
2	chr1:39744109:G:A	39744109	NA,A	NA,G	NA,1	NA,-inf	NA,inf	NA,0.235658	0.000135498	0.000171235
2	chr1:39980562:A:G	39980562	NA,G	NA,A	NA,1	NA,inf	NA,inf	NA,0.222021	0.000135385	0.000171011
2	chr1:39927556:T:C	39927556	NA,C	NA,T	NA,1	NA,inf	NA,inf	NA,0.144094	0.000135325	0.000169075
2	chr1:39739156:G:C	39739156	NA,C	NA,G	NA,1	NA,-inf	NA,inf	NA,0.256585	0.00013527	0.000171841
2	chr1:40116274:G:A	40116274	NA,A	NA,G	NA,1	NA,inf	NA,inf	NA,0.222525	0.000135182	0.00017078
2	chr1:40147901:T:C	40147901	NA,C	NA,T	NA,1	NA,-inf	NA,inf	NA,0.282171	0.00013518	0.00017226
2	chr1:39501419:G:A	39501419	A,A	G,G	1,1	-inf,inf	inf,inf	0.248461,1.24957	0.000135156	0.000170781
2	chr1:40345173:G:A	40345173	A,A	G,G	1,1	-inf,inf	inf,inf	0.819419,0.69819	0.000135138	0.000175431
2	chr1:40146755:G:A	40146755	NA,A	NA,G	NA,1	NA,-inf	NA,inf	NA,0.281668	0.000135116	0.000172176
2	chr1:40038298:T:G	40038298	G,G	T,T	1,1	-inf,inf	inf,inf	1.70573,0.0745426	0.000135094	0.000194899
2	chr1:39888429:T:C	39888429	C,NA	T,NA	1,NA	inf,NA	inf,NA	2.00656,NA	0.000134957	0.000177944
2	chr1:39847346:C:G	39847346	G,NA	C,NA	1,NA	-inf,NA	inf,NA	0.276456,NA	0.000134924	0.000164621
2	chr1:40132871:C:T	40132871	NA,T	NA,C	NA,1	NA,-inf	NA,inf	NA,0.258655	0.000134811	0.000171347
2	chr1:40247168:TC:T	40247168	NA,T	NA,TC	NA,1	NA,inf	NA,inf	NA,0.223144	0.0001348	0.000170559
2	chr1:40026580:T:G	40026580	NA,G	NA,T	NA,1	NA,-inf	NA,inf	NA,0.274685	0.000134785	0.000171831
2	chr1:39986596:G:A	39986596	NA,A	NA,G	NA,1	NA,inf	NA,inf	NA,0.220007	0.000134763	0.000170643
2	chr1:40341199:C:T	40341199	NA,T	NA,C	NA,1	NA,-inf	NA,inf	NA,0.263262	0.000134725	0.000172299
2	chr1:39562977:A:G	39562977	NA,G	NA,A	NA,1	NA,inf	NA,inf	NA,0.235566	0.000134686	0.000170994
```
