## Supplementary material for "Characterization of shared and ancestry-specific signals driving complex traits using multi-ancestry fine-mapping": susiex_nc3.cs80.snp

```
BP	SNP	PIP(CS1)	LogBF(CS1,Pop1)	LogBF(CS1,Pop2)	PIP(CS2)	LogBF(CS2,Pop1)	LogBF(CS2,Pop2)
39454184	chr1:39454184:A:G	3.83901e-05	-1.12957e-10	-1.16251	0.000143496	-1.12957e-10	-1.15678
39454582	chr1:39454582:A:C	4.15567e-05	-1.12957e-10	-1.08326	0.000154391	-1.12957e-10	-1.08361
39454706	chr1:39454706:A:G	1.36058e-05	-0.973521	-1.2263	4.68734e-05	-1.04053	-1.23511
39455355	chr1:39455355:C:T	1.27602e-05	-0.971964	-1.29202	4.49213e-05	-1.01709	-1.30108
39455686	chr1:39455686:A:G	5.00971e-05	-1.12957e-10	-0.89635	0.00018654	-1.12957e-10	-0.894447
39455763	chr1:39455763:G:T	3.14777e-05	-1.12957e-10	-1.36103	0.000116927	-1.12957e-10	-1.36154
39456289	chr1:39456289:G:A	0.000128721	-1.12957e-10	0.0473353	0.000463745	-1.12957e-10	0.0162425
39456754	chr1:39456754:G:A	1.88665e-05	-0.6119	-1.26102	6.76806e-05	-0.621106	-1.28719
39457318	chr1:39457318:G:T	1.20435e-05	-1.09773	-1.22406	5.02172e-05	-0.979873	-1.22686
39457843	chr1:39457843:G:A	3.20587e-05	-1.12957e-10	-1.34274	0.00011883	-1.12957e-10	-1.3454
39457934	chr1:39457934:T:C	3.44178e-05	-1.12957e-10	-1.27174	0.000127133	-1.12957e-10	-1.27786
39458199	chr1:39458199:A:T	3.28793e-05	-1.12957e-10	-1.31747	0.000120771	-1.12957e-10	-1.3292
39458726	chr1:39458726:G:A	2.30625e-05	-0.445381	-1.22672	8.22784e-05	-0.455675	-1.25731
39458827	chr1:39458827:G:A	3.31816e-05	-1.12957e-10	-1.30832	0.000121738	-1.12957e-10	-1.32122
39459080	chr1:39459080:T:C	3.16608e-05	-1.12957e-10	-1.35523	0.000117123	-1.12957e-10	-1.35987
39459254	chr1:39459254:T:C	0.000101227	-1.12957e-10	-0.19295	0.00036403	-1.12957e-10	-0.225857
39460216	chr1:39460216:A:G	3.9637e-05	-1.12957e-10	-1.13055	0.00014312	-1.12957e-10	-1.15941
39460287	chr1:39460287:G:A	4.708e-05	-1.12957e-10	-0.958465	0.000174587	-1.12957e-10	-0.960669
39461207	chr1:39461207:C:T	4.54517e-05	-1.12957e-10	-0.993664	0.000168801	-1.12957e-10	-0.994374
39461648	chr1:39461648:C:T	3.27017e-05	-1.10212	-0.220768	0.000139907	-0.873977	-0.308136
39461835	chr1:39461835:G:A	1.19332e-05	-1.08012	-1.25087	4.98319e-05	-0.961417	-1.25302
39462287	chr1:39462287:C:T	4.26776e-05	-1.12957e-10	-1.05664	0.000156527	-1.12957e-10	-1.06986
39462410	chr1:39462410:A:G	3.88305e-05	-1.12957e-10	-1.15111	0.000146351	-1.12957e-10	-1.13708
39462459	chr1:39462459:C:T	4.27553e-05	-1.12957e-10	-1.05482	0.000156805	-1.12957e-10	-1.06809
39462728	chr1:39462728:A:C	4.35441e-05	-1.12957e-10	-1.03654	0.000159635	-1.12957e-10	-1.05021
39463115	chr1:39463115:A:G	5.10384e-05	-1.12957e-10	-0.877735	0.000187363	-1.12957e-10	-0.890047
39463312	chr1:39463312:C:A	0.000486081	-0.245201	1.62126	0.00137888	-0.413264	1.5192
39463324	chr1:39463324:T:TA	4.90119e-05	-0.918249	-3.58392e-10	0.000166032	-1.01091	-3.58392e-10
39463395	chr1:39463395:TAGG:T	2.64215e-05	-1.53613	-3.58392e-10	9.93315e-05	-1.52463	-3.58392e-10
39463419	chr1:39463419:G:A	3.23239e-05	-1.12957e-10	-1.33451	0.00011976	-1.12957e-10	-1.3376
39463568	chr1:39463568:T:C	3.49837e-05	-0.858717	-0.396714	0.000119641	-0.929568	-0.409025
39463744	chr1:39463744:C:T	1.0276e-05	-1.12328	-1.35722	3.73954e-05	-1.14279	-1.35875
39463893	chr1:39463893:A:T	4.64259e-05	-1.12957e-10	-0.972455	0.00016972	-1.12957e-10	-0.988941
39463983	chr1:39463983:A:G	2.94885e-05	-1.42631	-3.58392e-10	0.000104866	-1.47041	-3.58392e-10
39464584	chr1:39464584:T:TA	9.50947e-06	-1.22377	-1.33426	3.4291e-05	-1.24963	-1.33858
39465594	chr1:39465594:T:C	4.26678e-05	-1.12957e-10	-1.05687	0.000156492	-1.12957e-10	-1.07009
39465818	chr1:39465818:A:G	3.4547e-05	-1.12957e-10	-1.26799	0.000126266	-1.12957e-10	-1.2847
39465867	chr1:39465867:G:A	4.13511e-05	-1.12957e-10	-1.08821	0.000151535	-1.12957e-10	-1.10228
39466715	chr1:39466715:G:T	3.86418e-05	-1.15598	-3.58392e-10	0.000146735	-1.13446	-3.58392e-10
39467282	chr1:39467282:A:G	3.15082e-05	-1.12957e-10	-1.36006	0.000116949	-1.12957e-10	-1.36136
39467327	chr1:39467327:T:C	2.95001e-05	-1.42592	-3.58392e-10	0.0001049	-1.47009	-3.58392e-10
39467343	chr1:39467343:C:T	3.27507e-05	-1.12957e-10	-1.32139	0.000120414	-1.12957e-10	-1.33215
39467366	chr1:39467366:A:G	9.57605e-06	-1.18743	-1.36362	3.49384e-05	-1.20565	-1.36386
39468827	chr1:39468827:G:C	9.68394e-06	-1.3801	-1.15974	3.66903e-05	-1.38371	-1.13687
39469104	chr1:39469104:A:T	0.000545707	-0.347424	1.83919	0.00155752	-0.507008	1.73477
39470612	chr1:39470612:C:G	3.95896e-05	-1.12957e-10	-1.13175	0.000147016	-1.12957e-10	-1.13255
39470968	chr1:39470968:A:C	9.79973e-05	-1.12957e-10	-0.225373	0.000355621	-1.12957e-10	-0.249227
39471359	chr1:39471359:G:A	3.72252e-05	-1.19333	-3.58392e-10	0.000153555	-1.08903	-3.58392e-10
39471389	chr1:39471389:C:A	3.88426e-05	-1.1508	-3.58392e-10	0.000156879	-1.06762	-3.58392e-10
39471633	chr1:39471633:C:T	2.55233e-05	-1.57072	-3.58392e-10	9.65007e-05	-1.55354	-3.58392e-10
39471930	chr1:39471930:G:T	3.21144e-05	-1.12957e-10	-1.34101	0.000119031	-1.12957e-10	-1.34371
39472024	chr1:39472024:G:A	0.000458985	-0.140474	1.45918	0.00129367	-0.314124	1.35627
39472585	chr1:39472585:C:T	2.05334e-05	-0.547308	-1.24095	7.34812e-05	-0.556213	-1.26985
39473177	chr1:39473177:C:T	2.80588e-05	-1.47601	-3.58392e-10	0.00010567	-1.46277	-3.58392e-10
39473276	chr1:39473276:C:T	2.66241e-05	-1.53394	0.00544168	9.67886e-05	-1.49924	-0.0513234
39473382	chr1:39473382:C:T	3.40574e-05	-1.28226	-3.58392e-10	0.000127427	-1.27555	-3.58392e-10
39473517	chr1:39473517:T:C	3.99187e-05	-1.12957e-10	-1.12347	0.000146951	-1.12957e-10	-1.13299
39473550	chr1:39473550:A:G	4.92347e-05	-1.12957e-10	-0.913714	0.000180837	-1.12957e-10	-0.925496
39473623	chr1:39473623:G:A	0.000113693	-1.12957e-10	-0.0768096	0.000403189	-1.12957e-10	-0.123687
39474029	chr1:39474029:A:G	1.1923e-05	-1.12885	-1.20299	4.94951e-05	-1.01515	-1.20607
39474358	chr1:39474358:C:T	5.18891e-05	-1.12957e-10	-0.861204	0.000191223	-1.12957e-10	-0.86965
39474551	chr1:39474551:C:T	0.000431269	-0.132106	1.38853	0.00120837	-0.312902	1.28683
39474617	chr1:39474617:C:T	1.12784e-05	-1.15432	-1.2331	4.04979e-05	-1.18295	-1.23889
39474758	chr1:39474758:G:A	5.46214e-05	-0.809888	-3.58392e-10	0.000240005	-0.642435	-3.58392e-10
39474827	chr1:39474827:T:C	2.13109e-05	-0.55369	-1.19741	7.5868e-05	-0.562751	-1.23135
39474852	chr1:39474852:G:A	3.23214e-05	-1.12957e-10	-1.33459	0.000119751	-1.12957e-10	-1.33767
39475217	chr1:39475217:C:T	4.1059e-05	-1.0953	-3.58392e-10	0.000170939	-0.981788	-3.58392e-10
39475948	chr1:39475948:A:G	3.39528e-05	-1.12957e-10	-1.28534	0.000124727	-1.12957e-10	-1.29697
39476300	chr1:39476300:G:A	0.000142091	-1.12957e-10	0.146154	0.000539888	-1.12957e-10	0.168269
39476689	chr1:39476689:A:G	1.95428e-05	-1.25086	-0.586842	7.55139e-05	-1.22313	-0.57565
39477781	chr1:39477781:A:C	7.95566e-06	-1.55776	-1.17867	3.01644e-05	-1.53827	-1.17816
39478119	chr1:39478119:C:T	5.55614e-05	-1.12957e-10	-0.792824	0.000196394	-1.12957e-10	-0.842972
39478508	chr1:39478508:A:G	0.000100643	-0.405559	0.206826	0.000287318	-0.621235	0.158733
39478719	chr1:39478719:G:A	6.68833e-06	-1.55706	-1.35289	2.53925e-05	-1.53685	-1.35179
39478816	chr1:39478816:T:G	2.43515e-05	-0.911193	-0.706526	9.48941e-05	-0.876091	-0.69424
39479096	chr1:39479096:C:T	0.000138771	-0.3659	0.488413	0.000394484	-0.585281	0.439767
39479247	chr1:39479247:T:G	3.1342e-05	-1.36535	-3.58392e-10	0.000125619	-1.28984	-3.58392e-10
39479625	chr1:39479625:C:T	0.000123015	-0.363074	0.365068	0.000349414	-0.581687	0.314851
39482219	chr1:39482219:G:T	3.13883e-05	-1.12957e-10	-1.36388	0.000116699	-1.12957e-10	-1.3635
39482552	chr1:39482552:A:G	0.000110516	-0.336942	0.231788	0.000314205	-0.559734	0.186686
39482667	chr1:39482667:C:T	2.22474e-05	-0.349686	-1.3584	7.09911e-05	-0.498173	-1.36237
39483145	chr1:39483145:A:G	3.13905e-05	-1.12957e-10	-1.36381	0.000116651	-1.12957e-10	-1.3639
39483582	chr1:39483582:A:G	3.3153e-05	-1.30918	-3.58392e-10	0.000112863	-1.39692	-3.58392e-10
39484094	chr1:39484094:G:A	3.42511e-05	-1.12957e-10	-1.2766	0.000127194	-1.12957e-10	-1.27738
39484408	chr1:39484408:C:T	2.56344e-05	-0.966236	-0.60014	8.73038e-05	-1.04221	-0.611486
39484705	chr1:39484705:C:T	8.57201e-05	-1.12957e-10	-0.359226	0.000314322	-1.12957e-10	-0.372675
39487073	chr1:39487073:G:A	4.36934e-05	-0.720768	-0.312349	0.000169372	-0.618625	-0.372372
39487150	chr1:39487150:T:C	3.69879e-05	-1.56771	0.367984	0.000129681	-1.53465	0.276634
39487795	chr1:39487795:A:G	2.21258e-05	-0.355323	-1.35825	7.06282e-05	-0.503364	-1.3623
39487856	chr1:39487856:TAAG:T	5.43654e-05	-1.12957e-10	-0.814585	0.000192353	-1.12957e-10	-0.863759
39488929	chr1:39488929:A:G	5.71587e-05	-1.12957e-10	-0.764481	0.000201805	-1.12957e-10	-0.815789
39489044	chr1:39489044:G:C	6.95143e-06	-1.55493	-1.31644	2.64763e-05	-1.53372	-1.31312
39489218	chr1:39489218:T:TCA	6.86352e-06	-1.55742	-1.32667	2.61049e-05	-1.53727	-1.3237
39489257	chr1:39489257:A:C	6.8713e-06	-1.55794	-1.32502	2.6126e-05	-1.53815	-1.32201
39489791	chr1:39489791:C:A	3.14065e-05	-1.12957e-10	-1.3633	0.00011677	-1.12957e-10	-1.36289
39490006	chr1:39490006:A:G	2.34598e-05	-0.948417	-0.70661	9.12753e-05	-0.914879	-0.694334
39490229	chr1:39490229:C:A	6.63461e-06	-1.56387	-1.35415	2.50986e-05	-1.54718	-1.3531
39490237	chr1:39490237:AT:A	6.65533e-06	-1.56505	-1.34985	2.51629e-05	-1.54914	-1.34858
39490244	chr1:39490244:G:A	6.65635e-06	-1.56489	-1.34985	2.51693e-05	-1.54888	-1.34858
39490383	chr1:39490383:G:A	6.63631e-06	-1.5692	-1.34856	2.50117e-05	-1.55651	-1.34724
39490429	chr1:39490429:G:C	1.09093e-05	-1.16877	-1.25192	3.60986e-05	-1.27792	-1.25891
39491437	chr1:39491437:G:A	7.6989e-06	-1.55333	-1.21591	2.83804e-05	-1.56704	-1.21035
39491596	chr1:39491596:G:A	2.34623e-05	-1.00918	-0.645737	9.11847e-05	-0.976659	-0.633547
39491676	chr1:39491676:G:T	3.73898e-05	-1.12957e-10	-1.18892	0.000139232	-1.12957e-10	-1.18695
39492241	chr1:39492241:A:G	3.65278e-05	-1.57387	0.361626	0.00012466	-1.56276	0.265255
39492259	chr1:39492259:G:A	3.15683e-05	-1.12957e-10	-1.35816	0.000116905	-1.12957e-10	-1.36173
39492307	chr1:39492307:A:G	9.86033e-06	-1.38628	-1.13552	3.67925e-05	-1.39461	-1.12318
39492408	chr1:39492408:C:G	0.000130587	-0.145642	0.207371	0.000362892	-0.387457	0.15847
39492423	chr1:39492423:A:G	1.03017e-05	-1.33176	-1.14625	3.83867e-05	-1.34124	-1.13414
39492473	chr1:39492473:G:A	9.84304e-06	-1.39412	-1.12943	3.67415e-05	-1.40223	-1.11695
39492658	chr1:39492658:A:G	0.000291852	0.865934	-3.58392e-10	0.00100604	0.790685	-3.58392e-10
39492798	chr1:39492798:C:T	3.69713e-05	-1.57307	0.372903	0.0001257	-1.56616	0.276958
39493185	chr1:39493185:A:G	3.1406e-05	-1.12957e-10	-1.36331	0.000116767	-1.12957e-10	-1.36291
39493412	chr1:39493412:G:A	4.44763e-05	-1.12957e-10	-1.01536	0.000165186	-1.12957e-10	-1.01602
39493413	chr1:39493413:C:T	0.000104543	-0.382455	0.22174	0.000296798	-0.603341	0.173299
39493648	chr1:39493648:A:G	8.89166e-06	-1.54218	-1.08302	3.33859e-05	-1.5449	-1.07006
39493819	chr1:39493819:C:T	3.2699e-05	-0.908955	-0.414015	0.000128949	-0.798522	-0.465158
39494334	chr1:39494334:CTTTCTTT:C	7.21424e-05	-1.12957e-10	-0.531672	0.00025965	-1.12957e-10	-0.563759
39494346	chr1:39494346:TTTTTTC:T	3.45504e-05	-1.12957e-10	-1.26789	0.000126307	-1.12957e-10	-1.28438
39494528	chr1:39494528:T:C	3.4236e-05	-1.54203	0.264989	0.000123637	-1.49179	0.186052
39494864	chr1:39494864:G:A	4.93637e-05	-1.12957e-10	-0.911098	0.000175465	-1.12957e-10	-0.955651
39495367	chr1:39495367:C:A	0.000102106	-1.12957e-10	-0.184302	0.000382049	-1.12957e-10	-0.177545
39496327	chr1:39496327:G:A	6.75805e-05	-0.899318	0.302324	0.000209166	-1.04654	0.266577
39496849	chr1:39496849:A:T	4.02668e-05	-1.52275	0.407964	0.000146192	-1.46305	0.324884
39496921	chr1:39496921:G:A	1.20793e-05	-1.54394	-0.77488	4.51534e-05	-1.55368	-0.759345
39497094	chr1:39497094:ATGT:A	4.15193e-05	-1.12957e-10	-1.08415	0.000152551	-1.12957e-10	-1.09559
39497216	chr1:39497216:C:T	4.35748e-05	-1.12957e-10	-1.03583	0.00015998	-1.12957e-10	-1.04804
39497415	chr1:39497415:G:A	4.32302e-05	-1.12957e-10	-1.04377	0.000161375	-1.12957e-10	-1.03936
39497718	chr1:39497718:A:ACAGGAC	4.29169e-05	-1.12957e-10	-1.05105	0.000160201	-1.12957e-10	-1.04666
39497738	chr1:39497738:T:TCCCTGC	3.29831e-05	-1.12957e-10	-1.31432	0.000122596	-1.12957e-10	-1.3142
39498000	chr1:39498000:C:T	9.11955e-05	-1.12957e-10	-0.297307	0.000337441	-1.12957e-10	-0.301703
39498201	chr1:39498201:A:G	8.9953e-05	-0.855757	0.544731	0.000299865	-0.92542	0.50566
39498236	chr1:39498236:G:A	8.96058e-05	-1.12957e-10	-0.314893	0.000331605	-1.12957e-10	-0.319147
39498238	chr1:39498238:G:T	3.57403e-05	-1.51301	0.278978	0.000130747	-1.4491	0.199268
39498385	chr1:39498385:T:C	3.73522e-05	-1.12957e-10	-1.18992	0.00013865	-1.12957e-10	-1.19114
39498760	chr1:39498760:A:G	6.96259e-05	-1.12957e-10	-0.567176	0.000256044	-1.12957e-10	-0.577743
39499076	chr1:39499076:A:G	3.13901e-05	-1.12957e-10	-1.36382	0.000116651	-1.12957e-10	-1.3639
39499240	chr1:39499240:G:C	3.45604e-05	0.0433831	-1.31099	0.000117804	-0.0245801	-1.32949
39499495	chr1:39499495:A:G	3.19132e-05	-1.12957e-10	-1.34729	0.000118438	-1.12957e-10	-1.3487
39499498	chr1:39499498:G:A	4.85999e-05	-0.926691	-3.58392e-10	0.000186169	-0.896436	-3.58392e-10
39499691	chr1:39499691:G:A	3.29361e-05	-1.31575	-3.58392e-10	0.000133038	-1.23246	-3.58392e-10
39499766	chr1:39499766:C:G	3.25435e-05	-1.12957e-10	-1.32774	0.000120877	-1.12957e-10	-1.32832
39500089	chr1:39500089:A:G	7.13088e-06	-1.48244	-1.36344	2.75616e-05	-1.44395	-1.36272
39500968	chr1:39500968:T:C	7.75635e-05	-0.459217	-3.58392e-10	0.000320443	-0.353388	-3.58392e-10
39501046	chr1:39501046:A:C	4.37682e-05	-1.53531	0.503909	0.000157596	-1.482	0.418945
39501064	chr1:39501064:AC:A	4.35748e-05	-1.12957e-10	-1.03583	0.00015998	-1.12957e-10	-1.04804
39501355	chr1:39501355:T:A	4.12045e-05	-1.09177	-3.58392e-10	0.000150986	-1.1059	-3.58392e-10
39501419	chr1:39501419:G:A	3.563e-05	-1.42126	0.184131	0.000135156	-1.3322	0.115533
39501551	chr1:39501551:G:A	3.66282e-05	0.0318167	-1.24131	0.000121929	-0.0501205	-1.26953
39501608	chr1:39501608:T:C	4.01557e-05	0.127225	-1.24477	0.000133464	0.0433189	-1.27258
39501747	chr1:39501747:G:A	3.14809e-05	-1.12957e-10	-1.36093	0.000117146	-1.12957e-10	-1.35967
39501920	chr1:39501920:G:A	5.73104e-05	-1.12957e-10	-0.761831	0.000208369	-1.12957e-10	-0.783783
39502102	chr1:39502102:G:C	0.000349946	1.04747	-3.58392e-10	0.00116384	0.93639	-3.58392e-10
39502797	chr1:39502797:A:C	3.31786e-05	-1.12957e-10	-1.30841	0.000122649	-1.12957e-10	-1.31377
39503152	chr1:39503152:A:G	4.31913e-05	-1.50725	0.462578	0.000157692	-1.44122	0.37877
39503387	chr1:39503387:C:T	4.28779e-05	0.199896	-1.25185	0.000142733	0.116654	-1.27877
39504156	chr1:39504156:G:A	8.31635e-06	-1.41562	-1.27647	3.23164e-05	-1.355	-1.29252
39504589	chr1:39504589:T:C	3.29866e-05	-1.12957e-10	-1.31421	0.000122278	-1.12957e-10	-1.31679
39504706	chr1:39504706:T:C	3.22295e-05	-1.12957e-10	-1.33743	0.000119422	-1.12957e-10	-1.34043
39504903	chr1:39504903:C:T	7.15895e-06	-1.47805	-1.3639	2.76754e-05	-1.43875	-1.36379
39505033	chr1:39505033:A:G	1.62134e-05	-1.49803	-0.526443	6.29896e-05	-1.46094	-0.519187
39505256	chr1:39505256:C:A	4.23124e-05	0.174914	-1.24015	0.000140631	0.0915382	-1.26849
39505412	chr1:39505412:C:T	6.98755e-06	-1.50385	-1.36233	2.6902e-05	-1.4697	-1.36119
39506270	chr1:39506270:C:T	3.32241e-05	-1.12957e-10	-1.30704	0.000123499	-1.12957e-10	-1.30686
39506641	chr1:39506641:G:A	3.2314e-05	-1.12957e-10	-1.33481	0.000119882	-1.12957e-10	-1.33658
39506674	chr1:39506674:G:A	3.14206e-05	-1.12957e-10	-1.36285	0.000116868	-1.12957e-10	-1.36205
39506786	chr1:39506786:C:T	9.04892e-06	-1.49226	-1.11541	3.31566e-05	-1.46959	-1.15226
39506836	chr1:39506836:C:T	3.3072e-05	-1.12957e-10	-1.31163	0.000121865	-1.12957e-10	-1.32018
39507077	chr1:39507077:G:C	3.23562e-05	-1.33351	-3.58392e-10	0.000129018	-1.26314	-3.58392e-10
39507202	chr1:39507202:C:T	1.77881e-05	-1.54075	-0.39104	6.79173e-05	-1.51258	-0.392222
39507555	chr1:39507555:G:A	4.25759e-05	-1.05903	-3.58392e-10	0.000146474	-1.13624	-3.58392e-10
39508017	chr1:39508017:C:T	9.97972e-06	-1.55605	-0.953705	3.57356e-05	-1.54315	-1.0038
39508105	chr1:39508105:G:A	3.14914e-05	-1.12957e-10	-1.3606	0.000117449	-1.12957e-10	-1.35709
39508810	chr1:39508810:T:C	9.25317e-05	-1.12957e-10	-0.282761	0.000335721	-1.12957e-10	-0.306811
39509508	chr1:39509508:T:C	5.23968e-05	-0.664169	-0.187298	0.000178989	-0.737951	-0.197817
39509569	chr1:39509569:C:G	1.09181e-05	-1.363	-1.05689	4.51004e-05	-1.26702	-1.04718
39509615	chr1:39509615:A:G	3.98248e-05	-1.12957e-10	-1.12582	0.000147871	-1.12957e-10	-1.12675
39509662	chr1:39509662:T:C	1.49789e-05	-0.898011	-1.20566	4.7644e-05	-1.03613	-1.22321
39509725	chr1:39509725:C:A	5.19281e-05	-1.12957e-10	-0.860453	0.000190039	-1.12957e-10	-0.875864
39509736	chr1:39509736:T:C	0.000168947	0.614521	-0.29525	0.00057624	0.544719	-0.311287
39509943	chr1:39509943:G:A	2.23367e-05	-0.871262	-0.832822	7.68682e-05	-0.888603	-0.892397
39510350	chr1:39510350:G:C	9.78513e-06	-1.42331	-1.10614	3.17956e-05	-1.5127	-1.15107
39510376	chr1:39510376:G:A	4.55692e-05	-1.12957e-10	-0.99108	0.000170589	-1.12957e-10	-0.983835
39510387	chr1:39510387:C:CA	3.88086e-05	-0.00768663	-1.14399	0.000125412	-0.109052	-1.18244
39510621	chr1:39510621:G:A	3.61269e-05	-1.12957e-10	-1.22328	0.000133028	-1.12957e-10	-1.23253
39510691	chr1:39510691:C:T	2.19158e-05	-1.15205	-0.571053	7.80253e-05	-1.15822	-0.607836
39510726	chr1:39510726:G:A	4.94063e-05	-1.12957e-10	-0.910236	0.000182967	-1.12957e-10	-0.913787
39510894	chr1:39510894:C:T	1.62805e-05	-1.2133	-0.807045	6.2792e-05	-1.18693	-0.796338
39515213	chr1:39515213:G:A	7.15562e-05	-0.53983	-3.58392e-10	0.00024512	-0.621345	-3.58392e-10
39515850	chr1:39515850:G:A	3.82355e-05	-1.12957e-10	-1.16655	0.00014614	-1.12957e-10	-1.13852
39516765	chr1:39516765:G:A	0.000146586	0.177298	-3.58392e-10	0.000618932	0.304903	-3.58392e-10
39516936	chr1:39516936:T:C	3.314e-05	0.0418597	-1.35143	0.000156757	0.281369	-1.34976
39517117	chr1:39517117:C:T	4.72639e-05	-1.12957e-10	-0.954565	0.000177112	-1.12957e-10	-0.94631
39517347	chr1:39517347:A:G	3.1546e-05	-1.12957e-10	-1.35887	0.000116704	-1.12957e-10	-1.36345
39517350	chr1:39517350:C:G	1.78772e-05	-1.24804	-0.678743	5.39594e-05	-1.3859	-0.748966
39517602	chr1:39517602:C:T	8.81565e-05	0.0328132	-0.364012	0.000317278	0.0161645	-0.379478
39522427	chr1:39522427:G:A	3.71358e-05	-1.12957e-10	-1.19573	0.000137391	-1.12957e-10	-1.20026
39522559	chr1:39522559:A:G	1.63917e-05	-0.872105	-1.14144	6.21712e-05	-0.838613	-1.15459
39522585	chr1:39522585:A:G	4.71598e-05	-1.12957e-10	-0.956772	0.000177983	-1.12957e-10	-0.941405
39522781	chr1:39522781:T:C	3.41045e-05	-1.12957e-10	-1.28088	0.000127478	-1.12957e-10	-1.27515
39522879	chr1:39522879:G:A	7.42089e-05	-1.12957e-10	-0.503429	0.000269851	-1.12957e-10	-0.525222
39523127	chr1:39523127:G:A	2.30263e-05	-0.691552	-0.982125	7.65873e-05	-0.777898	-1.00676
39523294	chr1:39523294:A:G	3.88201e-05	-1.12957e-10	-1.15137	0.000145212	-1.12957e-10	-1.1449
39523295	chr1:39523295:C:A	1.35979e-05	-1.35828	-0.842117	5.02949e-05	-1.3439	-0.861286
39523340	chr1:39523340:G:A	7.32029e-06	-1.46784	-1.35183	2.55041e-05	-1.53413	-1.35013
39523353	chr1:39523353:T:C	5.80282e-05	-1.12957e-10	-0.749385	0.000210995	-1.12957e-10	-0.771258
39523655	chr1:39523655:C:T	9.23188e-05	-0.132952	-0.152113	0.000321817	-0.183321	-0.16579
39523864	chr1:39523864:C:T	6.59207e-05	-1.12957e-10	-0.621861	0.000240123	-1.12957e-10	-0.641942
39524254	chr1:39524254:T:C	1.49304e-05	-0.743385	-1.36353	5.61445e-05	-0.731975	-1.36319
39524478	chr1:39524478:C:T	3.29117e-05	-1.12957e-10	-1.31649	0.00012258	-1.12957e-10	-1.31433
39524621	chr1:39524621:G:A	2.62069e-05	-0.360275	-1.18401	0.000120839	-0.132794	-1.19584
39524786	chr1:39524786:G:A	5.61519e-05	-1.12957e-10	-0.782253	0.000207895	-1.12957e-10	-0.786061
39524856	chr1:39524856:G:A	1.27408e-05	-1.11058	-1.15493	4.81607e-05	-1.0807	-1.16785
39525008	chr1:39525008:T:C	0.000353605	-1.12957e-10	1.05787	0.0013314	-1.12957e-10	1.0709
39525261	chr1:39525261:TAAG:T	1.23022e-05	-1.248	-1.05253	4.73767e-05	-1.22538	-1.03958
39525298	chr1:39525298:A:G	3.58371e-05	-1.12957e-10	-1.23133	0.00013305	-1.12957e-10	-1.23237
39525339	chr1:39525339:C:A	4.31416e-05	-1.12957e-10	-1.04583	0.000161017	-1.12957e-10	-1.04158
39525459	chr1:39525459:C:T	3.86854e-05	-1.15485	-3.58392e-10	0.000145257	-1.14459	-3.58392e-10
39525802	chr1:39525802:A:C	6.53116e-06	-1.57344	-1.36029	2.47702e-05	-1.55957	-1.35388
39525811	chr1:39525811:A:G	3.95371e-05	-1.27078	0.137708	0.000138413	-1.28612	0.0932726
39525817	chr1:39525817:A:G	3.21764e-05	-1.12957e-10	-1.33908	0.000119391	-1.12957e-10	-1.34069
39526441	chr1:39526441:C:G	3.19365e-05	-1.12957e-10	-1.34656	0.000118108	-1.12957e-10	-1.3515
39526740	chr1:39526740:G:A	6.59123e-05	-1.12957e-10	-0.621988	0.000240095	-1.12957e-10	-0.64206
39526865	chr1:39526865:G:A	4.31287e-05	-1.12957e-10	-1.04613	0.000162324	-1.12957e-10	-1.0335
39527136	chr1:39527136:T:C	9.67053e-05	-0.133681	-0.104964	0.000337609	-0.181158	-0.120046
39527206	chr1:39527206:T:G	0.000103192	0.421431	-0.595153	0.000295526	0.178328	-0.612663
39527266	chr1:39527266:C:T	2.50672e-05	-0.232155	-1.3566	0.000115961	-0.0115378	-1.3583
39527728	chr1:39527728:G:A	4.86375e-05	-0.585406	-0.340513	0.000177117	-0.602919	-0.343362
39528023	chr1:39528023:C:T	5.68592e-05	-1.12957e-10	-0.769735	0.000214605	-1.12957e-10	-0.754291
39528131	chr1:39528131:A:G	2.40209e-05	-1.40283	-0.228553	8.48473e-05	-1.409	-0.273237
39528717	chr1:39528717:A:T	5.9453e-05	-0.512337	-0.21279	0.000215517	-0.535648	-0.214406
39528743	chr1:39528743:G:A	4.53237e-05	-0.996483	-3.58392e-10	0.000173082	-0.969326	-3.58392e-10
39528818	chr1:39528818:T:C	3.23411e-05	0.00406477	-1.33804	0.000103867	-0.135262	-1.34472
39528849	chr1:39528849:C:T	4.29164e-05	-1.05106	-3.58392e-10	0.000163925	-1.02369	-3.58392e-10
39528873	chr1:39528873:A:T	8.83361e-05	-0.166844	-0.162321	0.000308305	-0.214297	-0.177707
39528874	chr1:39528874:A:T	3.56974e-05	0.102699	-1.33793	0.000113993	-0.0423323	-1.34462
39529577	chr1:39529577:T:C	3.44743e-05	-1.12957e-10	-1.2701	0.000127996	-1.12957e-10	-1.27109
39529818	chr1:39529818:T:C	3.68776e-05	-1.12957e-10	-1.20271	0.000135508	-1.12957e-10	-1.21406
39530446	chr1:39530446:C:T	3.98716e-05	-1.12957e-10	-1.12465	0.000146667	-1.12957e-10	-1.13493
39530462	chr1:39530462:G:A	6.13693e-05	-1.12957e-10	-0.693403	0.000225113	-1.12957e-10	-0.706488
39530748	chr1:39530748:A:AT	3.25281e-05	-1.12957e-10	-1.32821	0.000120656	-1.12957e-10	-1.33015
39531044	chr1:39531044:C:T	0.000101203	0.0415769	-0.234758	0.000346551	-0.0259328	-0.249131
39531083	chr1:39531083:C:T	4.8158e-05	-1.12957e-10	-0.935826	0.000185658	-1.12957e-10	-0.899187
39532133	chr1:39532133:A:G	3.05386e-05	-0.105016	-1.28631	0.000142219	0.126559	-1.29228
39532326	chr1:39532326:C:G	2.99567e-05	-0.113814	-1.29675	0.000139493	0.117115	-1.30219
39532551	chr1:39532551:T:G	2.82656e-05	-0.14992	-1.31875	0.000131034	0.0754044	-1.32304
39532578	chr1:39532578:A:G	3.32088e-05	-1.12957e-10	-1.3075	0.000122825	-1.12957e-10	-1.31233
39532588	chr1:39532588:A:G	3.47027e-05	-1.12957e-10	-1.26349	0.00012819	-1.12957e-10	-1.26958
39532851	chr1:39532851:A:G	0.00021011	0.53732	-3.58392e-10	0.000640649	0.339389	-3.58392e-10
39534682	chr1:39534682:C:T	4.58148e-05	-0.985707	-3.58392e-10	0.00017265	-0.971827	-3.58392e-10
39534895	chr1:39534895:T:C	3.05638e-05	-1.3905	-3.58392e-10	0.00011212	-1.40352	-3.58392e-10
39535388	chr1:39535388:A:G	7.80432e-05	-0.453051	-3.58392e-10	0.000254194	-0.584994	-3.58392e-10
39535613	chr1:39535613:G:A	3.40679e-05	-1.12957e-10	-1.28196	0.000125769	-1.12957e-10	-1.28865
39535679	chr1:39535679:T:C	7.09389e-05	-1.12957e-10	-0.548495	0.000258306	-1.12957e-10	-0.56895
39535762	chr1:39535762:C:T	2.55961e-05	-1.56787	-3.58392e-10	9.57469e-05	-1.56138	-3.58392e-10
39535805	chr1:39535805:T:C	2.97267e-05	-0.110533	-1.30774	0.000138855	0.122852	-1.31251
39535833	chr1:39535833:A:G	5.6479e-05	-1.12957e-10	-0.776444	0.000208182	-1.12957e-10	-0.784681
39536141	chr1:39536141:C:T	1.49832e-05	-1.15627	-0.947111	4.90856e-05	-1.23102	-0.998504
39536210	chr1:39536210:C:T	4.21999e-05	-1.12957e-10	-1.0679	0.000156218	-1.12957e-10	-1.07184
39536244	chr1:39536244:A:G	2.98186e-05	-1.41518	-3.58392e-10	0.000117237	-1.35889	-3.58392e-10
39536476	chr1:39536476:C:T	3.32206e-05	-1.30714	-3.58392e-10	0.00013306	-1.23229	-3.58392e-10
39536491	chr1:39536491:C:T	3.49383e-05	-1.12957e-10	-1.25673	0.000128556	-1.12957e-10	-1.26673
39536532	chr1:39536532:A:G	6.52227e-05	-1.12957e-10	-0.632506	0.000237691	-1.12957e-10	-0.65212
39536715	chr1:39536715:A:G	3.59947e-05	-1.12957e-10	-1.22694	0.000132944	-1.12957e-10	-1.23316
39536854	chr1:39536854:A:G	3.567e-05	-1.12957e-10	-1.236	0.000131159	-1.12957e-10	-1.24668
39537069	chr1:39537069:C:T	3.36164e-05	-0.0518324	-1.24347	0.000155905	0.177149	-1.251
39537271	chr1:39537271:T:G	9.04803e-05	-1.12957e-10	-0.305181	0.000327384	-1.12957e-10	-0.33196
39537738	chr1:39537738:C:T	5.11774e-05	0.220745	-1.09576	0.000161395	0.0993494	-1.13859
39538208	chr1:39538208:G:A	3.38477e-05	-1.12957e-10	-1.28844	0.000125447	-1.12957e-10	-1.29121
39538425	chr1:39538425:A:C	3.2809e-05	-1.12957e-10	-1.31961	0.000122294	-1.12957e-10	-1.31666
39538470	chr1:39538470:T:C	6.91264e-06	-1.516	-1.36096	2.55113e-05	-1.52346	-1.36052
39538762	chr1:39538762:C:T	4.59133e-05	-1.12957e-10	-0.983559	0.00016651	-1.12957e-10	-1.00804
39539462	chr1:39539462:C:G	7.04381e-06	-1.49908	-1.35909	2.59831e-05	-1.50709	-1.35856
39539779	chr1:39539779:T:C	9.80741e-05	-1.12957e-10	-0.22459	0.000369642	-1.12957e-10	-0.210558
39540231	chr1:39540231:G:A	1.17014e-05	-0.98857	-1.36203	3.82102e-05	-1.11618	-1.36381
39540428	chr1:39540428:C:T	1.65054e-05	-0.873591	-1.13304	6.09217e-05	-0.878412	-1.13509
39540766	chr1:39540766:CAA:C	6.98924e-05	-1.12957e-10	-0.563356	0.000254265	-1.12957e-10	-0.584717
39541207	chr1:39541207:A:G	3.28671e-05	-1.12957e-10	-1.31784	0.000121162	-1.12957e-10	-1.32596
39541341	chr1:39541341:T:C	1.64735e-05	-0.924167	-1.08439	5.26036e-05	-1.0539	-1.10641
39541403	chr1:39541403:G:A	0.000102156	-1.12957e-10	-0.183807	0.000371162	-1.12957e-10	-0.206454
39541605	chr1:39541605:C:A	5.55526e-05	-0.301123	-0.49186	0.000191559	-0.362699	-0.505196
39543410	chr1:39543410:C:CTCCA	5.01497e-05	-1.12957e-10	-0.895301	0.000184482	-1.12957e-10	-0.905543
39543490	chr1:39543490:TAAAAG:T	4.64826e-05	-1.12957e-10	-0.971236	0.0001743	-1.12957e-10	-0.962313
39543581	chr1:39543581:A:G	3.81615e-05	-1.12957e-10	-1.16849	0.000140494	-1.12957e-10	-1.17793
39544000	chr1:39544000:C:A	3.16537e-05	-1.12957e-10	-1.35546	0.000117297	-1.12957e-10	-1.35839
39544157	chr1:39544157:G:A	2.41799e-05	-0.769922	-0.854869	8.49802e-05	-0.816556	-0.864118
39544541	chr1:39544541:C:T	3.9776e-05	-1.12957e-10	-1.12705	0.000147299	-1.12957e-10	-1.13062
39544563	chr1:39544563:T:C	2.17733e-05	-0.623324	-1.1063	7.06878e-05	-0.71742	-1.1474
39544875	chr1:39544875:C:CT	5.40821e-05	-0.341786	-0.478024	0.000186691	-0.402693	-0.490944
39545488	chr1:39545488:A:T	9.45298e-06	-1.47647	-1.08751	3.13722e-05	-1.5429	-1.13427
39545910	chr1:39545910:C:T	7.03525e-06	-1.49603	-1.36335	2.59418e-05	-1.50408	-1.36315
39546018	chr1:39546018:G:T	1.21148e-05	-0.953051	-1.36283	3.95958e-05	-1.08479	-1.35958
39546237	chr1:39546237:C:T	0.000126808	-1.12957e-10	0.0323646	0.000468121	-1.12957e-10	0.0256343
39546512	chr1:39546512:G:A	2.88239e-05	-1.04742	-0.401683	9.91767e-05	-1.11801	-0.408179
39546558	chr1:39546558:C:T	1.95172e-05	-0.630937	-1.20808	6.40026e-05	-0.724619	-1.23955
39546761	chr1:39546761:C:T	2.21854e-05	-0.605125	-1.10575	7.20176e-05	-0.699812	-1.14637
39546863	chr1:39546863:G:A	2.77057e-05	-1.48867	-3.58392e-10	9.84066e-05	-1.53398	-3.58392e-10
39547164	chr1:39547164:A:C	4.79413e-05	-1.12957e-10	-0.940335	0.000176479	-1.12957e-10	-0.949893
39547811	chr1:39547811:C:A	2.62205e-05	-1.15855	-0.385225	9.74282e-05	-1.13326	-0.410721
39548280	chr1:39548280:G:T	3.14241e-05	-1.12957e-10	-1.36274	0.000116712	-1.12957e-10	-1.36338
39548579	chr1:39548579:C:G	5.36899e-05	-1.12957e-10	-0.827087	0.000196553	-1.12957e-10	-0.842161
39548693	chr1:39548693:C:T	3.28973e-05	-1.12957e-10	-1.31692	0.00012124	-1.12957e-10	-1.32532
39549328	chr1:39549328:G:A	3.77517e-05	-1.12957e-10	-1.17928	0.000139022	-1.12957e-10	-1.18846
39549351	chr1:39549351:A:C	3.25546e-05	-1.12957e-10	-1.32739	0.000120436	-1.12957e-10	-1.33197
39550128	chr1:39550128:A:G	5.18406e-05	-1.12957e-10	-0.86214	0.000190615	-1.12957e-10	-0.872839
39550169	chr1:39550169:C:A	4.88108e-05	-1.12957e-10	-0.922361	0.000184224	-1.12957e-10	-0.906943
39551119	chr1:39551119:C:A	3.35217e-05	-1.12957e-10	-1.29812	0.000124263	-1.12957e-10	-1.3007
39551323	chr1:39551323:A:G	1.47601e-05	-1.49656	-0.621824	5.37452e-05	-1.4742	-0.664637
39552269	chr1:39552269:C:T	4.10564e-05	-1.12957e-10	-1.09537	0.000149995	-1.12957e-10	-1.11249
39552338	chr1:39552338:A:C	3.13895e-05	-1.12957e-10	-1.36384	0.000116651	-1.12957e-10	-1.3639
39552837	chr1:39552837:C:T	2.20577e-05	-0.560676	-1.15597	7.17738e-05	-0.656685	-1.19289
39553686	chr1:39553686:C:T	1.74545e-05	-1.46641	-0.484308	5.72545e-05	-1.53715	-0.538442
39554390	chr1:39554390:T:C	3.27363e-05	-1.32183	-3.58392e-10	0.000129447	-1.25982	-3.58392e-10
39554512	chr1:39554512:C:T	4.6895e-05	-1.12957e-10	-0.962402	0.000170223	-1.12957e-10	-0.985981
39554832	chr1:39554832:T:C	4.17564e-05	-0.489613	-0.588847	0.000146859	-0.529379	-0.604238
39555719	chr1:39555719:C:T	0.000106036	-1.12957e-10	-0.146531	0.000399956	-1.12957e-10	-0.131737
39555744	chr1:39555744:A:C	1.05699e-05	-1.11456	-1.33774	3.91692e-05	-1.12653	-1.32867
39555820	chr1:39555820:G:A	4.5768e-05	-0.986729	-3.58392e-10	0.000204911	-0.800519	-3.58392e-10
39555972	chr1:39555972:A:G	6.99802e-05	-0.215434	-0.346668	0.000240714	-0.278764	-0.360718
39556023	chr1:39556023:A:T	3.18316e-05	-1.12957e-10	-1.34985	0.000118792	-1.12957e-10	-1.34572
39556093	chr1:39556093:T:C	3.94831e-05	-1.12957e-10	-1.13444	0.000145278	-1.12957e-10	-1.14445
39556241	chr1:39556241:A:C	0.00011189	-0.0927967	-3.58392e-10	0.000585907	0.250069	-3.58392e-10
39556353	chr1:39556353:C:A	4.06761e-05	-1.12957e-10	-1.10467	0.000151469	-1.12957e-10	-1.10271
39556451	chr1:39556451:T:C	2.56806e-05	-1.49842	-0.066162	9.22167e-05	-1.47647	-0.122485
39556459	chr1:39556459:C:T	3.33325e-05	-1.12957e-10	-1.30378	0.000123571	-1.12957e-10	-1.30628
39557105	chr1:39557105:C:G	2.41263e-05	-0.51893	-1.10808	7.79898e-05	-0.617442	-1.14907
39557375	chr1:39557375:T:A	1.04024e-05	-1.10922	-1.35906	3.52583e-05	-1.1989	-1.36149
39557624	chr1:39557624:T:C	1.41808e-05	-0.997684	-1.16074	5.36933e-05	-0.966406	-1.1734
39558802	chr1:39558802:C:G	3.40662e-05	-1.12957e-10	-1.28201	0.000126235	-1.12957e-10	-1.28495
39558936	chr1:39558936:G:A	4.24028e-05	-1.12957e-10	-1.0631	0.000158755	-1.12957e-10	-1.05573
39559037	chr1:39559037:G:A	0.000292409	-1.12957e-10	0.867841	0.00107708	-1.12957e-10	0.858912
39559408	chr1:39559408:G:C	4.63328e-05	-1.12957e-10	-0.974463	0.000168248	-1.12957e-10	-0.997656
39560301	chr1:39560301:G:T	3.14365e-05	-1.12957e-10	-1.36234	0.000116673	-1.12957e-10	-1.36372
39561179	chr1:39561179:A:C	3.06117e-05	-1.38893	-3.58392e-10	0.000121165	-1.32594	-3.58392e-10
39561422	chr1:39561422:T:C	9.54713e-06	-1.47905	-1.07502	3.16868e-05	-1.54434	-1.12285
39562765	chr1:39562765:TAA:T	8.22748e-05	-1.12957e-10	-0.400248	0.000297754	-1.12957e-10	-0.426825
39562935	chr1:39562935:C:T	3.91803e-05	-1.12957e-10	-1.14214	0.000145367	-1.12957e-10	-1.14383
39562977	chr1:39562977:A:G	3.63134e-05	-1.12957e-10	-1.21813	0.000134686	-1.12957e-10	-1.22015
39564007	chr1:39564007:C:T	3.92036e-05	-1.12957e-10	-1.14154	0.000145453	-1.12957e-10	-1.14324
39565151	chr1:39565151:C:T	1.20097e-05	-1.42861	-0.895988	3.85997e-05	-1.51482	-0.955027
39566567	chr1:39566567:T:C	2.634e-05	-0.834347	-0.704876	9.58991e-05	-0.846065	-0.71373
39566656	chr1:39566656:A:G	0.000125135	-1.12957e-10	0.019082	0.000453037	-1.12957e-10	-0.00711985
39566770	chr1:39566770:A:G	1.79498e-05	-1.47435	-0.448385	5.90201e-05	-1.54179	-0.503426
39567008	chr1:39567008:C:CTA	3.21796e-05	-0.565926	-0.773054	0.000114598	-0.599623	-0.782035
39567147	chr1:39567147:T:C	3.45086e-05	-1.12957e-10	-1.26911	0.000128834	-1.12957e-10	-1.26457
39567160	chr1:39567160:C:T	1.07293e-05	-1.12186	-1.31547	4.07192e-05	-1.09383	-1.32257
39567979	chr1:39567979:C:T	1.86486e-05	-1.12733	-0.757214	7.14919e-05	-1.10264	-0.750872
39568233	chr1:39568233:G:A	9.84462e-06	-1.29727	-1.22612	3.33474e-05	-1.36997	-1.24614
39568262	chr1:39568262:A:G	9.67205e-05	-1.12957e-10	-0.238487	0.000347489	-1.12957e-10	-0.272359
39569510	chr1:39569510:A:G	1.7302e-05	-0.67783	-1.28166	7.66036e-05	-0.497341	-1.28711
39570014	chr1:39570014:C:T	1.65453e-05	-0.793516	-1.21069	5.58697e-05	-0.858349	-1.24172
39570256	chr1:39570256:G:T	2.21272e-05	-1.06296	-0.650539	7.34934e-05	-1.11186	-0.714038
39570997	chr1:39570997:G:C	7.29529e-05	-0.520499	-3.58392e-10	0.000228176	-0.692974	-3.58392e-10
39571175	chr1:39571175:G:C	1.56125e-05	-0.952294	-1.10995	5.24768e-05	-1.01226	-1.15046
39571534	chr1:39571534:G:A	3.24887e-05	-1.32942	-3.58392e-10	0.000128315	-1.26861	-3.58392e-10
39572029	chr1:39572029:G:A	3.25604e-05	-1.12957e-10	-1.32722	0.000121453	-1.12957e-10	-1.32356
39572054	chr1:39572054:T:C	2.57884e-05	-1.56039	-3.58392e-10	9.48445e-05	-1.57085	-3.58392e-10
39572117	chr1:39572117:CT:C	3.80978e-05	-1.12957e-10	-1.17016	0.000140265	-1.12957e-10	-1.17956
39572230	chr1:39572230:A:G	2.5756e-05	-0.311887	-1.24976	8.50294e-05	-0.438611	-1.24148
39572652	chr1:39572652:G:A	7.19649e-05	-1.12957e-10	-0.534134	0.000261442	-1.12957e-10	-0.556879
39572779	chr1:39572779:C:G	0.000102306	-1.12957e-10	-0.182341	0.00038581	-1.12957e-10	-0.167749
39572796	chr1:39572796:A:G	2.86554e-05	-1.45497	-3.58392e-10	0.000100712	-1.51083	-3.58392e-10
39572860	chr1:39572860:A:G	8.87953e-05	-1.12957e-10	-0.323979	0.000321499	-1.12957e-10	-0.3501
39572899	chr1:39572899:C:T	2.11964e-05	-0.641549	-1.11493	6.89331e-05	-0.734587	-1.15537
39572925	chr1:39572925:G:C	6.59846e-05	-0.182053	-0.438839	0.00022732	-0.243931	-0.452804
39573010	chr1:39573010:T:C	7.89106e-05	-1.12957e-10	-0.441998	0.000286153	-1.12957e-10	-0.466566
39573191	chr1:39573191:C:T	1.30302e-05	-1.093	-1.15004	4.91885e-05	-1.06463	-1.1628
39573264	chr1:39573264:G:A	2.50069e-05	-0.361062	-1.2301	8.2872e-05	-0.4847	-1.2211
39573939	chr1:39573939:G:A	5.24074e-05	0.410017	-1.26128	0.000152159	0.176032	-1.2742
39574170	chr1:39574170:G:A	3.83685e-05	-1.12957e-10	-1.16308	0.00014237	-1.12957e-10	-1.16467
39574963	chr1:39574963:G:C	1.88747e-05	-1.52384	-0.348653	6.85975e-05	-1.50351	-0.391324
39575372	chr1:39575372:T:A	3.70998e-05	-1.12957e-10	-1.1967	0.000136723	-1.12957e-10	-1.20513
39575436	chr1:39575436:C:T	3.32729e-05	-1.12957e-10	-1.30557	0.000123346	-1.12957e-10	-1.3081
39575602	chr1:39575602:A:C	3.14008e-05	-1.12957e-10	-1.36348	0.000116653	-1.12957e-10	-1.36389
39575699	chr1:39575699:G:GA	1.95992e-05	-0.690987	-1.14384	6.24768e-05	-0.808131	-1.18017
39576601	chr1:39576601:G:A	5.05782e-05	-0.886792	-3.58392e-10	0.000168582	-0.995672	-3.58392e-10
39577125	chr1:39577125:G:A	1.89521e-05	-0.804656	-1.06374	6.991e-05	-0.809711	-1.06617
39577175	chr1:39577175:GA:G	6.97336e-06	-1.57354	-1.29468	2.56144e-05	-1.56385	-1.31609
39577349	chr1:39577349:C:T	3.12063e-05	-1.36969	-3.58392e-10	0.000118033	-1.35213	-3.58392e-10
39578100	chr1:39578100:G:A	2.70762e-05	-0.147795	-1.36386	8.78869e-05	-0.283977	-1.36306
39578237	chr1:39578237:A:C	2.56182e-05	-1.56701	-3.58392e-10	9.66472e-05	-1.55203	-3.58392e-10
39579220	chr1:39579220:T:C	2.16887e-05	-0.73059	-1.00293	8.00134e-05	-0.735837	-1.00506
39579247	chr1:39579247:G:A	5.11871e-05	-0.874825	-3.58392e-10	0.000167258	-1.00356	-3.58392e-10
39579628	chr1:39579628:A:C	2.19923e-05	-0.359843	-1.35978	7.31729e-05	-0.476204	-1.35406
39579761	chr1:39579761:T:C	3.27165e-05	-1.32243	-3.58392e-10	0.0001233	-1.30847	-3.58392e-10
39579835	chr1:39579835:G:A	4.07119e-05	-1.12957e-10	-1.10379	0.000147752	-1.12957e-10	-1.12756
39580379	chr1:39580379:T:C	1.13893e-05	-1.15171	-1.22594	4.19843e-05	-1.14558	-1.24022
39580383	chr1:39580383:C:T	9.32297e-06	-1.41971	-1.15812	3.45013e-05	-1.40872	-1.17338
39580421	chr1:39580421:G:A	2.02226e-05	-0.443558	-1.35995	6.78612e-05	-0.551275	-1.35435
39580458	chr1:39580458:A:G	4.68685e-05	-1.12957e-10	-0.962968	0.000174237	-1.12957e-10	-0.962673
39580568	chr1:39580568:A:G	3.89102e-05	-1.12957e-10	-1.14906	0.000143168	-1.12957e-10	-1.15908
39581225	chr1:39581225:C:T	3.21454e-05	-0.293043	-1.047	0.000114999	-0.326459	-1.05171
39581411	chr1:39581411:G:A	7.67686e-05	-1.12957e-10	-0.469518	0.000284975	-1.12957e-10	-0.470691
39581767	chr1:39581767:T:C	7.71552e-05	-1.12957e-10	-0.464494	0.000281934	-1.12957e-10	-0.481419
39582126	chr1:39582126:A:G	2.71593e-05	-0.185326	-1.32327	0.000126817	0.0482801	-1.32863
39582235	chr1:39582235:T:C	9.14788e-06	-1.53992	-1.05687	3.39646e-05	-1.5185	-1.07927
39582281	chr1:39582281:G:A	4.6964e-05	-0.960933	-3.58392e-10	0.000142795	-1.16168	-3.58392e-10
39582292	chr1:39582292:G:A	0.000103623	-1.12957e-10	-0.169557	0.000385468	-1.12957e-10	-0.168634
39582337	chr1:39582337:G:A	2.28215e-05	-0.349007	-1.3336	7.6488e-05	-0.466523	-1.31944
39582563	chr1:39582563:G:A	3.13922e-05	-1.12957e-10	-1.36375	0.000116653	-1.12957e-10	-1.36389
39582814	chr1:39582814:G:T	3.3723e-05	-1.12957e-10	-1.29213	0.000124979	-1.12957e-10	-1.29495
39582869	chr1:39582869:G:C	3.36887e-05	-1.12957e-10	-1.29315	0.000124866	-1.12957e-10	-1.29585
39583432	chr1:39583432:A:G	0.000107651	0.171322	-0.302743	0.000365889	0.0998957	-0.320657
39583512	chr1:39583512:G:A	4.5892e-05	-0.620513	-0.363511	0.000157395	-0.678841	-0.385495
39583519	chr1:39583519:C:A	1.46081e-05	-1.37955	-0.749188	5.55003e-05	-1.35734	-0.749361
39583648	chr1:39583648:G:A	1.80531e-05	-1.49745	-0.419545	5.98969e-05	-1.55483	-0.475633
39583839	chr1:39583839:C:T	3.25834e-05	-0.21004	-1.11647	0.000116517	-0.244336	-1.12072
39584386	chr1:39584386:A:C	2.57635e-05	-1.56135	-3.58392e-10	9.71473e-05	-1.54686	-3.58392e-10
39584887	chr1:39584887:G:A	3.19602e-05	-1.12957e-10	-1.34582	0.000118525	-1.12957e-10	-1.34797
39584896	chr1:39584896:A:G	3.07273e-05	-0.316339	-1.06882	0.00011011	-0.34896	-1.07265
39585944	chr1:39585944:T:C	9.42538e-05	0.162629	-0.426951	0.000320994	0.0913043	-0.442973
39586253	chr1:39586253:G:A	9.97927e-05	-1.12957e-10	-0.207218	0.000371213	-1.12957e-10	-0.206317
39587137	chr1:39587137:T:G	3.53507e-05	-0.157137	-1.08786	0.000126562	-0.190411	-1.09195
39587273	chr1:39587273:A:T	3.20684e-05	-1.34244	-3.58392e-10	0.000120792	-1.32902	-3.58392e-10
39587294	chr1:39587294:G:A	8.51517e-05	0.0809364	-0.446815	0.000290207	0.0105057	-0.463004
39587326	chr1:39587326:A:G	3.27112e-05	-0.270749	-1.05185	0.000117167	-0.303646	-1.05585
39587349	chr1:39587349:C:T	9.95e-06	-1.24842	-1.26433	3.89088e-05	-1.20687	-1.255
39587382	chr1:39587382:A:G	1.28721e-05	-1.01847	-1.23678	4.65004e-05	-1.02649	-1.25715
39587389	chr1:39587389:C:T	9.79838e-05	0.287138	-0.51265	0.000333276	0.213912	-0.528034
39587969	chr1:39587969:G:A	4.00165e-05	-0.167486	-0.953535	0.000142616	-0.202699	-0.960237
39588768	chr1:39588768:G:A	0.000110569	-1.12957e-10	-0.104671	0.000408746	-1.12957e-10	-0.11
39588989	chr1:39588989:C:T	9.97557e-06	-1.15575	-1.35443	3.7323e-05	-1.14657	-1.35691
39588992	chr1:39588992:G:A	6.46441e-05	-1.12957e-10	-0.641416	0.000239872	-1.12957e-10	-0.642987
39589032	chr1:39589032:G:A	6.81662e-05	-1.12957e-10	-0.588364	0.000253019	-1.12957e-10	-0.589628
39589074	chr1:39589074:C:G	3.13933e-05	-1.12957e-10	-1.36372	0.000116652	-1.12957e-10	-1.3639
39589514	chr1:39589514:TA:T	3.139e-05	-1.12957e-10	-1.36382	0.000116652	-1.12957e-10	-1.3639
39589552	chr1:39589552:G:A	3.21885e-05	-1.12957e-10	-1.3387	0.000119686	-1.12957e-10	-1.33822
39589896	chr1:39589896:G:C	2.63767e-05	-1.53783	-3.58392e-10	0.00010025	-1.51543	-3.58392e-10
39590129	chr1:39590129:G:A	4.42539e-05	-1.12957e-10	-1.02037	0.000165809	-1.12957e-10	-1.01225
39590220	chr1:39590220:A:G	2.68882e-05	-1.51863	-3.58392e-10	0.000112829	-1.39722	-3.58392e-10
39590650	chr1:39590650:A:G	0.000114074	-1.12957e-10	-0.0734674	0.000430267	-1.12957e-10	-0.0586868
39590759	chr1:39590759:G:A	7.00865e-05	-1.12957e-10	-0.560583	0.000260127	-1.12957e-10	-0.561924
39591343	chr1:39591343:T:C	0.000108615	-1.12957e-10	-0.122507	0.000409499	-1.12957e-10	-0.108159
39591736	chr1:39591736:C:T	4.89042e-05	-1.12957e-10	-0.920451	0.000177766	-1.12957e-10	-0.942624
39591737	chr1:39591737:A:G	8.59252e-06	-1.30889	-1.35053	3.16876e-05	-1.30958	-1.35759
39591859	chr1:39591859:C:T	6.15407e-05	-1.12957e-10	-0.690614	0.000231381	-1.12957e-10	-0.679026
39591871	chr1:39591871:A:G	2.79791e-05	-0.204323	-1.27453	9.37091e-05	-0.330128	-1.25277
39592156	chr1:39592156:C:T	2.6918e-05	-1.51752	-3.58392e-10	9.69762e-05	-1.54863	-3.58392e-10
39592470	chr1:39592470:T:C	3.43781e-05	-1.12957e-10	-1.27289	0.000127382	-1.12957e-10	-1.2759
39592649	chr1:39592649:CT:C	8.6627e-05	-1.12957e-10	-0.348702	0.000328141	-1.12957e-10	-0.329649
39592703	chr1:39592703:C:T	5.55095e-05	-1.12957e-10	-0.79376	0.000206036	-1.12957e-10	-0.795041
39593094	chr1:39593094:T:C	3.13894e-05	-1.12957e-10	-1.36384	0.000116653	-1.12957e-10	-1.36389
39594106	chr1:39594106:A:G	4.61248e-05	-0.648833	-0.33013	0.000152453	-0.730365	-0.365874
39594353	chr1:39594353:G:A	4.65793e-05	0.28576	-1.25492	0.000154137	0.14409	-1.22934
39594689	chr1:39594689:C:T	3.14151e-05	-1.12957e-10	-1.36302	0.000116942	-1.12957e-10	-1.36142
39594801	chr1:39594801:G:A	3.70149e-05	-0.0903772	-1.10861	0.000117115	-0.210091	-1.14984
39594841	chr1:39594841:C:T	1.86423e-05	-0.859207	-1.02567	7.94782e-05	-0.699815	-1.0478
39595027	chr1:39595027:G:A	5.251e-05	-1.12957e-10	-0.849309	0.000194887	-1.12957e-10	-0.850672
39595368	chr1:39595368:A:G	5.03618e-05	-1.12957e-10	-0.891081	0.00018969	-1.12957e-10	-0.877704
39595846	chr1:39595846:G:A	9.71689e-05	-1.12957e-10	-0.233862	0.000365854	-1.12957e-10	-0.220858
39596277	chr1:39596277:TG:T	5.91616e-05	-1.12957e-10	-0.73004	0.000219561	-1.12957e-10	-0.731462
39597012	chr1:39597012:G:T	3.49644e-05	-1.12957e-10	-1.25598	0.000129435	-1.12957e-10	-1.25992
39597541	chr1:39597541:A:G	8.33361e-06	-1.50569	-1.18433	3.08191e-05	-1.48882	-1.20614
39597974	chr1:39597974:A:G	0.000114353	-1.12957e-10	-0.0710192	0.000411893	-1.12957e-10	-0.102329
39597981	chr1:39597981:A:G	3.14148e-05	-1.12957e-10	-1.36303	0.000116749	-1.12957e-10	-1.36307
39598494	chr1:39598494:T:A	4.52442e-05	-1.12957e-10	-0.99824	0.000165434	-1.12957e-10	-1.01452
39598989	chr1:39598989:G:T	0.000300105	1.05152	-0.157704	0.000903197	0.896937	-0.214089
39599094	chr1:39599094:C:A	2.25003e-05	-0.673647	-1.02314	7.89632e-05	-0.746546	-1.00757
39599129	chr1:39599129:C:T	4.52182e-05	-1.12957e-10	-0.998813	0.00016532	-1.12957e-10	-1.01521
39599289	chr1:39599289:G:A	4.52375e-05	0.0681874	-1.06657	0.000141708	-0.0582915	-1.11103
39599437	chr1:39599437:T:C	3.96827e-05	-1.12957e-10	-1.1294	0.000145468	-1.12957e-10	-1.14314
39600086	chr1:39600086:A:G	4.79492e-05	-1.12957e-10	-0.94017	0.000177901	-1.12957e-10	-0.941867
39600483	chr1:39600483:G:T	4.85778e-05	-1.12957e-10	-0.927146	0.000180203	-1.12957e-10	-0.929006
39600507	chr1:39600507:C:T	0.000101703	-1.12957e-10	-0.188254	0.000376204	-1.12957e-10	-0.192961
39600538	chr1:39600538:A:T	9.85638e-05	-0.219609	-3.58392e-10	0.000321237	-0.350914	-3.58392e-10
39600604	chr1:39600604:A:G	8.05747e-06	-1.38619	-1.33752	2.76836e-05	-1.46475	-1.33751
39600642	chr1:39600642:G:GT	3.59479e-05	-1.12957e-10	-1.22824	0.000133024	-1.12957e-10	-1.23256
39600993	chr1:39600993:T:C	5.36733e-05	-1.12957e-10	-0.827397	0.000199084	-1.12957e-10	-0.829365
39601307	chr1:39601307:T:C	3.15846e-05	-1.12957e-10	-1.35764	0.000116981	-1.12957e-10	-1.36108
39601693	chr1:39601693:G:A	5.21742e-05	-1.12957e-10	-0.855726	0.000193373	-1.12957e-10	-0.858473
39602317	chr1:39602317:C:T	4.49651e-05	-1.12957e-10	-1.00443	0.000166899	-1.12957e-10	-1.00571
39602379	chr1:39602379:T:G	8.14732e-05	-1.12957e-10	-0.41004	0.000298357	-1.12957e-10	-0.424801
39602578	chr1:39602578:T:C	3.27215e-05	-1.12957e-10	-1.32228	0.000122441	-1.12957e-10	-1.31546
39603384	chr1:39603384:C:T	4.10037e-05	-1.12957e-10	-1.09665	0.000150102	-1.12957e-10	-1.11178
39603534	chr1:39603534:G:A	1.09611e-05	-1.12395	-1.29201	4.15315e-05	-1.09616	-1.30048
39604267	chr1:39604267:G:A	7.73841e-05	0.871906	-1.33344	0.000243047	0.71338	-1.34322
39604517	chr1:39604517:G:A	3.72046e-05	-1.12957e-10	-1.19388	0.00013833	-1.12957e-10	-1.19345
39604526	chr1:39604526:G:T	1.27423e-05	-1.09317	-1.17221	4.73632e-05	-1.08425	-1.181
39604836	chr1:39604836:C:T	3.9945e-05	-1.12957e-10	-1.12281	0.000147925	-1.12957e-10	-1.12639
39604867	chr1:39604867:G:A	3.48761e-05	-1.25851	-3.58392e-10	0.000130564	-1.25123	-3.58392e-10
39605116	chr1:39605116:T:C	0.0001586	0.69966	-0.443587	0.000479428	0.544597	-0.495096
39605577	chr1:39605577:A:G	5.30003e-05	0.473426	-1.31344	0.00017105	0.340199	-1.32134
39606075	chr1:39606075:C:G	4.78767e-05	-0.941684	-3.58392e-10	0.000191129	-0.870143	-3.58392e-10
39607807	chr1:39607807:C:T	1.26969e-05	-0.914908	-1.35405	4.77126e-05	-0.905575	-1.35232
39607812	chr1:39607812:A:C	4.36128e-05	-1.12957e-10	-1.03496	0.000161906	-1.12957e-10	-1.03607
39607957	chr1:39607957:A:G	6.37151e-05	0.682501	-1.33839	0.000205738	0.547559	-1.34405
39608328	chr1:39608328:T:A	2.64068e-05	-1.53669	-3.58392e-10	9.85273e-05	-1.53276	-3.58392e-10
39608640	chr1:39608640:C:T	3.89433e-05	-1.12957e-10	-1.14821	0.000142731	-1.12957e-10	-1.16213
39608702	chr1:39608702:TCAAAA:T	6.92579e-05	-1.12957e-10	-0.572476	0.000257138	-1.12957e-10	-0.573482
39608978	chr1:39608978:G:C	3.18892e-05	-1.34805	-3.58392e-10	0.000119922	-1.33625	-3.58392e-10
39609167	chr1:39609167:C:A	5.33751e-05	-1.12957e-10	-0.832969	0.000200063	-1.12957e-10	-0.824462
39609530	chr1:39609530:C:CTGTGA	3.16335e-05	-1.12957e-10	-1.3561	0.000117336	-1.12957e-10	-1.35805
39609541	chr1:39609541:A:G	4.85271e-05	-0.92819	-3.58392e-10	0.000193949	-0.855498	-3.58392e-10
39609786	chr1:39609786:C:T	1.93389e-05	-0.500688	-1.34751	6.02276e-05	-0.670065	-1.3549
39609936	chr1:39609936:G:T	4.41326e-05	-1.12957e-10	-1.02312	0.000163824	-1.12957e-10	-1.0243
39609975	chr1:39609975:G:A	2.90884e-05	-1.43997	-3.58392e-10	0.000109066	-1.43114	-3.58392e-10
39610222	chr1:39610222:G:A	4.82803e-05	0.0342699	-0.967559	0.000147526	-0.111164	-1.01793
39610438	chr1:39610438:C:T	7.66162e-06	-1.4188	-1.35529	2.86797e-05	-1.40904	-1.35787
39610601	chr1:39610601:T:G	1.44887e-05	-0.773703	-1.36324	5.62988e-05	-0.730509	-1.36191
39610642	chr1:39610642:TCTTA:T	6.79416e-05	-1.12957e-10	-0.591665	0.000252038	-1.12957e-10	-0.593514
39610649	chr1:39610649:G:A	7.62142e-06	-1.42391	-1.35544	2.85267e-05	-1.41425	-1.358
39610715	chr1:39610715:G:A	4.86497e-05	-1.12957e-10	-0.925668	0.000180759	-1.12957e-10	-0.925929
39611170	chr1:39611170:T:C	8.61617e-06	-1.32551	-1.33116	2.91885e-05	-1.418	-1.33132
39611634	chr1:39611634:G:C	2.87718e-05	-1.45314	0.00221843	9.73474e-05	-1.44748	-0.0973305
39611865	chr1:39611865:G:A	4.87732e-05	0.0726152	-0.995747	0.000150135	-0.0673068	-1.04425
39611908	chr1:39611908:T:C	6.72293e-06	-1.55622	-1.34857	2.56213e-05	-1.53617	-1.3435
39612252	chr1:39612252:A:C	6.62115e-05	-1.12957e-10	-0.617459	0.000245873	-1.12957e-10	-0.618278
39612269	chr1:39612269:T:G	1.74055e-05	-0.872778	-1.08075	6.52076e-05	-0.854136	-1.09138
39612277	chr1:39612277:G:A	1.878e-05	-0.827299	-1.05022	7.03881e-05	-0.808111	-1.06096
39612315	chr1:39612315:TG:T	0.000219739	-1.12957e-10	0.582128	0.000813327	-1.12957e-10	0.578041
39612317	chr1:39612317:TTG:T	0.000235933	-1.12957e-10	0.653235	0.000873308	-1.12957e-10	0.649196
39612454	chr1:39612454:A:G	4.79763e-05	-1.12957e-10	-0.939606	0.000178092	-1.12957e-10	-0.940794
39612584	chr1:39612584:G:A	4.83191e-05	-1.12957e-10	-0.932486	0.00017934	-1.12957e-10	-0.933809
39612594	chr1:39612594:G:A	1.29862e-05	-1.03026	-1.21617	4.82976e-05	-1.02155	-1.22417
39612775	chr1:39612775:T:C	7.76368e-06	-1.39708	-1.36378	2.87975e-05	-1.39949	-1.36331
39612982	chr1:39612982:G:A	9.47248e-05	-1.12957e-10	-0.259337	0.000351954	-1.12957e-10	-0.259591
39613039	chr1:39613039:A:C	0.000170863	0.914249	-0.583703	0.000516569	0.757674	-0.633557
39613243	chr1:39613243:C:T	7.80529e-06	-1.41751	-1.338	2.90765e-05	-1.41972	-1.33344
39613329	chr1:39613329:T:C	4.17999e-05	-1.12957e-10	-1.07742	0.000153691	-1.12957e-10	-1.08815
39613442	chr1:39613442:A:G	5.57113e-05	0.489967	-1.2801	0.000175332	0.342402	-1.29881
39613524	chr1:39613524:G:T	1.31931e-05	-0.92347	-1.30715	4.97532e-05	-0.913059	-1.30296
39613574	chr1:39613574:C:T	2.4477e-05	-0.579278	-1.0333	7.74405e-05	-0.691522	-1.08206
39613587	chr1:39613587:C:T	1.56217e-05	-0.877078	-1.18457	5.86379e-05	-0.858623	-1.19309
39613790	chr1:39613790:C:T	7.78766e-06	-1.42841	-1.32936	2.90258e-05	-1.43072	-1.32419
39614046	chr1:39614046:T:C	1.6617e-05	-0.839867	-1.16002	6.23708e-05	-0.820614	-1.16938
39614780	chr1:39614780:T:C	6.72113e-05	-1.12957e-10	-0.602472	0.000249635	-1.12957e-10	-0.603091
39615138	chr1:39615138:C:T	3.68466e-05	-1.12957e-10	-1.20355	0.000134611	-1.12957e-10	-1.2207
39615213	chr1:39615213:G:A	3.95759e-05	-1.12957e-10	-1.13209	0.000144983	-1.12957e-10	-1.14648
39615577	chr1:39615577:CTT:C	2.03035e-05	-0.445379	-1.35414	7.6017e-05	-0.439946	-1.35219
39616190	chr1:39616190:C:T	5.1134e-05	-0.875864	-3.58392e-10	0.000205016	-0.800003	-3.58392e-10
39616330	chr1:39616330:A:G	0.000277959	1.13316	-0.316004	0.000823729	0.968949	-0.3782
39616606	chr1:39616606:G:A	0.000269289	-1.12957e-10	0.785471	0.000999106	-1.12957e-10	0.783768
39616817	chr1:39616817:A:G	4.81e-05	-1.12957e-10	-0.937032	0.000176813	-1.12957e-10	-0.948
39617435	chr1:39617435:G:A	1.82478e-05	-0.903633	-1.00263	6.83903e-05	-0.881654	-1.01621
39617804	chr1:39617804:A:G	4.62295e-05	-0.976695	-3.58392e-10	0.000182525	-0.916203	-3.58392e-10
39617994	chr1:39617994:A:G	8.21369e-06	-1.34357	-1.36094	3.05678e-05	-1.34088	-1.36227
39618104	chr1:39618104:G:A	3.63912e-05	-1.12957e-10	-1.21599	0.000136169	-1.12957e-10	-1.20919
39618147	chr1:39618147:C:A	8.37661e-06	-1.33618	-1.34869	3.2628e-05	-1.28461	-1.35331
39618200	chr1:39618200:T:C	3.35058e-05	-1.12957e-10	-1.29859	0.000124134	-1.12957e-10	-1.30173
39618299	chr1:39618299:C:A	1.1147e-05	-1.03718	-1.36196	4.19921e-05	-1.02464	-1.36098
39618542	chr1:39618542:C:T	5.3467e-05	-1.12957e-10	-0.831248	0.000207855	-1.12957e-10	-0.786252
39618816	chr1:39618816:G:T	7.95789e-06	-1.37254	-1.3636	2.96591e-05	-1.37042	-1.3629
39619228	chr1:39619228:A:G	2.64442e-05	-1.53528	-3.58392e-10	9.85526e-05	-1.5325	-3.58392e-10
39619412	chr1:39619412:G:A	1.87596e-05	-0.87023	-1.00838	7.03369e-05	-0.847737	-1.02206
39619423	chr1:39619423:C:T	2.65381e-05	-1.53173	-3.58392e-10	9.89338e-05	-1.52864	-3.58392e-10
39620213	chr1:39620213:A:G	8.11039e-06	-1.37174	-1.34543	3.00926e-05	-1.3697	-1.34911
39620502	chr1:39620502:C:T	7.62339e-05	-1.12957e-10	-0.476508	0.000283682	-1.12957e-10	-0.475238
39620620	chr1:39620620:T:C	0.000294714	1.12554	-0.249851	0.000908687	0.983325	-0.294416
39620993	chr1:39620993:G:A	9.14694e-05	-1.12957e-10	-0.294308	0.000340152	-1.12957e-10	-0.2937
39621291	chr1:39621291:C:CT	3.19324e-05	-1.12957e-10	-1.34669	0.000118296	-1.12957e-10	-1.3499
39621339	chr1:39621339:G:T	5.36103e-05	-1.12957e-10	-0.828573	0.000199111	-1.12957e-10	-0.829232
39621490	chr1:39621490:C:T	4.53774e-05	-0.9953	-3.58392e-10	0.000155197	-1.0784	-3.58392e-10
39622092	chr1:39622092:G:A	2.95162e-05	-0.303866	-1.12151	9.32687e-05	-0.426896	-1.16071
39622232	chr1:39622232:T:C	7.1312e-06	-1.48456	-1.36128	2.71538e-05	-1.45806	-1.36351
39622301	chr1:39622301:C:T	2.7748e-05	-1.48715	-3.58392e-10	0.000103181	-1.48661	-3.58392e-10
39622356	chr1:39622356:A:G	3.41636e-05	-1.12957e-10	-1.27915	0.000128072	-1.12957e-10	-1.2705
39622371	chr1:39622371:G:A	1.50048e-05	-0.744206	-1.35774	4.80936e-05	-0.888071	-1.36187
39622438	chr1:39622438:C:G	3.15493e-05	-1.12957e-10	-1.35876	0.000117681	-1.12957e-10	-1.35512
39622861	chr1:39622861:G:A	3.91375e-05	-1.12957e-10	-1.14323	0.000145003	-1.12957e-10	-1.14634
39622920	chr1:39622920:TCTC:T	2.59781e-05	-0.637498	-0.915563	8.15252e-05	-0.752961	-0.96922
39623145	chr1:39623145:G:A	4.05768e-05	-1.10712	-3.58392e-10	0.000161463	-1.03882	-3.58392e-10
39623753	chr1:39623753:G:T	7.25421e-05	-0.526146	-3.58392e-10	0.00018541	-0.900521	-3.58392e-10
39623923	chr1:39623923:C:T	6.34934e-05	0.483926	-1.1433	0.000210667	0.386767	-1.15958
39624273	chr1:39624273:A:G	0.000251708	1.17585	-0.457898	0.000752693	1.01575	-0.515186
39624320	chr1:39624320:A:G	0.00024133	0.675852	-3.58392e-10	0.00114865	0.923253	-3.58392e-10
39625133	chr1:39625133:C:G	1.6433e-05	-1.01208	-0.998943	6.14443e-05	-0.99217	-1.01279
39625226	chr1:39625226:A:C	0.000114082	-0.0733988	-3.58392e-10	0.000511925	0.115086	-3.58392e-10
39625447	chr1:39625447:A:G	7.65076e-06	-1.43154	-1.34396	2.99457e-05	-1.378	-1.3457
39625984	chr1:39625984:G:C	0.00012347	-1.12957e-10	0.00568335	0.000451573	-1.12957e-10	-0.0103559
39625988	chr1:39625988:TC:T	5.14751e-05	-0.0122435	-0.856972	0.000188576	-0.0110173	-0.872576
39627261	chr1:39627261:C:T	2.579e-05	-1.56032	-3.58392e-10	9.73486e-05	-1.54479	-3.58392e-10
39627633	chr1:39627633:C:T	1.19842e-05	-1.19355	-1.13318	4.44496e-05	-1.185	-1.14374
39627659	chr1:39627659:C:T	1.849e-05	-0.696874	-1.19621	6.28142e-05	-0.769631	-1.21328
39628231	chr1:39628231:G:A	7.57361e-06	-1.4631	-1.32255	2.81979e-05	-1.47236	-1.31148
39628371	chr1:39628371:C:T	3.352e-05	-1.12957e-10	-1.29817	0.000123853	-1.12957e-10	-1.304
39628747	chr1:39628747:A:G	4.63937e-05	-1.12957e-10	-0.973149	0.000170196	-1.12957e-10	-0.986144
39629063	chr1:39629063:G:A	4.54702e-05	-1.12957e-10	-0.993257	0.000162728	-1.12957e-10	-1.03101
39629139	chr1:39629139:G:T	4.45209e-05	-1.12957e-10	-1.01435	0.000167804	-1.12957e-10	-1.00029
39629558	chr1:39629558:T:C	7.22457e-06	-1.48184	-1.35098	2.66124e-05	-1.4854	-1.35632
39629656	chr1:39629656:G:C	3.90307e-05	-1.12957e-10	-1.14596	0.000143246	-1.12957e-10	-1.15853
39629659	chr1:39629659:A:C	3.3743e-05	-1.12957e-10	-1.29154	0.000124276	-1.12957e-10	-1.30058
39629862	chr1:39629862:C:T	8.6479e-06	-1.57287	-1.08013	3.07989e-05	-1.57078	-1.12483
39629936	chr1:39629936:C:T	0.000117546	-1.12957e-10	-0.0434794	0.000430465	-1.12957e-10	-0.0582266
39629961	chr1:39629961:T:C	3.24199e-05	-1.12957e-10	-1.33154	0.000119883	-1.12957e-10	-1.33657
39630008	chr1:39630008:G:C	5.30744e-05	-0.838618	-3.58392e-10	0.00018995	-0.876334	-3.58392e-10
39630381	chr1:39630381:T:C	9.19804e-06	-1.29301	-1.29831	3.27752e-05	-1.32968	-1.30374
39631212	chr1:39631212:T:G	4.67523e-05	-1.12957e-10	-0.965449	0.000175521	-1.12957e-10	-0.955332
39631460	chr1:39631460:A:C	8.60566e-05	-1.12957e-10	-0.355307	0.000324394	-1.12957e-10	-0.341134
39631464	chr1:39631464:T:C	1.32091e-05	-1.26839	-0.961023	6.05899e-05	-1.09395	-0.925018
39631469	chr1:39631469:T:C	2.54841e-05	-1.57226	-3.58392e-10	9.45418e-05	-1.57405	-3.58392e-10
39631846	chr1:39631846:C:T	5.89873e-05	-1.31437	0.581379	0.000217258	-1.24424	0.502234
39632191	chr1:39632191:A:G	6.55135e-06	-1.57257	-1.35807	2.48079e-05	-1.55936	-1.35257
39632656	chr1:39632656:T:C	4.66115e-05	-0.968465	-3.58392e-10	0.000176372	-0.950497	-3.58392e-10
39633947	chr1:39633947:C:T	5.87871e-05	-1.32976	0.593371	0.000216342	-1.26228	0.516044
39634326	chr1:39634326:C:G	3.86178e-05	-1.12957e-10	-1.1566	0.000144315	-1.12957e-10	-1.1511
39634331	chr1:39634331:G:A	0.000192426	-1.12957e-10	0.449396	0.000701604	-1.12957e-10	0.430277
39634458	chr1:39634458:T:A	2.91973e-05	-1.43624	-3.58392e-10	0.00010622	-1.45758	-3.58392e-10
39634471	chr1:39634471:G:A	4.24105e-05	-1.12957e-10	-1.06292	0.000159366	-1.12957e-10	-1.05189
39635240	chr1:39635240:A:G	0.000107935	-1.38962	1.26083	0.00035681	-1.45623	1.21034
39635253	chr1:39635253:G:C	2.80962e-05	-0.262535	-1.21214	8.61427e-05	-0.454128	-1.21296
39635841	chr1:39635841:C:T	1.25349e-05	-1.05759	-1.2242	4.40357e-05	-1.10961	-1.22848
39636352	chr1:39636352:C:T	2.55578e-05	-1.56937	-3.58392e-10	9.4549e-05	-1.57397	-3.58392e-10
39636627	chr1:39636627:G:T	4.08942e-05	-1.12957e-10	-1.09932	0.000153594	-1.12957e-10	-1.08878
39637108	chr1:39637108:A:G	5.27053e-05	-1.00161	0.15601	0.000220693	-0.858149	0.131827
39637356	chr1:39637356:G:A	7.30604e-05	-1.12957e-10	-0.519026	0.000263241	-1.12957e-10	-0.550023
39637405	chr1:39637405:G:C	3.16049e-05	-1.12957e-10	-1.357	0.000117307	-1.12957e-10	-1.3583
39637527	chr1:39637527:G:A	6.48442e-05	-1.12957e-10	-0.638325	0.000254378	-1.12957e-10	-0.584271
39638046	chr1:39638046:G:A	3.54104e-05	-1.12957e-10	-1.24331	0.000131144	-1.12957e-10	-1.2468
39638789	chr1:39638789:T:C	9.0177e-06	-1.50844	-1.10268	3.36005e-05	-1.48076	-1.12779
39638912	chr1:39638912:G:A	0.0001463	0.350969	-0.175623	0.000452466	0.137507	-0.145886
39639142	chr1:39639142:G:A	1.00055e-05	-1.15845	-1.34873	4.14311e-05	-1.05383	-1.34523
39639339	chr1:39639339:C:T	9.9616e-05	0.248628	-0.457619	0.000422258	0.431384	-0.508859
39639972	chr1:39639972:G:GC	7.43049e-05	-1.12957e-10	-0.502136	0.000267391	-1.12957e-10	-0.53438
39640000	chr1:39640000:C:T	3.14163e-05	-1.12957e-10	-1.36299	0.000116819	-1.12957e-10	-1.36246
39640410	chr1:39640410:C:T	9.4939e-06	-1.20104	-1.35862	3.206e-05	-1.30618	-1.3493
39640423	chr1:39640423:G:A	6.23934e-05	-1.49327	0.816419	0.000213215	-1.54022	0.779423
39640689	chr1:39640689:G:C	0.000325403	-1.12957e-10	0.974752	0.00130792	-1.12957e-10	1.0531
39641113	chr1:39641113:T:C	8.45734e-06	-1.52993	-1.14535	3.28491e-05	-1.49459	-1.13658
39641949	chr1:39641949:C:T	0.000107651	0.264754	-0.396176	0.000477727	0.475352	-0.429406
39642085	chr1:39642085:C:T	6.9733e-05	-0.565639	-3.58392e-10	0.000220124	-0.7289	-3.58392e-10
39642133	chr1:39642133:G:A	6.68845e-06	-1.56548	-1.34445	2.52741e-05	-1.54555	-1.34776
39642389	chr1:39642389:C:T	5.63195e-05	-0.779273	-3.58392e-10	0.000187201	-0.89091	-3.58392e-10
39642578	chr1:39642578:C:T	0.000257822	-1.12957e-10	0.741956	0.000939236	-1.12957e-10	0.721974
39642627	chr1:39642627:A:C	4.85544e-05	-1.12957e-10	-0.927627	0.000183227	-1.12957e-10	-0.912369
39642716	chr1:39642716:C:T	3.14991e-05	-1.12957e-10	-1.36035	0.000117028	-1.12957e-10	-1.36068
39643217	chr1:39643217:G:A	0.00010888	-1.12957e-10	-0.120069	0.000387084	-1.12957e-10	-0.16445
39643376	chr1:39643376:CAT:C	4.05077e-05	-0.221318	-0.887503	0.000122094	-0.428822	-0.889482
39643833	chr1:39643833:C:T	0.00013529	0.0971079	-3.58392e-10	0.000653652	0.359483	-3.58392e-10
39643937	chr1:39643937:T:C	7.77693e-06	-1.52049	-1.23866	2.96697e-05	-1.481	-1.25197
39644371	chr1:39644371:A:T	2.89275e-05	-0.159445	-1.28608	8.56599e-05	-0.383201	-1.28951
39644645	chr1:39644645:A:C	3.69098e-05	-1.29269	0.0908564	0.000127907	-1.3677	0.0959152
39645078	chr1:39645078:A:C	1.85551e-05	-0.714312	-1.17525	9.62576e-05	-0.399774	-1.15629
39645138	chr1:39645138:A:T	3.28964e-05	-1.12957e-10	-1.31695	0.000121018	-1.12957e-10	-1.32716
39645759	chr1:39645759:G:A	3.16936e-05	-1.12957e-10	-1.3542	0.000117208	-1.12957e-10	-1.35914
39646383	chr1:39646383:G:A	0.000170864	0.985688	-0.655137	0.000740337	1.17599	-0.691973
39646699	chr1:39646699:T:C	8.96449e-06	-1.57288	-1.04417	3.36209e-05	-1.55867	-1.04927
39647148	chr1:39647148:A:G	5.34961e-05	0.530367	-1.36107	0.000149358	0.244595	-1.36134
39647628	chr1:39647628:C:T	4.7887e-05	-1.12957e-10	-0.94147	0.000185971	-1.12957e-10	-0.8975
39648069	chr1:39648069:A:G	8.3672e-06	-1.53557	-1.15042	3.11119e-05	-1.51262	-1.17288
39648314	chr1:39648314:G:C	3.13904e-05	-1.12957e-10	-1.36381	0.000116655	-1.12957e-10	-1.36387
39648925	chr1:39648925:T:C	0.000121315	-1.12957e-10	-0.0119264	0.000442964	-1.12957e-10	-0.0296037
39648976	chr1:39648976:C:T	1.60625e-05	-1.52882	-0.505009	5.80342e-05	-1.4785	-0.583564
39649151	chr1:39649151:A:G	0.000116411	-1.12957e-10	-0.0531883	0.000424384	-1.12957e-10	-0.0724545
39649244	chr1:39649244:A:G	0.00011026	-1.12957e-10	-0.107471	0.000392089	-1.12957e-10	-0.151604
39649412	chr1:39649412:C:T	4.31708e-05	-1.12957e-10	-1.04515	0.000163347	-1.12957e-10	-1.02722
39649585	chr1:39649585:C:T	2.85059e-05	-1.4602	-3.58392e-10	0.000100513	-1.51281	-3.58392e-10
39649842	chr1:39649842:A:G	6.65992e-06	-1.55678	-1.35743	2.50748e-05	-1.54056	-1.36067
39650019	chr1:39650019:T:C	3.80488e-05	-1.12957e-10	-1.17144	0.00014231	-1.12957e-10	-1.16509
39650151	chr1:39650151:A:G	3.68615e-05	-1.12957e-10	-1.20314	0.000137681	-1.12957e-10	-1.19815
39650500	chr1:39650500:T:C	4.08091e-05	-1.12957e-10	-1.10141	0.000157121	-1.12957e-10	-1.06608
39650740	chr1:39650740:A:T	0.000125445	0.676312	-0.654756	0.000524658	0.831925	-0.692272
39650798	chr1:39650798:C:A	2.57357e-05	-1.56243	-3.58392e-10	9.62341e-05	-1.55631	-3.58392e-10
39651167	chr1:39651167:T:C	5.01443e-05	-1.12957e-10	-0.895407	0.000194957	-1.12957e-10	-0.850312
39651216	chr1:39651216:A:C	0.000139325	-1.12957e-10	0.126493	0.000507841	-1.12957e-10	0.107076
39651538	chr1:39651538:T:C	7.30013e-05	-0.592016	0.0721808	0.000265164	-0.593227	0.0504843
39651751	chr1:39651751:C:T	7.94488e-05	0.843377	-1.27858	0.000196956	0.443307	-1.28342
39651827	chr1:39651827:C:T	3.14081e-05	-1.12957e-10	-1.36325	0.000116769	-1.12957e-10	-1.3629
39652365	chr1:39652365:T:C	1.59992e-05	-1.57295	-0.464826	5.98222e-05	-1.56184	-0.469876
39652404	chr1:39652404:A:G	9.25186e-06	-1.52256	-1.06292	3.52198e-05	-1.50179	-1.0597
39653085	chr1:39653085:G:A	9.52735e-06	-1.57159	-0.984559	3.57541e-05	-1.55582	-0.990605
39653226	chr1:39653226:G:A	1.17314e-05	-1.09738	-1.25067	5.56239e-05	-0.871002	-1.23348
39653268	chr1:39653268:A:G	4.10556e-05	-1.12957e-10	-1.09538	0.000158124	-1.12957e-10	-1.05971
39653535	chr1:39653535:C:T	2.83587e-05	-1.46538	-3.58392e-10	0.000100596	-1.51198	-3.58392e-10
39653621	chr1:39653621:G:A	8.02952e-05	-0.424603	-3.58392e-10	0.000375589	-0.194598	-3.58392e-10
39654227	chr1:39654227:G:C	5.1473e-05	-1.12957e-10	-0.869256	0.000200421	-1.12957e-10	-0.82267
39654303	chr1:39654303:C:T	4.5611e-05	-1.26285	0.272689	0.000170217	-1.18629	0.200265
39654351	chr1:39654351:T:C	2.9028e-05	-0.107727	-1.33433	8.56834e-05	-0.324222	-1.34821
39654362	chr1:39654362:G:C	3.17438e-05	-1.12957e-10	-1.35262	0.00011817	-1.12957e-10	-1.35096
39654934	chr1:39654934:GTTTCT:G	1.1084e-05	-1.15852	-1.24629	5.17869e-05	-0.947014	-1.22894
39655025	chr1:39655025:T:G	3.17537e-05	-1.12957e-10	-1.3523	0.00011821	-1.12957e-10	-1.35063
39655140	chr1:39655140:T:C	2.64018e-05	-1.53688	-3.58392e-10	9.72695e-05	-1.54561	-3.58392e-10
39655194	chr1:39655194:C:T	0.000214027	0.228798	0.326991	0.000830765	0.299531	0.299723
39655674	chr1:39655674:G:A	3.24175e-05	-1.33161	-3.58392e-10	0.000111032	-1.41327	-3.58392e-10
39655682	chr1:39655682:G:A	9.21944e-06	-1.56694	-1.02205	3.54977e-05	-1.55542	-0.998205
39656074	chr1:39656074:AG:A	3.3812e-05	0.0717252	-1.36122	9.77781e-05	-0.178974	-1.36142
39656289	chr1:39656289:G:A	3.70346e-05	-1.12957e-10	-1.19846	0.000135578	-1.12957e-10	-1.21355
39656492	chr1:39656492:G:C	3.33395e-05	-1.12957e-10	-1.30357	0.000123365	-1.12957e-10	-1.30795
39656779	chr1:39656779:C:A	3.66803e-05	-1.12957e-10	-1.20807	0.00013458	-1.12957e-10	-1.22093
39656898	chr1:39656898:C:T	3.17438e-05	-1.12957e-10	-1.35262	0.00011817	-1.12957e-10	-1.35096
39656986	chr1:39656986:A:G	3.53593e-05	-1.12957e-10	-1.24475	0.000129777	-1.12957e-10	-1.25727
39657125	chr1:39657125:A:G	4.169e-05	-1.12957e-10	-1.08005	0.000160768	-1.12957e-10	-1.04313
39657267	chr1:39657267:T:C	1.07764e-05	-1.46279	-0.970171	4.34437e-05	-1.41952	-0.932107
39657389	chr1:39657389:C:A	0.000212198	-1.12957e-10	0.547206	0.000804608	-1.12957e-10	0.567262
39657622	chr1:39657622:A:G	1.07373e-05	-1.57268	-0.86391	4.01963e-05	-1.55857	-0.870749
39657713	chr1:39657713:G:A	3.66207e-05	-1.12957e-10	-1.2097	0.000138053	-1.12957e-10	-1.19546
39657725	chr1:39657725:C:T	3.50789e-05	-1.12957e-10	-1.25271	0.00013093	-1.12957e-10	-1.24843
39657974	chr1:39657974:C:T	3.98502e-05	-1.31545	0.190262	0.000148223	-1.24401	0.119636
39658306	chr1:39658306:T:C	4.43663e-05	-1.12957e-10	-1.01783	0.000166227	-1.12957e-10	-1.00974
39658433	chr1:39658433:G:A	3.20089e-05	-1.12957e-10	-1.3443	0.000118974	-1.12957e-10	-1.34419
39658568	chr1:39658568:A:G	3.48421e-05	-1.12957e-10	-1.25949	0.000130025	-1.12957e-10	-1.25537
39659056	chr1:39659056:AGAG:A	3.14026e-05	-1.12957e-10	-1.36342	0.000116653	-1.12957e-10	-1.36389
39659132	chr1:39659132:A:C	3.96035e-05	-1.12957e-10	-1.1314	0.000147093	-1.12957e-10	-1.13203
39659532	chr1:39659532:A:T	3.19088e-05	-1.12957e-10	-1.34743	0.000118597	-1.12957e-10	-1.34736
39659725	chr1:39659725:A:G	5.54697e-05	-0.746369	-0.0481077	0.000201271	-0.749775	-0.0686658
39660032	chr1:39660032:T:C	1.04578e-05	-1.5726	-0.890369	3.86635e-05	-1.57159	-0.896602
39660092	chr1:39660092:A:C	3.94102e-05	-1.28046	0.14417	0.00014712	-1.20613	0.0742846
39660121	chr1:39660121:C:T	5.31408e-05	-0.837368	-3.58392e-10	0.000235217	-0.662584	-3.58392e-10
39660316	chr1:39660316:T:A	9.57066e-06	-1.38546	-1.16615	3.86243e-05	-1.33025	-1.13896
39660359	chr1:39660359:G:A	5.3247e-05	-0.835372	-3.58392e-10	0.000235829	-0.659987	-3.58392e-10
39660644	chr1:39660644:G:A	3.5881e-05	-1.12957e-10	-1.2301	0.00013248	-1.12957e-10	-1.23666
39660814	chr1:39660814:G:A	4.50737e-05	-1.12957e-10	-1.00201	0.000174637	-1.12957e-10	-0.96038
39661178	chr1:39661178:G:A	3.21543e-05	-1.12957e-10	-1.33977	0.000119247	-1.12957e-10	-1.3419
39661944	chr1:39661944:A:C	3.98733e-05	-1.12957e-10	-1.12461	0.000151816	-1.12957e-10	-1.10043
39662159	chr1:39662159:C:T	3.14858e-05	-1.12957e-10	-1.36078	0.00011686	-1.12957e-10	-1.36212
39662374	chr1:39662374:A:G	1.37927e-05	-1.56357	-0.622602	4.97118e-05	-1.57368	-0.643165
39662380	chr1:39662380:C:T	4.55815e-05	-0.990811	-3.58392e-10	0.00018836	-0.884736	-3.58392e-10
39662548	chr1:39662548:CA:C	3.52964e-05	-1.24653	-3.58392e-10	0.000120784	-1.32909	-3.58392e-10
39663296	chr1:39663296:C:T	0.000108066	-1.12957e-10	-0.127568	0.000384395	-1.12957e-10	-0.171422
39663394	chr1:39663394:G:A	2.5497e-05	-1.57175	-3.58392e-10	9.50547e-05	-1.56864	-3.58392e-10
39663579	chr1:39663579:C:T	4.07695e-05	-1.12957e-10	-1.10238	0.000156611	-1.12957e-10	-1.06933
39663705	chr1:39663705:GGCCATAGCT:G	9.2385e-06	-1.42504	-1.16189	3.71074e-05	-1.37494	-1.13434
39663729	chr1:39663729:G:A	3.69298e-05	-1.12957e-10	-1.2013	0.000136253	-1.12957e-10	-1.20858
39664192	chr1:39664192:C:T	1.06128e-05	-1.11277	-1.33548	4.63233e-05	-0.954846	-1.3326
39664221	chr1:39664221:T:C	2.23045e-05	-1.43753	-0.267995	8.08505e-05	-1.44093	-0.289564
39664804	chr1:39664804:C:T	3.3467e-05	-1.12957e-10	-1.29975	0.000124501	-1.12957e-10	-1.29878
39664896	chr1:39664896:T:C	3.57791e-05	-1.12957e-10	-1.23295	0.000134558	-1.12957e-10	-1.22109
39665201	chr1:39665201:G:A	4.97792e-05	-1.12957e-10	-0.902717	0.000193005	-1.12957e-10	-0.860376
39665205	chr1:39665205:A:G	3.37911e-05	-1.12957e-10	-1.29012	0.000125988	-1.12957e-10	-1.2869
39665321	chr1:39665321:T:C	9.87251e-05	0.53002	-0.747994	0.000412784	0.68295	-0.783118
39665417	chr1:39665417:G:T	1.08705e-05	-1.51163	-0.912633	3.75775e-05	-1.53888	-0.957811
39665509	chr1:39665509:G:T	3.13905e-05	-1.12957e-10	-1.36381	0.000116833	-1.12957e-10	-1.36235
39666035	chr1:39666035:G:A	3.74845e-05	-1.12957e-10	-1.18639	0.000139172	-1.12957e-10	-1.18738
39666044	chr1:39666044:G:A	3.19821e-05	-1.12957e-10	-1.34514	0.00011911	-1.12957e-10	-1.34304
39666409	chr1:39666409:G:A	4.59433e-05	-0.982904	-3.58392e-10	0.000201095	-0.819314	-3.58392e-10
39666551	chr1:39666551:C:T	3.17593e-05	-1.12957e-10	-1.35213	0.000117709	-1.12957e-10	-1.35488
39666706	chr1:39666706:CATCT:C	3.96781e-05	-1.28555	0.156033	0.000148853	-1.20823	0.0880968
39666772	chr1:39666772:C:T	7.10001e-05	-1.12957e-10	-0.547632	0.000256646	-1.12957e-10	-0.575395
39667117	chr1:39667117:T:A	3.14901e-05	-1.12957e-10	-1.36064	0.000117155	-1.12957e-10	-1.3596
39667434	chr1:39667434:G:T	3.4919e-05	-1.37805	0.120765	0.000129212	-1.31521	0.0535696
39668141	chr1:39668141:G:A	3.17085e-05	-1.12957e-10	-1.35373	0.000117841	-1.12957e-10	-1.35376
39668593	chr1:39668593:G:A	3.18991e-05	-1.12957e-10	-1.34774	0.000118563	-1.12957e-10	-1.34764
39668933	chr1:39668933:C:T	3.14436e-05	-1.12957e-10	-1.36212	0.000116953	-1.12957e-10	-1.36132
39668945	chr1:39668945:G:A	3.18425e-05	-1.12957e-10	-1.34951	0.00011856	-1.12957e-10	-1.34767
39669345	chr1:39669345:C:T	1.34425e-05	-1.44036	-0.771537	5.46953e-05	-1.3887	-0.732612
39669800	chr1:39669800:C:T	5.13219e-05	-1.12957e-10	-0.872196	0.000189101	-1.12957e-10	-0.880813
39669918	chr1:39669918:A:G	8.59751e-06	-1.36143	-1.29741	3.69421e-05	-1.21004	-1.3037
39670026	chr1:39670026:T:C	6.05362e-05	-0.707072	-3.58392e-10	0.000271746	-0.518224	-3.58392e-10
39670398	chr1:39670398:C:G	3.0104e-05	-0.610113	-0.795541	0.000104087	-0.682582	-0.795281
39670463	chr1:39670463:A:T	3.78009e-05	-1.12957e-10	-1.17798	0.000139389	-1.12957e-10	-1.18583
39670621	chr1:39670621:C:T	3.47852e-05	-1.12957e-10	-1.26112	0.000128548	-1.12957e-10	-1.26679
39671026	chr1:39671026:G:A	7.1196e-05	-1.12957e-10	-0.544877	0.000272899	-1.12957e-10	-0.513991
39671579	chr1:39671579:C:A	0.000118789	1.27054	-1.3035	0.000455866	1.30731	-1.3082
39671765	chr1:39671765:AGCT:A	3.25677e-05	-1.12957e-10	-1.32699	0.000122077	-1.12957e-10	-1.31844
39671808	chr1:39671808:C:A	5.42754e-05	-1.12957e-10	-0.816243	0.000203273	-1.12957e-10	-0.80854
39672082	chr1:39672082:G:A	2.8776e-05	-0.0871119	-1.36366	0.000120861	0.035298	-1.36375
39672087	chr1:39672087:G:C	0.000132126	-1.12957e-10	0.0734391	0.000467618	-1.12957e-10	0.0245585
39672442	chr1:39672442:T:C	3.59232e-05	-0.223093	-1.00584	0.000108373	-0.414076	-1.02344
39672509	chr1:39672509:A:C	3.50398e-05	-1.12957e-10	-1.25383	0.000130111	-1.12957e-10	-1.2547
39672573	chr1:39672573:G:A	5.93089e-05	0.618268	-1.34582	0.000257774	0.775268	-1.34628
39672606	chr1:39672606:T:C	2.67299e-05	-1.52453	-3.58392e-10	0.000100432	-1.51361	-3.58392e-10
39672673	chr1:39672673:G:A	4.19853e-05	-1.0458	-0.0271894	0.000160268	-0.957019	-0.089228
39672835	chr1:39672835:A:G	1.20178e-05	-0.960017	-1.3639	4.97005e-05	-0.854164	-1.36291
39672930	chr1:39672930:C:T	0.000101227	0.935635	-1.12858	0.000426207	1.08193	-1.1501
39672946	chr1:39672946:G:A	3.2342e-05	-1.34705	0.0131038	0.000119251	-1.29211	-0.0497588
39673073	chr1:39673073:G:A	3.60951e-05	-1.12957e-10	-1.22416	0.000133422	-1.12957e-10	-1.22957
39673137	chr1:39673137:G:C	5.92141e-05	-1.12957e-10	-0.729154	0.000210097	-1.12957e-10	-0.775525
39673195	chr1:39673195:C:G	9.22654e-05	-1.12957e-10	-0.285644	0.000336572	-1.12957e-10	-0.304279
39673690	chr1:39673690:C:T	8.82737e-05	0.922179	-1.25205	0.000341633	0.973926	-1.26328
39673792	chr1:39673792:C:T	4.22384e-05	-1.12957e-10	-1.06698	0.000153015	-1.12957e-10	-1.09256
39673881	chr1:39673881:C:T	2.53649e-05	-0.445832	-1.13112	8.88676e-05	-0.50408	-1.13186
39674010	chr1:39674010:C:T	3.53672e-05	-1.12957e-10	-1.24453	0.000130302	-1.12957e-10	-1.25324
39674022	chr1:39674022:A:G	1.13088e-05	-1.32784	-1.05689	3.86997e-05	-1.39834	-1.06892
39674099	chr1:39674099:C:G	2.15533e-05	-1.48018	-0.259599	7.91258e-05	-1.43625	-0.315803
39674301	chr1:39674301:TG:T	4.58201e-05	-1.12957e-10	-0.98559	0.000165947	-1.12957e-10	-1.01142
39674449	chr1:39674449:G:A	2.901e-05	-0.301359	-1.14131	0.000101733	-0.354909	-1.14583
39674887	chr1:39674887:A:T	9.69574e-06	-1.28512	-1.2535	3.8248e-05	-1.22687	-1.25213
39674988	chr1:39674988:T:C	1.3569e-05	-1.36336	-0.839164	5.85606e-05	-1.21241	-0.840625
39675377	chr1:39675377:T:C	1.42136e-05	-1.24485	-0.911269	5.11239e-05	-1.27323	-0.915612
39675787	chr1:39675787:G:A	3.89617e-05	-1.12957e-10	-1.14773	0.000143645	-1.12957e-10	-1.15575
39675841	chr1:39675841:C:A	2.89233e-05	-0.27286	-1.1728	0.000101377	-0.327243	-1.177
39676179	chr1:39676179:C:T	2.5269e-05	-1.41207	-0.168663	8.84726e-05	-1.46475	-0.175653
39676344	chr1:39676344:C:T	3.40464e-05	-1.12957e-10	-1.28259	0.000125618	-1.12957e-10	-1.28985
39676583	chr1:39676583:G:A	4.362e-05	-1.12957e-10	-1.0348	0.000161185	-1.12957e-10	-1.04054
39677018	chr1:39677018:T:C	3.16513e-05	-1.12957e-10	-1.35553	0.000117131	-1.12957e-10	-1.3598
39677335	chr1:39677335:A:G	3.94659e-05	-1.12957e-10	-1.13488	0.00014657	-1.12957e-10	-1.13559
39678143	chr1:39678143:T:A	2.79895e-05	-1.47848	-3.58392e-10	0.00010968	-1.42553	-3.58392e-10
39678197	chr1:39678197:G:A	2.62755e-05	-0.187334	-1.35434	7.01338e-05	-0.517383	-1.3553
39678417	chr1:39678417:T:A	1.499e-05	-0.749497	-1.35343	4.36565e-05	-0.992242	-1.3545
39678418	chr1:39678418:C:A	1.04013e-05	-1.17236	-1.29602	3.63544e-05	-1.23985	-1.28992
39678425	chr1:39678425:T:C	1.50221e-05	-0.746135	-1.35465	4.37286e-05	-0.989444	-1.35565
39678629	chr1:39678629:G:C	2.35552e-05	-1.45091	-0.200055	8.31194e-05	-1.49655	-0.206265
39678761	chr1:39678761:G:A	4.28629e-05	-1.12957e-10	-1.05231	0.000155152	-1.12957e-10	-1.07869
39678814	chr1:39678814:A:C	1.45764e-05	-0.767008	-1.3639	4.25602e-05	-1.0083	-1.36387
39679146	chr1:39679146:A:T	1.07592e-05	-1.1686	-1.26595	3.76405e-05	-1.23596	-1.25905
39679625	chr1:39679625:C:T	1.49174e-05	-0.747911	-1.35988	4.3379e-05	-0.992372	-1.36075
39679814	chr1:39679814:T:C	3.55643e-05	-1.12957e-10	-1.23897	0.000132514	-1.12957e-10	-1.2364
39680008	chr1:39680008:C:T	3.59749e-05	-1.12957e-10	-1.22749	0.000131806	-1.12957e-10	-1.24176
39680178	chr1:39680178:G:C	2.16093e-05	-1.47759	-0.259599	7.93756e-05	-1.4331	-0.315803
39680581	chr1:39680581:T:C	1.32551e-05	-1.46125	-0.764687	4.60721e-05	-1.52732	-0.765566
39680752	chr1:39680752:G:A	3.19631e-05	-1.12957e-10	-1.34573	0.000118008	-1.12957e-10	-1.35234
39680849	chr1:39680849:A:G	5.49578e-05	-1.12957e-10	-0.803748	0.000198368	-1.12957e-10	-0.832967
39681258	chr1:39681258:G:A	0.000113444	-0.0790064	-3.58392e-10	0.000512132	0.115489	-3.58392e-10
39682043	chr1:39682043:T:C	3.57511e-05	-1.12957e-10	-1.23373	0.00013109	-1.12957e-10	-1.24721
39682088	chr1:39682088:A:C	1.22152e-05	-1.49171	-0.815919	4.4667e-05	-1.50347	-0.820391
39682145	chr1:39682145:C:A	2.17188e-05	-1.47254	-0.259599	7.98681e-05	-1.42691	-0.315803
39682226	chr1:39682226:C:T	3.901e-05	-1.12957e-10	-1.1465	0.000148263	-1.12957e-10	-1.12411
39682254	chr1:39682254:C:T	5.74008e-05	-1.12957e-10	-0.760255	0.000213453	-1.12957e-10	-0.759674
39682946	chr1:39682946:C:T	1.47606e-05	-0.756969	-1.36138	4.29886e-05	-1.0001	-1.36206
39683022	chr1:39683022:T:C	0.000176	-1.12957e-10	0.36017	0.000716374	-1.12957e-10	0.451109
39683108	chr1:39683108:T:C	8.60605e-06	-1.47604	-1.18181	3.12805e-05	-1.49233	-1.18777
39683115	chr1:39683115:C:A	1.4421e-05	-0.778152	-1.36348	4.21709e-05	-1.01763	-1.36373
39683137	chr1:39683137:C:G	1.06313e-05	-1.39513	-1.05138	4.59712e-05	-1.26653	-1.02855
39683141	chr1:39683141:C:A	1.14692e-05	-1.4811	-0.889544	4.18278e-05	-1.49389	-0.895641
39683199	chr1:39683199:A:C	3.60401e-05	-1.12957e-10	-1.22568	0.000132078	-1.12957e-10	-1.2397
39683294	chr1:39683294:C:T	4.9715e-05	-1.12957e-10	-0.904006	0.000183547	-1.12957e-10	-0.910624
39683578	chr1:39683578:A:T	4.52595e-05	-1.12957e-10	-0.9979	0.000165349	-1.12957e-10	-1.01503
39683755	chr1:39683755:C:T	3.61788e-05	-1.12957e-10	-1.22184	0.00013318	-1.12957e-10	-1.23139
39683843	chr1:39683843:A:G	1.31313e-05	-1.4641	-0.771207	4.56856e-05	-1.52928	-0.772029
39683970	chr1:39683970:G:T	1.26947e-05	-1.47276	-0.796366	4.43061e-05	-1.53483	-0.797144
39684698	chr1:39684698:C:T	1.32348e-05	-1.46805	-0.759414	4.61155e-05	-1.53173	-0.760217
39684851	chr1:39684851:G:T	1.40551e-05	-1.46234	-0.704987	4.88698e-05	-1.52823	-0.705701
39684992	chr1:39684992:A:G	1.07204e-05	-1.47876	-0.959401	3.75706e-05	-1.53817	-0.958698
39685051	chr1:39685051:C:G	4.4513e-05	-1.12957e-10	-1.01453	0.000160807	-1.12957e-10	-1.04289
39685325	chr1:39685325:A:AT	0.00123335	2.30717	-3.58392e-10	0.00453627	2.29677	-3.58392e-10
39685606	chr1:39685606:A:G	2.70779e-05	-1.51159	-3.58392e-10	0.00010517	-1.46751	-3.58392e-10
39685706	chr1:39685706:T:C	6.92006e-06	-1.51225	-1.36364	2.7239e-05	-1.45511	-1.36334
39685754	chr1:39685754:C:T	1.744e-05	-1.46795	-0.483599	6.16358e-05	-1.51524	-0.486607
39685773	chr1:39685773:G:A	3.28699e-05	-1.12957e-10	-1.31775	0.000121987	-1.12957e-10	-1.31918
39685811	chr1:39685811:G:C	1.77413e-05	-1.38152	-0.552893	6.03662e-05	-1.46761	-0.555052
39685817	chr1:39685817:A:T	7.07232e-06	-1.53438	-1.31975	2.68006e-05	-1.50798	-1.32669
39685904	chr1:39685904:G:A	1.93984e-05	-1.11159	-0.733536	6.8849e-05	-1.11349	-0.777688
39685996	chr1:39685996:A:G	2.3836e-05	-1.41607	-0.223048	8.11561e-05	-1.49851	-0.228205
39686113	chr1:39686113:G:A	2.27334e-05	-0.813663	-0.872814	7.13229e-05	-0.954858	-0.901017
39686238	chr1:39686238:A:C	3.37131e-05	-0.327372	-0.965055	0.000125595	-0.348978	-0.941051
39686445	chr1:39686445:G:A	3.03184e-05	-0.0437451	-1.35481	9.67035e-05	-0.193243	-1.3582
39686757	chr1:39686757:G:A	7.74443e-05	0.865305	-1.32606	0.000339912	1.03812	-1.33253
39686925	chr1:39686925:G:T	8.22455e-05	0.919929	-1.32053	0.000361413	1.09447	-1.32754
39687004	chr1:39687004:T:C	4.01804e-05	-0.285094	-0.831841	0.000149845	-0.308862	-0.804629
39687469	chr1:39687469:T:C	1.12442e-05	-1.05558	-1.33488	3.6827e-05	-1.18809	-1.32877
39687724	chr1:39687724:G:T	2.03463e-05	-1.44889	-0.348521	8.49204e-05	-1.32703	-0.354352
39687800	chr1:39687800:A:G	9.85586e-05	1.11406	-1.33372	0.00043715	1.2963	-1.33912
39688076	chr1:39688076:T:C	1.8868e-05	-0.536822	-1.33602	7.74408e-05	-0.431204	-1.34237
39688095	chr1:39688095:C:T	1.79302e-05	-0.573776	-1.35005	7.35996e-05	-0.470044	-1.35441
39688272	chr1:39688272:A:G	1.72213e-05	-1.47418	-0.489987	6.28271e-05	-1.44715	-0.535555
39688511	chr1:39688511:A:G	1.43738e-05	-0.781108	-1.3638	4.66256e-05	-0.917273	-1.36367
39688962	chr1:39688962:C:T	1.39447e-05	-1.55621	-0.619008	5.06993e-05	-1.57116	-0.626015
39689226	chr1:39689226:G:A	3.33337e-05	-1.12957e-10	-1.30374	0.000123482	-1.12957e-10	-1.307
39689311	chr1:39689311:T:C	9.16799e-06	-1.56228	-1.03232	3.38704e-05	-1.57256	-1.02799
39689325	chr1:39689325:G:A	7.71629e-05	-1.12957e-10	-0.464395	0.000308382	-1.12957e-10	-0.391755
39689516	chr1:39689516:A:G	2.40328e-05	-0.314698	-1.3162	7.08022e-05	-0.544295	-1.31891
39689814	chr1:39689814:A:G	1.35686e-05	-1.46621	-0.736341	5.64407e-05	-1.35125	-0.738649
39689914	chr1:39689914:C:T	1.01142e-05	-1.56581	-0.93056	3.84313e-05	-1.55718	-0.917043
39689951	chr1:39689951:G:A	2.55736e-05	-0.342961	-1.22579	7.52764e-05	-0.571084	-1.23084
39689994	chr1:39689994:C:A	3.30999e-05	-1.12957e-10	-1.31078	0.000122253	-1.12957e-10	-1.317
39690060	chr1:39690060:G:A	8.51811e-06	-1.46074	-1.20738	3.60572e-05	-1.3468	-1.19118
39690194	chr1:39690194:C:G	1.84935e-05	-1.39985	-0.493046	6.83788e-05	-1.36392	-0.534106
39690420	chr1:39690420:C:T	2.39284e-05	-0.3677	-1.26755	7.05326e-05	-0.595195	-1.27182
39690563	chr1:39690563:C:A	4.59306e-05	-1.12957e-10	-0.983182	0.000163894	-1.12957e-10	-1.02387
39690804	chr1:39690804:A:G	2.25598e-05	-0.614642	-1.0795	6.91061e-05	-0.832109	-1.05534
39690883	chr1:39690883:G:A	2.01964e-05	-0.497393	-1.30741	5.98547e-05	-0.730674	-1.3005
39691095	chr1:39691095:T:C	2.04086e-05	-0.484205	-1.31015	6.03126e-05	-0.719863	-1.30369
39691106	chr1:39691106:A:G	1.93211e-05	-0.551711	-1.2974	5.75858e-05	-0.779709	-1.29011
39691325	chr1:39691325:C:G	3.37513e-05	-1.29129	-3.58392e-10	0.00012352	-1.30669	-3.58392e-10
39691471	chr1:39691471:C:T	1.63397e-05	-0.663971	-1.35274	4.85466e-05	-0.885097	-1.35547
39691542	chr1:39691542:T:TGGGGACCGGGTGGCCGGC	2.57567e-05	-1.56162	-3.58392e-10	9.59812e-05	-1.55894	-3.58392e-10
39691544	chr1:39691544:G:C	0.000158932	0.258165	-3.58392e-10	0.000586185	0.250543	-3.58392e-10
39691588	chr1:39691588:C:A	1.95313e-05	-0.477776	-1.36052	5.68921e-05	-0.723281	-1.35866
39691608	chr1:39691608:C:T	8.28066e-05	-1.12957e-10	-0.393806	0.000331953	-1.12957e-10	-0.3181
39691804	chr1:39691804:G:A	9.88092e-05	-0.217122	-3.58392e-10	0.000301695	-0.413675	-3.58392e-10
39691815	chr1:39691815:G:A	1.77669e-05	-0.875609	-1.05737	5.51964e-05	-1.02867	-1.08352
39691971	chr1:39691971:C:T	1.89825e-05	-0.694655	-1.17214	5.61261e-05	-0.911102	-1.18439
39692691	chr1:39692691:G:C	3.74306e-05	-1.12957e-10	-1.18782	0.000140744	-1.12957e-10	-1.17615
39692702	chr1:39692702:A:G	2.61814e-05	-1.54526	-3.58392e-10	9.53375e-05	-1.56567	-3.58392e-10
39693156	chr1:39693156:C:T	6.91978e-06	-1.5127	-1.36323	2.49365e-05	-1.54286	-1.3639
39693503	chr1:39693503:A:G	2.25379e-05	-1.3454	-0.349718	9.68679e-05	-1.19514	-0.354609
39693821	chr1:39693821:C:T	3.33403e-05	-1.12957e-10	-1.30355	0.000122964	-1.12957e-10	-1.3112
39693986	chr1:39693986:C:T	7.04298e-06	-1.49477	-1.36351	2.52578e-05	-1.53006	-1.36389
39694083	chr1:39694083:A:C	3.33638e-05	-1.30284	-3.58392e-10	0.000117936	-1.35295	-3.58392e-10
39694084	chr1:39694084:A:C	4.92833e-05	-1.12957e-10	-0.912728	0.000186145	-1.12957e-10	-0.896566
39694086	chr1:39694086:A:C	5.78942e-05	-1.12957e-10	-0.751697	0.000218442	-1.12957e-10	-0.736572
39694090	chr1:39694090:A:C	4.46193e-05	-1.12957e-10	-1.01215	0.000167372	-1.12957e-10	-1.00287
39694094	chr1:39694094:A:C	4.81932e-05	-1.12957e-10	-0.935095	0.000180886	-1.12957e-10	-0.925228
39694100	chr1:39694100:A:C	3.88357e-05	-1.12957e-10	-1.15097	0.00014635	-1.12957e-10	-1.13709
39694322	chr1:39694322:T:A	3.37754e-05	-1.12957e-10	-1.29058	0.000125449	-1.12957e-10	-1.29119
39694335	chr1:39694335:G:C	5.35039e-05	-0.83056	-3.58392e-10	0.000235903	-0.659672	-3.58392e-10
39694476	chr1:39694476:A:C	3.41726e-05	-1.12957e-10	-1.27889	0.000124842	-1.12957e-10	-1.29604
39694913	chr1:39694913:G:A	6.72222e-05	0.452025	-1.05433	0.000170726	0.124562	-1.1076
39695341	chr1:39695341:A:G	2.57753e-05	-1.42935	-0.131545	0.000108583	-1.29722	-0.138356
39695410	chr1:39695410:G:A	6.0617e-05	-1.12957e-10	-0.705738	0.000215227	-1.12957e-10	-0.751399
39695632	chr1:39695632:G:A	6.06607e-05	-1.12957e-10	-0.705017	0.000222989	-1.12957e-10	-0.715968
39695880	chr1:39695880:A:G	2.44295e-05	-1.5722	-0.0423174	8.57114e-05	-1.56714	-0.104965
39696062	chr1:39696062:C:A	1.12357e-05	-1.02853	-1.36269	3.65709e-05	-1.16221	-1.36163
39696145	chr1:39696145:C:T	9.28711e-05	-1.12957e-10	-0.2791	0.000328928	-1.12957e-10	-0.327253
39696874	chr1:39696874:T:G	5.09557e-05	-1.12957e-10	-0.879357	0.000185394	-1.12957e-10	-0.900607
39696898	chr1:39696898:A:G	3.16516e-05	-1.12957e-10	-1.35552	0.000117618	-1.12957e-10	-1.35565
39696907	chr1:39696907:C:T	2.59731e-05	-1.55325	-3.58392e-10	9.5631e-05	-1.5626	-3.58392e-10
39697140	chr1:39697140:G:A	3.29577e-05	-1.12957e-10	-1.31509	0.000122376	-1.12957e-10	-1.316
39697460	chr1:39697460:AG:A	1.99184e-05	-1.57364	-0.245035	7.00945e-05	-1.57083	-0.302423
39697598	chr1:39697598:G:A	3.14833e-05	-1.12957e-10	-1.36086	0.000117151	-1.12957e-10	-1.35963
39697828	chr1:39697828:C:T	0.000252833	-1.12957e-10	0.722414	0.000958022	-1.12957e-10	0.741778
39697851	chr1:39697851:G:C	3.39216e-05	-1.12957e-10	-1.28626	0.000124342	-1.12957e-10	-1.30005
39697894	chr1:39697894:G:A	3.14315e-05	-1.12957e-10	-1.3625	0.000117107	-1.12957e-10	-1.36001
39698633	chr1:39698633:G:A	1.1479e-05	-1.52427	-0.845521	4.30163e-05	-1.47225	-0.889267
39698660	chr1:39698660:G:C	2.11089e-05	-0.478078	-1.28254	7.41045e-05	-0.527662	-1.28995
39698719	chr1:39698719:A:G	7.93768e-05	-1.12957e-10	-0.436107	0.000275226	-1.12957e-10	-0.505499
39698721	chr1:39698721:C:T	1.2299e-05	-1.02258	-1.27822	4.49114e-05	-1.041	-1.2774
39698880	chr1:39698880:A:G	1.57147e-05	-0.898782	-1.15693	7.08034e-05	-0.703388	-1.1598
39698899	chr1:39698899:T:C	4.59105e-05	-1.12957e-10	-0.983619	0.000164656	-1.12957e-10	-1.01923
39699304	chr1:39699304:G:C	7.31025e-06	-1.54059	-1.28045	2.62366e-05	-1.56638	-1.28955
39699317	chr1:39699317:T:A	3.23699e-05	-1.12957e-10	-1.33308	0.00011914	-1.12957e-10	-1.3428
39699597	chr1:39699597:A:T	3.14023e-05	-1.12957e-10	-1.36343	0.000117068	-1.12957e-10	-1.36034
39699762	chr1:39699762:A:G	7.31317e-06	-1.57164	-1.249	2.68812e-05	-1.57063	-1.26103
39699996	chr1:39699996:C:G	8.80809e-05	-1.12957e-10	-0.332058	0.000323967	-1.12957e-10	-0.34245
39700433	chr1:39700433:G:A	3.42119e-05	-0.0471255	-1.23061	0.000122187	-0.0761098	-1.24143
39700755	chr1:39700755:TCTTC:T	3.30433e-05	-1.12957e-10	-1.31249	0.000124173	-1.12957e-10	-1.30142
39700885	chr1:39700885:G:A	3.73605e-05	-1.12957e-10	-1.1897	0.00013802	-1.12957e-10	-1.19569
39701067	chr1:39701067:T:G	3.60286e-05	-1.12957e-10	-1.226	0.000132341	-1.12957e-10	-1.23771
39701104	chr1:39701104:T:C	1.76074e-05	-1.46187	-0.480119	5.97011e-05	-1.4786	-0.555142
39701957	chr1:39701957:T:C	3.68759e-05	-1.12957e-10	-1.20275	0.000137515	-1.12957e-10	-1.19936
39702022	chr1:39702022:G:C	3.70061e-05	-1.12957e-10	-1.19923	0.000138045	-1.12957e-10	-1.19552
39702112	chr1:39702112:G:A	3.32713e-05	-1.12957e-10	-1.30562	0.000124807	-1.12957e-10	-1.29632
39702116	chr1:39702116:C:A	4.87024e-05	-1.12957e-10	-0.924585	0.000180149	-1.12957e-10	-0.929306
39702400	chr1:39702400:G:C	2.95181e-05	-1.57405	0.148738	0.000105644	-1.57246	0.109444
39702915	chr1:39702915:C:T	4.28871e-05	-1.14501	0.093267	0.00015331	-1.14699	0.0563608
39703012	chr1:39703012:A:G	3.42329e-05	-1.12957e-10	-1.27712	0.000128725	-1.12957e-10	-1.26541
39703085	chr1:39703085:T:A	6.75734e-05	-1.12957e-10	-0.597099	0.000248284	-1.12957e-10	-0.608519
39703132	chr1:39703132:G:T	4.45216e-05	-0.25363	-0.760709	0.00017067	-0.237127	-0.746233
39703151	chr1:39703151:A:G	3.3718e-05	-1.12957e-10	-1.29228	0.000126863	-1.12957e-10	-1.27998
39703193	chr1:39703193:G:A	1.28968e-05	-1.0179	-1.23543	7.13291e-05	-0.642624	-1.21316
39703375	chr1:39703375:G:A	3.44124e-05	-1.12957e-10	-1.2719	0.000126055	-1.12957e-10	-1.28638
39703894	chr1:39703894:C:T	2.86073e-05	-1.10248	-0.354175	0.000109932	-1.08177	-0.341464
39704052	chr1:39704052:G:A	2.889e-05	-1.08677	-0.360046	0.000111058	-1.06566	-0.347384
39704377	chr1:39704377:G:C	4.19719e-05	-1.12957e-10	-1.07331	0.000155301	-1.12957e-10	-1.07772
39704452	chr1:39704452:A:G	2.288e-05	-1.09131	-0.588744	8.33991e-05	-1.09708	-0.602377
39704471	chr1:39704471:T:C	9.7306e-06	-1.31321	-1.22182	3.78607e-05	-1.24455	-1.24463
39704717	chr1:39704717:T:C	1.09609e-05	-1.12124	-1.29474	4.9616e-05	-0.927257	-1.29152
39704847	chr1:39704847:T:A	2.39061e-05	-0.323684	-1.31249	0.000112311	-0.0975112	-1.30431
39704887	chr1:39704887:T:TA	1.16748e-05	-1.08594	-1.26694	5.32404e-05	-0.885213	-1.26306
39704982	chr1:39704982:C:G	2.70293e-05	-1.03692	-0.476465	0.000103579	-1.01626	-0.466503
39705340	chr1:39705340:C:T	3.44304e-05	-1.12957e-10	-1.27137	0.000129693	-1.12957e-10	-1.25792
39705399	chr1:39705399:T:A	1.92822e-05	-1.12205	-0.729074	7.0438e-05	-1.12694	-0.741416
39705554	chr1:39705554:C:T	1.09717e-05	-1.53927	-0.875725	3.66752e-05	-1.57045	-0.950545
39706199	chr1:39706199:A:G	7.2036e-06	-1.49495	-1.34078	2.56646e-05	-1.5384	-1.33958
39706402	chr1:39706402:A:G	0.000175854	0.359339	-3.58392e-10	0.000624261	0.313475	-3.58392e-10
39706506	chr1:39706506:G:A	5.21531e-05	-1.12957e-10	-0.85613	0.000199743	-1.12957e-10	-0.826064
39706533	chr1:39706533:T:C	6.70218e-05	-1.12957e-10	-0.605295	0.000271322	-1.12957e-10	-0.519786
39706786	chr1:39706786:G:A	1.07099e-05	-1.17754	-1.2616	4.81097e-05	-0.991956	-1.25765
39706896	chr1:39706896:G:A	6.85972e-05	-1.12957e-10	-0.582061	0.000242641	-1.12957e-10	-0.63151
39707346	chr1:39707346:G:A	2.4349e-05	-1.03835	-0.579469	8.8781e-05	-1.04367	-0.593253
39707682	chr1:39707682:G:A	3.40646e-05	-0.89018	-0.391874	0.000130677	-0.869866	-0.380496
39708200	chr1:39708200:A:G	4.87509e-05	-1.12957e-10	-0.92359	0.000174661	-1.12957e-10	-0.960247
39708875	chr1:39708875:G:A	2.92372e-05	-1.00398	-0.430888	0.000111881	-0.986046	-0.419615
39709052	chr1:39709052:GC:G	7.41972e-05	-1.12957e-10	-0.503587	0.000271896	-1.12957e-10	-0.517671
39709399	chr1:39709399:G:T	6.0281e-05	-1.12957e-10	-0.711295	0.000215272	-1.12957e-10	-0.751192
39709996	chr1:39709996:T:C	3.23874e-05	-1.12957e-10	-1.33254	0.000120074	-1.12957e-10	-1.33499
39710118	chr1:39710118:C:T	3.20163e-05	-1.12957e-10	-1.34407	0.000118776	-1.12957e-10	-1.34585
39710374	chr1:39710374:T:C	1.87038e-05	-1.06529	-0.8163	6.84676e-05	-1.06921	-0.82752
39710740	chr1:39710740:T:C	1.70302e-05	-0.821959	-1.15336	6.65604e-05	-0.742597	-1.18239
39710908	chr1:39710908:G:A	3.47994e-05	-1.12957e-10	-1.26071	0.000130918	-1.12957e-10	-1.24853
39711277	chr1:39711277:A:G	3.15421e-05	-1.12957e-10	-1.35899	0.000116735	-1.12957e-10	-1.36319
39711290	chr1:39711290:G:A	5.45994e-05	-1.12957e-10	-0.81029	0.000208679	-1.12957e-10	-0.782296
39711815	chr1:39711815:A:AATC	2.03188e-05	-1.10136	-0.697403	7.43034e-05	-1.10534	-0.709601
39711826	chr1:39711826:G:A	7.19428e-06	-1.50517	-1.33186	2.58092e-05	-1.52884	-1.34352
39712479	chr1:39712479:A:G	3.38557e-05	-1.12957e-10	-1.28821	0.000127432	-1.12957e-10	-1.27551
39712596	chr1:39712596:A:G	2.86488e-05	-0.352187	-1.10301	0.000108367	-0.33846	-1.09911
39712900	chr1:39712900:G:A	4.22503e-05	-1.14491	0.0782085	0.000150752	-1.14412	0.0366587
39713271	chr1:39713271:G:A	4.44518e-05	-1.12957e-10	-1.01591	0.000160597	-1.12957e-10	-1.0442
39713576	chr1:39713576:G:A	3.82649e-05	-1.12957e-10	-1.16578	0.000139884	-1.12957e-10	-1.18228
39713743	chr1:39713743:G:A	3.20737e-05	-1.12957e-10	-1.34228	0.000118965	-1.12957e-10	-1.34426
39713759	chr1:39713759:T:C	7.19604e-06	-1.50502	-1.33176	2.58197e-05	-1.52852	-1.34344
39713787	chr1:39713787:G:T	3.38612e-05	-1.12957e-10	-1.28804	0.000126957	-1.12957e-10	-1.27924
39713942	chr1:39713942:T:C	1.74195e-05	-1.57248	-0.380242	6.24187e-05	-1.57403	-0.415197
39714047	chr1:39714047:T:C	3.13882e-05	-1.12957e-10	-1.36388	0.000116735	-1.12957e-10	-1.36318
39714115	chr1:39714115:T:C	3.21284e-05	-1.12957e-10	-1.34057	0.000118386	-1.12957e-10	-1.34914
39714509	chr1:39714509:C:T	2.29938e-05	-1.07539	-0.599699	8.39536e-05	-1.07938	-0.613452
39714624	chr1:39714624:G:A	3.6067e-05	-1.12957e-10	-1.22494	0.000131505	-1.12957e-10	-1.24405
39714893	chr1:39714893:C:T	2.84982e-05	-0.838959	-0.621514	0.000107405	-0.829407	-0.617082
39715084	chr1:39715084:G:T	3.89935e-05	-1.12957e-10	-1.14692	0.000140115	-1.12957e-10	-1.18063
39715238	chr1:39715238:C:T	3.13965e-05	-1.12957e-10	-1.36362	0.000116831	-1.12957e-10	-1.36236
39715247	chr1:39715247:A:G	8.38547e-06	-1.39563	-1.28818	2.73766e-05	-1.518	-1.29541
39715391	chr1:39715391:G:A	6.12355e-05	-1.12957e-10	-0.695585	0.000224491	-1.12957e-10	-0.709257
39716609	chr1:39716609:C:T	3.17738e-05	-1.12957e-10	-1.35167	0.000117933	-1.12957e-10	-1.35298
39716612	chr1:39716612:A:T	4.66736e-05	-1.10387	0.136739	0.000166157	-1.10429	0.0941307
39716705	chr1:39716705:A:G	5.59371e-05	-1.12957e-10	-0.786086	0.00020532	-1.12957e-10	-0.798521
39716729	chr1:39716729:C:A	1.22209e-05	-1.27774	-1.02942	4.70055e-05	-1.19563	-1.0772
39716874	chr1:39716874:C:G	1.41639e-05	-1.06078	-1.09884	3.84918e-05	-1.30741	-1.16523
39716883	chr1:39716883:G:A	2.02132e-05	-0.76596	-1.03802	7.85723e-05	-0.684417	-1.07466
39717000	chr1:39717000:G:T	7.23858e-05	-1.01108	0.482775	0.000259784	-1.01335	0.450113
39717220	chr1:39717220:A:T	3.84063e-05	-1.12957e-10	-1.16209	0.00014382	-1.12957e-10	-1.15453
39717461	chr1:39717461:G:C	4.61498e-05	-1.12957e-10	-0.97842	0.00017284	-1.12957e-10	-0.970726
39717535	chr1:39717535:T:G	7.79764e-06	-1.45035	-1.30614	2.83996e-05	-1.47231	-1.3044
39717556	chr1:39717556:A:G	4.23938e-05	-0.0678816	-0.995429	0.000162535	-0.0514468	-0.980751
39717570	chr1:39717570:G:A	1.01693e-05	-1.53717	-0.953772	3.97688e-05	-1.52386	-0.916154
39717906	chr1:39717906:G:A	8.84043e-06	-1.28195	-1.34903	3.07914e-05	-1.35353	-1.34232
39718030	chr1:39718030:G:A	2.27335e-05	-1.57404	-0.112432	8.1648e-05	-1.57258	-0.148093
39718187	chr1:39718187:G:A	3.1683e-05	-1.12957e-10	-1.35453	0.0001176	-1.12957e-10	-1.3558
39718220	chr1:39718220:G:C	7.06237e-05	-0.653151	0.100205	0.000255293	-0.679507	0.0988252
39718250	chr1:39718250:C:T	1.70578e-05	-1.26575	-0.707957	6.84815e-05	-1.21879	-0.67774
39718254	chr1:39718254:G:A	4.99796e-05	-1.12957e-10	-0.898697	0.000178948	-1.12957e-10	-0.935999
39718776	chr1:39718776:G:A	3.39377e-05	-0.682092	-0.603695	0.000130344	-0.666158	-0.586758
39719328	chr1:39719328:G:A	7.33228e-06	-1.47777	-1.34026	2.62384e-05	-1.50585	-1.35002
39719364	chr1:39719364:T:C	3.2099e-05	-1.12957e-10	-1.34149	0.000118592	-1.12957e-10	-1.34741
39719436	chr1:39719436:A:G	3.62249e-05	-1.12957e-10	-1.22057	0.00013212	-1.12957e-10	-1.23938
39719648	chr1:39719648:A:G	3.25323e-05	-1.12957e-10	-1.32808	0.000122023	-1.12957e-10	-1.31889
39720031	chr1:39720031:C:CT	8.84808e-06	-1.28032	-1.34979	3.08113e-05	-1.35192	-1.34329
39720250	chr1:39720250:C:T	9.47177e-05	-0.259413	-3.58392e-10	0.000476866	0.044142	-3.58392e-10
39720269	chr1:39720269:C:G	2.0814e-05	-0.444189	-1.3305	0.000124866	0.0240781	-1.31993
39720284	chr1:39720284:T:G	6.11327e-05	0.540334	-1.2376	0.000228099	0.535892	-1.2292
39720369	chr1:39720369:C:A	6.12514e-05	0.520883	-1.21621	0.000228528	0.515663	-1.2071
39720370	chr1:39720370:T:A	5.95741e-05	0.51748	-1.24057	0.000222084	0.512205	-1.23224
39720485	chr1:39720485:T:C	3.16783e-05	-1.12957e-10	-1.35468	0.000117584	-1.12957e-10	-1.35594
39720504	chr1:39720504:A:G	3.29615e-05	-1.56111	0.246137	0.000117527	-1.57005	0.213629
39720544	chr1:39720544:G:T	3.86771e-05	-1.12957e-10	-1.15507	0.00014462	-1.12957e-10	-1.14898
39720877	chr1:39720877:G:C	3.66754e-05	-1.12957e-10	-1.20821	0.000137234	-1.12957e-10	-1.2014
39721177	chr1:39721177:T:C	5.07155e-05	-1.12957e-10	-0.884081	0.00018194	-1.12957e-10	-0.919413
39721195	chr1:39721195:C:T	5.69548e-05	-1.12957e-10	-0.768055	0.000228761	-1.12957e-10	-0.690416
39721391	chr1:39721391:C:T	7.35723e-06	-1.47391	-1.34072	2.63124e-05	-1.50268	-1.35037
39721468	chr1:39721468:A:G	1.84533e-05	-0.561833	-1.33324	0.000108147	-0.11657	-1.32303
39722135	chr1:39722135:C:T	1.14987e-05	-1.30515	-1.06293	5.68997e-05	-1.03732	-1.04448
39722441	chr1:39722441:C:T	8.2023e-06	-1.34259	-1.36331	2.68929e-05	-1.46815	-1.36308
39722644	chr1:39722644:G:A	7.34204e-06	-1.49979	-1.3169	2.62483e-05	-1.52434	-1.33115
39723105	chr1:39723105:C:T	1.38896e-05	-0.982587	-1.19658	3.76033e-05	-1.24779	-1.24821
39723215	chr1:39723215:G:C	1.31183e-05	-0.907058	-1.32925	3.74141e-05	-1.18331	-1.31774
39723308	chr1:39723308:A:C	3.24299e-05	-1.12957e-10	-1.33123	0.000121439	-1.12957e-10	-1.32368
39724354	chr1:39724354:C:T	3.20896e-05	-1.12957e-10	-1.34178	0.000119025	-1.12957e-10	-1.34376
39724420	chr1:39724420:G:A	3.20708e-05	-1.12957e-10	-1.34237	0.000118959	-1.12957e-10	-1.34432
39724430	chr1:39724430:G:A	8.06683e-05	-0.923912	0.503944	0.000292319	-0.91858	0.473333
39724861	chr1:39724861:G:A	2.59929e-05	-1.55249	-3.58392e-10	0.000102641	-1.49186	-3.58392e-10
39724888	chr1:39724888:G:C	4.59829e-05	-1.12957e-10	-0.982044	0.000165585	-1.12957e-10	-1.01361
39725073	chr1:39725073:TA:T	7.96317e-06	-1.41785	-1.31764	3.00594e-05	-1.39605	-1.32387
39725133	chr1:39725133:C:T	3.2086e-05	-1.12957e-10	-1.34189	0.000119012	-1.12957e-10	-1.34387
39725231	chr1:39725231:C:T	3.16243e-05	-1.12957e-10	-1.35639	0.000117398	-1.12957e-10	-1.35753
39725657	chr1:39725657:T:A	3.20654e-05	-1.12957e-10	-1.34253	0.000118939	-1.12957e-10	-1.34448
39726139	chr1:39726139:CATTT:C	4.05627e-05	0.142559	-1.25002	0.000155293	0.164568	-1.24234
39726664	chr1:39726664:TC:T	3.25993e-05	-1.12957e-10	-1.32602	0.000120818	-1.12957e-10	-1.32881
39727599	chr1:39727599:T:C	3.14796e-05	-1.12957e-10	-1.36097	0.000116999	-1.12957e-10	-1.36093
39727608	chr1:39727608:AGGTGCATGCCACCATG:A	3.20701e-05	-1.12957e-10	-1.34239	0.000118956	-1.12957e-10	-1.34434
39727917	chr1:39727917:C:T	1.11442e-05	-1.49287	-0.906527	4.3987e-05	-1.47234	-0.866854
39728010	chr1:39728010:G:C	7.62428e-06	-1.44656	-1.33242	2.71078e-05	-1.4793	-1.34397
39728100	chr1:39728100:A:G	3.1727e-05	-0.721181	-0.631963	0.000121361	-0.63184	-0.692486
39728402	chr1:39728402:G:A	3.56352e-05	-1.12957e-10	-1.23698	0.000134233	-1.12957e-10	-1.22351
39728626	chr1:39728626:G:A	3.64991e-05	-1.12957e-10	-1.21303	0.00013767	-1.12957e-10	-1.19823
39728859	chr1:39728859:C:G	3.91401e-05	-1.12957e-10	-1.14317	0.000147994	-1.12957e-10	-1.12592
39728876	chr1:39728876:T:C	9.83379e-06	-1.17681	-1.34768	2.9439e-05	-1.3829	-1.35787
39728981	chr1:39728981:T:C	6.20726e-05	-1.12957e-10	-0.682008	0.000232669	-1.12957e-10	-0.673477
39729092	chr1:39729092:TCCTAGGGGGCAC:T	1.43382e-05	-0.971904	-1.17548	3.8684e-05	-1.23841	-1.22926
39729097	chr1:39729097:G:A	3.52505e-05	-1.12957e-10	-1.24783	0.000132913	-1.12957e-10	-1.2334
39729231	chr1:39729231:G:A	1.84864e-05	-0.68617	-1.20711	6.92823e-05	-0.68277	-1.20213
39729359	chr1:39729359:G:A	7.27064e-06	-1.48427	-1.34219	2.6053e-05	-1.51141	-1.35155
39729666	chr1:39729666:C:T	5.3489e-05	-1.12957e-10	-0.830836	0.000196701	-1.12957e-10	-0.841408
39729879	chr1:39729879:C:T	3.15769e-05	-1.12957e-10	-1.35789	0.000117642	-1.12957e-10	-1.35545
39729891	chr1:39729891:A:C	8.98278e-06	-1.25841	-1.3566	4.42297e-05	-0.978977	-1.35472
39729982	chr1:39729982:A:G	2.61286e-05	-1.54728	-3.58392e-10	0.000103842	-1.48022	-3.58392e-10
39730185	chr1:39730185:C:T	3.40751e-05	-1.12957e-10	-1.28175	0.000127493	-1.12957e-10	-1.27503
39730403	chr1:39730403:C:T	4.90425e-05	-1.12957e-10	-0.917627	0.000190912	-1.12957e-10	-0.871281
39730945	chr1:39730945:A:G	1.96483e-05	-0.680742	-1.15158	7.44221e-05	-0.669258	-1.14408
39731185	chr1:39731185:A:G	9.53656e-05	-0.632684	0.380089	0.000355227	-0.633238	0.382902
39731186	chr1:39731186:A:G	6.11082e-05	-1.12957e-10	-0.697667	0.000229054	-1.12957e-10	-0.689135
39731198	chr1:39731198:T:C	3.01215e-05	-0.612581	-0.792494	0.000115237	-0.529472	-0.846632
39731292	chr1:39731292:G:A	8.7349e-06	-1.53553	-1.10746	3.1378e-05	-1.55898	-1.11801
39731323	chr1:39731323:A:G	5.46655e-05	-1.12957e-10	-0.80908	0.000201326	-1.12957e-10	-0.818167
39731633	chr1:39731633:A:C	1.80693e-05	-0.75058	-1.16552	6.84265e-05	-0.738924	-1.15841
39731859	chr1:39731859:C:CTCAG	6.80868e-06	-1.56398	-1.32814	2.53261e-05	-1.56345	-1.3278
39732463	chr1:39732463:G:A	8.168e-05	-1.12957e-10	-0.407504	0.000300024	-1.12957e-10	-0.419229
39732482	chr1:39732482:C:T	5.78228e-05	-1.12957e-10	-0.75293	0.000209633	-1.12957e-10	-0.777736
39732586	chr1:39732586:T:C	3.28547e-05	-1.12957e-10	-1.31822	0.000123035	-1.12957e-10	-1.31062
39733011	chr1:39733011:A:AT	3.14527e-05	-1.12957e-10	-1.36183	0.000117219	-1.12957e-10	-1.35904
39733036	chr1:39733036:T:C	3.96369e-05	-1.12957e-10	-1.13055	0.000148133	-1.12957e-10	-1.12498
39733101	chr1:39733101:G:A	0.000168295	-0.590217	0.905623	0.000612205	-0.584478	0.878453
39733674	chr1:39733674:A:G	8.18977e-06	-1.53264	-1.17478	2.89444e-05	-1.55162	-1.20609
39733906	chr1:39733906:G:C	0.000288525	-1.12957e-10	0.85447	0.00101866	-1.12957e-10	0.80315
39734182	chr1:39734182:G:A	2.21916e-05	-0.347597	-1.363	6.72968e-05	-0.550194	-1.36379
39734290	chr1:39734290:A:C	3.2175e-05	-1.12957e-10	-1.33912	0.00012105	-1.12957e-10	-1.32689
39734389	chr1:39734389:T:C	3.1418e-05	-1.12957e-10	-1.36293	0.000116972	-1.12957e-10	-1.36116
39735993	chr1:39735993:A:G	2.54882e-05	-1.5721	-3.58392e-10	9.55619e-05	-1.56332	-3.58392e-10
39736008	chr1:39736008:G:A	3.31423e-05	-1.12957e-10	-1.3095	0.000120612	-1.12957e-10	-1.33052
39736418	chr1:39736418:T:C	3.14177e-05	-1.12957e-10	-1.36294	0.00011677	-1.12957e-10	-1.36289
39736940	chr1:39736940:G:A	8.25324e-05	-1.12957e-10	-0.397122	0.000304326	-1.12957e-10	-0.404995
39736977	chr1:39736977:G:A	3.219e-05	-1.12957e-10	-1.33866	0.000118882	-1.12957e-10	-1.34496
39737050	chr1:39737050:A:T	7.04264e-06	-1.51556	-1.34277	2.49626e-05	-1.5582	-1.34752
39737675	chr1:39737675:G:A	6.78476e-05	-1.12957e-10	-0.593049	0.000262243	-1.12957e-10	-0.553822
39737843	chr1:39737843:C:T	7.38065e-06	-1.54788	-1.26357	2.59858e-05	-1.5735	-1.29204
39738050	chr1:39738050:T:C	6.8166e-06	-1.53209	-1.35886	2.53477e-05	-1.5365	-1.35391
39738256	chr1:39738256:G:T	9.6107e-06	-1.20792	-1.33952	5.13866e-05	-0.853313	-1.3304
39738494	chr1:39738494:G:T	6.79955e-06	-1.53076	-1.36269	2.50512e-05	-1.53854	-1.36363
39738660	chr1:39738660:G:A	3.40327e-05	-1.12957e-10	-1.28299	0.000123199	-1.12957e-10	-1.30929
39739002	chr1:39739002:C:T	3.20027e-05	-1.12957e-10	-1.34449	0.000118279	-1.12957e-10	-1.35005
39739130	chr1:39739130:ACTT:A	7.45894e-06	-1.43986	-1.36104	2.58337e-05	-1.50751	-1.3639
39739151	chr1:39739151:C:T	6.78314e-06	-1.54285	-1.35302	2.55654e-05	-1.52536	-1.35649
39739156	chr1:39739156:G:C	3.65759e-05	-1.12957e-10	-1.21092	0.00013527	-1.12957e-10	-1.21582
39739351	chr1:39739351:G:A	7.56723e-06	-1.42644	-1.36004	2.60833e-05	-1.49799	-1.36381
39739455	chr1:39739455:TAAAG:T	6.75987e-06	-1.54242	-1.35689	2.54645e-05	-1.52618	-1.35963
39740131	chr1:39740131:TC:T	2.74085e-05	-1.49946	-3.58392e-10	9.84629e-05	-1.53341	-3.58392e-10
39740494	chr1:39740494:G:C	3.52921e-05	-1.12957e-10	-1.24665	0.000128922	-1.12957e-10	-1.26388
39740626	chr1:39740626:G:A	6.79057e-06	-1.54226	-1.35252	2.55553e-05	-1.52615	-1.3561
39740729	chr1:39740729:T:C	3.14315e-05	-1.12957e-10	-1.3625	0.000116825	-1.12957e-10	-1.36242
39740838	chr1:39740838:A:G	9.99099e-06	-1.20565	-1.30298	4.58562e-05	-0.986398	-1.31118
39741060	chr1:39741060:T:C	1.83976e-05	-1.25928	-0.638813	7.76588e-05	-1.11714	-0.653629
39741497	chr1:39741497:T:G	1.11037e-05	-1.12366	-1.27937	5.19586e-05	-0.883638	-1.28901
39741608	chr1:39741608:C:T	3.74988e-05	-1.12957e-10	-1.186	0.000142791	-1.12957e-10	-1.16171
39742714	chr1:39742714:A:C	2.54949e-05	-1.57184	-3.58392e-10	0.000109367	-1.42839	-3.58392e-10
39742905	chr1:39742905:T:C	6.95523e-06	-1.51875	-1.35207	2.45445e-05	-1.56562	-1.35699
39743736	chr1:39743736:A:G	1.45916e-05	-0.982448	-1.14742	4.40678e-05	-1.16017	-1.17719
39743937	chr1:39743937:C:G	5.23783e-05	-1.12957e-10	-0.851821	0.000202103	-1.12957e-10	-0.814314
39743980	chr1:39743980:T:A	4.4372e-05	-1.12957e-10	-1.0177	0.000154261	-1.12957e-10	-1.08445
39744109	chr1:39744109:G:A	3.57417e-05	-1.12957e-10	-1.23399	0.000135498	-1.12957e-10	-1.21413
39744152	chr1:39744152:C:T	7.13523e-05	-0.542683	-3.58392e-10	0.000212072	-0.766169	-3.58392e-10
39744383	chr1:39744383:G:A	1.11687e-05	-1.07957	-1.31762	5.33892e-05	-0.822598	-1.32289
39744444	chr1:39744444:C:T	2.07187e-05	-1.01829	-0.760983	6.04253e-05	-1.19411	-0.827573
39744504	chr1:39744504:A:G	3.50642e-05	-1.12957e-10	-1.25313	0.000126167	-1.12957e-10	-1.28549
39744671	chr1:39744671:G:A	3.72879e-05	-1.12957e-10	-1.19165	0.000132387	-1.12957e-10	-1.23737
39744796	chr1:39744796:G:C	6.95023e-06	-1.55604	-1.3155	2.70008e-05	-1.50504	-1.32219
39745568	chr1:39745568:A:G	4.42736e-05	-1.12957e-10	-1.01992	0.000174787	-1.12957e-10	-0.959526
39745752	chr1:39745752:A:G	3.14146e-05	-1.12957e-10	-1.36304	0.000116714	-1.12957e-10	-1.36337
39745845	chr1:39745845:C:A	6.62583e-06	-1.56269	-1.35665	2.43535e-05	-1.56725	-1.36317
39746065	chr1:39746065:T:C	6.94464e-06	-1.56505	-1.30729	2.78216e-05	-1.48276	-1.31452
39746255	chr1:39746255:T:C	3.43716e-05	-1.12957e-10	-1.27308	0.000125793	-1.12957e-10	-1.28845
39746383	chr1:39746383:C:T	7.23839e-05	-0.528329	-3.58392e-10	0.000214555	-0.754526	-3.58392e-10
39746568	chr1:39746568:G:C	3.14726e-05	-1.12957e-10	-1.3612	0.000116652	-1.12957e-10	-1.3639
39747236	chr1:39747236:C:T	8.06053e-05	-1.12957e-10	-0.420748	0.000318736	-1.12957e-10	-0.35873
39747285	chr1:39747285:T:C	1.05505e-05	-1.1941	-1.26004	4.7509e-05	-0.99618	-1.26599
39747543	chr1:39747543:A:T	3.39538e-05	-1.12957e-10	-1.28531	0.000124589	-1.12957e-10	-1.29807
39747912	chr1:39747912:CTTAT:C	3.39001e-05	-1.12957e-10	-1.2869	0.000124464	-1.12957e-10	-1.29908
39747998	chr1:39747998:A:T	8.02807e-06	-1.55275	-1.17462	3.08355e-05	-1.51022	-1.1842
39748043	chr1:39748043:C:T	3.416e-05	-1.12957e-10	-1.27926	0.000125332	-1.12957e-10	-1.29213
39748147	chr1:39748147:A:G	3.15344e-05	-1.12957e-10	-1.35923	0.000117053	-1.12957e-10	-1.36046
39748218	chr1:39748218:C:T	7.89333e-06	-1.5551	-1.18919	3.05236e-05	-1.50613	-1.19846
39748703	chr1:39748703:G:C	1.10627e-05	-1.13478	-1.27196	6.12481e-05	-0.724209	-1.28395
39748753	chr1:39748753:T:C	4.48829e-05	-1.12957e-10	-1.00626	0.000165545	-1.12957e-10	-1.01385
39748853	chr1:39748853:T:A	7.92065e-06	-1.55727	-1.18357	3.08101e-05	-1.50223	-1.19302
39749272	chr1:39749272:A:G	8.42519e-06	-1.5498	-1.12928	3.21285e-05	-1.51534	-1.13801
39749325	chr1:39749325:G:A	3.77888e-05	-1.12957e-10	-1.1783	0.000136234	-1.12957e-10	-1.20872
39749505	chr1:39749505:A:G	1.11467e-05	-1.2879	-1.11127	3.13866e-05	-1.57372	-1.10299
39749791	chr1:39749791:G:C	9.52271e-05	-0.254049	-3.58392e-10	0.000275895	-0.503073	-3.58392e-10
39749985	chr1:39749985:T:C	8.75845e-05	-1.12957e-10	-0.337709	0.00032133	-1.12957e-10	-0.350625
39750331	chr1:39750331:C:G	5.6743e-05	-1.12957e-10	-0.77178	0.000202539	-1.12957e-10	-0.81216
39750481	chr1:39750481:A:G	9.08168e-05	-0.301469	-3.58392e-10	0.000264309	-0.545974	-3.58392e-10
39750562	chr1:39750562:A:G	7.19541e-06	-1.55369	-1.28318	2.84015e-05	-1.50706	-1.26959
39751586	chr1:39751586:T:C	7.09932e-06	-1.55577	-1.29455	2.75476e-05	-1.50479	-1.30238
39751700	chr1:39751700:A:G	7.37302e-06	-1.47624	-1.33624	2.53695e-05	-1.54539	-1.34416
39751701	chr1:39751701:T:C	4.05998e-05	-1.12957e-10	-1.10655	0.000155081	-1.12957e-10	-1.07914
39751730	chr1:39751730:A:G	4.43067e-05	-1.12957e-10	-1.01918	0.00017493	-1.12957e-10	-0.958708
39752096	chr1:39752096:C:G	9.17217e-05	-1.12957e-10	-0.291554	0.00033788	-1.12957e-10	-0.300401
39752114	chr1:39752114:AG:A	8.397e-05	-1.12957e-10	-0.379853	0.000307932	-1.12957e-10	-0.393215
39753075	chr1:39753075:C:T	3.1432e-05	-1.12957e-10	-1.36249	0.000116912	-1.12957e-10	-1.36167
39753192	chr1:39753192:G:A	3.15006e-05	-1.12957e-10	-1.36031	0.000116663	-1.12957e-10	-1.3638
39753393	chr1:39753393:C:T	6.77604e-06	-1.56396	-1.33296	2.70459e-05	-1.48666	-1.3389
39753608	chr1:39753608:T:C	6.67989e-06	-1.55629	-1.35492	2.48278e-05	-1.55578	-1.35535
39753854	chr1:39753854:G:A	3.13953e-05	-1.12957e-10	-1.36365	0.000116726	-1.12957e-10	-1.36326
39754445	chr1:39754445:C:G	8.47637e-05	-1.12957e-10	-0.370445	0.000310913	-1.12957e-10	-0.38358
39754631	chr1:39754631:G:A	3.21107e-05	-1.34112	-3.58392e-10	9.48186e-05	-1.57113	-3.58392e-10
39754773	chr1:39754773:G:A	2.16543e-05	-1.16512	-0.569988	6.67701e-05	-1.29328	-0.628554
39754821	chr1:39754821:G:T	7.98446e-06	-1.37277	-1.36005	3.47085e-05	-1.21656	-1.35954
39755395	chr1:39755395:G:A	6.70521e-06	-1.54356	-1.36387	2.54151e-05	-1.524	-1.36375
39755483	chr1:39755483:C:T	4.14649e-05	-1.08547	-3.58392e-10	0.000175426	-0.955873	-3.58392e-10
39755790	chr1:39755790:G:A	0.000105841	-1.12957e-10	-0.148374	0.000422693	-1.12957e-10	-0.076446
39755792	chr1:39755792:T:C	9.23092e-06	-1.23212	-1.35563	4.13045e-05	-1.04617	-1.35595
39756183	chr1:39756183:G:C	3.46222e-05	-0.843815	-0.422002	9.43239e-05	-1.07421	-0.502144
39756251	chr1:39756251:C:T	3.98983e-05	-1.12957e-10	-1.12398	0.000152736	-1.12957e-10	-1.09438
39756868	chr1:39756868:A:G	0.0223678	5.20507	-3.58392e-10	0.0363592	4.37811	-3.58392e-10
39757409	chr1:39757409:A:G	3.72591e-05	-1.12957e-10	-1.19242	0.000141847	-1.12957e-10	-1.16834
39757456	chr1:39757456:T:C	7.33318e-06	-1.54863	-1.26928	2.91093e-05	-1.47151	-1.28053
39757468	chr1:39757468:T:G	1.54985e-05	-1.34637	-0.7232	4.54167e-05	-1.57393	-0.733281
39757700	chr1:39757700:A:G	4.34333e-05	-1.12957e-10	-1.03909	0.000171173	-1.12957e-10	-0.98042
39758101	chr1:39758101:A:C	2.69555e-05	-1.51612	-3.58392e-10	9.46852e-05	-1.57253	-3.58392e-10
39758161	chr1:39758161:A:G	4.34333e-05	-1.12957e-10	-1.03909	0.000171173	-1.12957e-10	-0.98042
39758177	chr1:39758177:TC:T	3.13966e-05	-1.12957e-10	-1.36361	0.000116734	-1.12957e-10	-1.3632
39758366	chr1:39758366:T:C	3.34333e-05	-1.30076	-3.58392e-10	9.53317e-05	-1.56573	-3.58392e-10
39758415	chr1:39758415:T:C	1.02974e-05	-1.21874	-1.25968	4.78837e-05	-0.999287	-1.25503
39758426	chr1:39758426:T:C	3.46001e-05	-1.12957e-10	-1.26646	0.000126189	-1.12957e-10	-1.28531
39758934	chr1:39758934:G:A	4.53169e-05	-1.12957e-10	-0.996633	0.000167158	-1.12957e-10	-1.00415
39759303	chr1:39759303:CTT:C	3.32088e-05	-1.12957e-10	-1.3075	0.000122163	-1.12957e-10	-1.31774
39759352	chr1:39759352:G:A	3.16326e-05	-1.12957e-10	-1.35613	0.000117375	-1.12957e-10	-1.35772
39760374	chr1:39760374:G:A	6.62191e-06	-1.5572	-1.36273	2.59644e-05	-1.50272	-1.36365
39760462	chr1:39760462:C:T	3.32583e-05	-1.30601	-3.58392e-10	0.000144786	-1.14783	-3.58392e-10
39760533	chr1:39760533:C:T	4.03879e-05	-1.12957e-10	-1.11178	0.000149103	-1.12957e-10	-1.11846
39761071	chr1:39761071:G:A	9.10109e-06	-1.28619	-1.31573	4.22169e-05	-1.05856	-1.32171
39761120	chr1:39761120:A:T	3.68728e-05	-1.12957e-10	-1.20284	0.000137418	-1.12957e-10	-1.20006
39761385	chr1:39761385:A:G	1.096e-05	-1.37816	-1.03791	3.42212e-05	-1.56332	-1.02693
39761655	chr1:39761655:G:A	3.14634e-05	-1.12957e-10	-1.36149	0.000116806	-1.12957e-10	-1.36258
39761829	chr1:39761829:A:G	9.14997e-06	-1.25387	-1.3427	3.92732e-05	-1.11125	-1.3413
39762071	chr1:39762071:C:T	4.85716e-05	-1.12957e-10	-0.927274	0.000175395	-1.12957e-10	-0.956049
39762587	chr1:39762587:G:GC	4.50285e-05	-1.12957e-10	-1.00302	0.000166077	-1.12957e-10	-1.01064
39762591	chr1:39762591:G:A	4.50291e-05	-1.12957e-10	-1.003	0.000166078	-1.12957e-10	-1.01063
39762738	chr1:39762738:C:T	3.16697e-05	-1.12957e-10	-1.35495	0.00011788	-1.12957e-10	-1.35343
39762850	chr1:39762850:A:G	4.50259e-05	-1.12957e-10	-1.00308	0.000166067	-1.12957e-10	-1.0107
39762983	chr1:39762983:CT:C	5.77328e-05	-0.754489	-3.58392e-10	0.000147389	-1.13001	-3.58392e-10
39762990	chr1:39762990:G:A	1.46522e-05	-0.773587	-1.35214	3.72014e-05	-1.14639	-1.36035
39763647	chr1:39763647:G:A	3.17584e-05	-1.12957e-10	-1.35215	0.000118248	-1.12957e-10	-1.35031
39769093	chr1:39769093:A:G	3.24318e-05	-1.12957e-10	-1.33117	0.000121099	-1.12957e-10	-1.32648
39770041	chr1:39770041:G:A	6.35305e-05	-1.12957e-10	-0.658794	0.000235379	-1.12957e-10	-0.661896
39770456	chr1:39770456:T:C	3.23735e-05	-1.12957e-10	-1.33297	0.000120497	-1.12957e-10	-1.33147
39770503	chr1:39770503:C:A	3.64963e-05	-1.12957e-10	-1.2131	0.000136174	-1.12957e-10	-1.20916
39775171	chr1:39775171:C:T	2.19755e-05	-0.456	-1.26438	2.95838e-05	-1.46509	-1.27078
39775486	chr1:39775486:C:T	7.85504e-06	-1.54284	-1.20632	2.83217e-05	-1.57393	-1.20554
39776353	chr1:39776353:A:G	8.87996e-06	-1.56306	-1.06346	3.08964e-05	-1.57276	-1.1197
39776584	chr1:39776584:A:G	9.33512e-06	-1.34489	-1.23163	3.9737e-05	-1.21237	-1.22844
39776876	chr1:39776876:G:A	3.15174e-05	-1.12957e-10	-1.35977	0.000116677	-1.12957e-10	-1.36368
39777343	chr1:39777343:C:T	7.64505e-05	-0.473669	-3.58392e-10	0.000227224	-0.697155	-3.58392e-10
39777370	chr1:39777370:T:C	8.92587e-06	-1.50859	-1.11277	3.12735e-05	-1.5695	-1.11082
39777384	chr1:39777384:A:C	1.61959e-05	-1.36628	-0.659278	7.17921e-05	-1.24656	-0.602755
39777444	chr1:39777444:A:C	2.54593e-05	-1.57323	-3.58392e-10	9.95969e-05	-1.52196	-3.58392e-10
39777506	chr1:39777506:C:T	3.22959e-05	-1.12957e-10	-1.33537	0.000118341	-1.12957e-10	-1.34952
39777786	chr1:39777786:G:C	3.15175e-05	-1.12957e-10	-1.35977	0.000116677	-1.12957e-10	-1.36368
39777803	chr1:39777803:T:G	9.49686e-06	-1.50077	-1.05859	3.30918e-05	-1.56732	-1.05649
39777804	chr1:39777804:C:T	1.03183e-05	-1.46606	-1.01034	3.5186e-05	-1.55442	-1.00802
39778098	chr1:39778098:G:A	3.91376e-05	-1.12957e-10	-1.14323	0.000138399	-1.12957e-10	-1.19295
39778180	chr1:39778180:G:A	7.90444e-05	-1.12957e-10	-0.440304	0.000312817	-1.12957e-10	-0.377474
39778402	chr1:39778402:C:T	8.53115e-05	-0.364003	-3.58392e-10	0.000250232	-0.600704	-3.58392e-10
39778740	chr1:39778740:A:G	7.89263e-05	-0.441798	-3.58392e-10	0.000233417	-0.670266	-3.58392e-10
39778870	chr1:39778870:A:G	9.0959e-06	-1.52917	-1.07332	3.22649e-05	-1.57354	-1.07557
39779031	chr1:39779031:C:T	3.39277e-05	-1.12957e-10	-1.28608	0.000127808	-1.12957e-10	-1.27256
39779265	chr1:39779265:C:A	5.16292e-05	-1.12957e-10	-0.866226	0.000199144	-1.12957e-10	-0.829063
39779757	chr1:39779757:G:A	5.23412e-05	-1.12957e-10	-0.852529	0.000204827	-1.12957e-10	-0.800929
39779813	chr1:39779813:T:C	2.55398e-05	-1.57008	-3.58392e-10	0.000107642	-1.44428	-3.58392e-10
39779941	chr1:39779941:AG:A	8.86821e-06	-1.51911	-1.10873	3.13212e-05	-1.57199	-1.10681
39779977	chr1:39779977:C:A	0.000432937	-1.12957e-10	1.26028	0.00177704	-1.12957e-10	1.35961
39779987	chr1:39779987:C:T	7.85362e-05	-0.446753	-3.58392e-10	0.000232411	-0.674583	-3.58392e-10
39780086	chr1:39780086:A:G	3.48883e-05	-1.12957e-10	-1.25816	0.000134119	-1.12957e-10	-1.22437
39780232	chr1:39780232:G:C	1.92347e-05	-0.505318	-1.34828	2.6863e-05	-1.48206	-1.35029
39780877	chr1:39780877:C:T	8.53325e-06	-1.32135	-1.34499	2.50961e-05	-1.55335	-1.34703
39781036	chr1:39781036:G:A	3.69405e-05	-1.12957e-10	-1.201	0.000132886	-1.12957e-10	-1.2336
39781069	chr1:39781069:T:C	1.3507e-05	-0.958438	-1.24867	3.79099e-05	-1.20577	-1.28211
39781077	chr1:39781077:T:G	7.06712e-06	-1.50868	-1.34618	2.47725e-05	-1.56082	-1.35254
39781292	chr1:39781292:T:C	5.17108e-05	-1.12957e-10	-0.864647	0.000199472	-1.12957e-10	-0.827418
39781312	chr1:39781312:C:T	3.20155e-05	-1.12957e-10	-1.34409	0.000117638	-1.12957e-10	-1.35548
39781442	chr1:39781442:A:G	1.30809e-05	-0.954213	-1.28495	3.69158e-05	-1.20245	-1.31201
39781557	chr1:39781557:G:C	1.57823e-05	-1.3572	-0.694222	7.01043e-05	-1.23499	-0.638121
39781883	chr1:39781883:G:A	4.69431e-05	-0.961378	-3.58392e-10	0.00019965	-0.826528	-3.58392e-10
39781984	chr1:39781984:C:T	1.50245e-05	-0.817352	-1.28328	2.7904e-05	-1.55753	-1.23679
39782015	chr1:39782015:G:A	1.21383e-05	-1.04091	-1.27304	3.48911e-05	-1.26871	-1.30216
39782497	chr1:39782497:C:T	7.1042e-05	-0.547042	-3.58392e-10	0.000212784	-0.762817	-3.58392e-10
39782616	chr1:39782616:T:C	8.99162e-06	-1.4184	-1.19562	4.0965e-05	-1.23698	-1.1734
39782627	chr1:39782627:C:A	3.1785e-05	-1.12957e-10	-1.35132	0.00011896	-1.12957e-10	-1.3443
39782628	chr1:39782628:C:T	3.1773e-05	-1.12957e-10	-1.35169	0.000116871	-1.12957e-10	-1.36202
39782666	chr1:39782666:C:T	1.61954e-05	-0.768371	-1.25721	2.90436e-05	-1.54973	-1.20457
39782695	chr1:39782695:T:C	3.07216e-05	-0.609859	-0.775488	4.83291e-05	-1.50934	-0.735721
39783061	chr1:39783061:G:A	1.20152e-05	-1.03649	-1.28766	3.45799e-05	-1.26562	-1.3142
39783259	chr1:39783259:A:G	1.03803e-05	-1.49299	-0.977419	3.79412e-05	-1.51292	-0.974139
39783386	chr1:39783386:G:A	7.30587e-05	-1.12957e-10	-0.51905	0.000278621	-1.12957e-10	-0.493239
39783597	chr1:39783597:T:C	7.60195e-05	-0.479323	-3.58392e-10	0.000243931	-0.626206	-3.58392e-10
39783710	chr1:39783710:C:A	7.49505e-06	-1.4488	-1.34727	2.69069e-05	-1.48232	-1.34839
39783746	chr1:39783746:A:G	1.14716e-05	-1.11916	-1.25128	3.61178e-05	-1.32244	-1.21387
39783754	chr1:39783754:G:A	1.10481e-05	-1.16331	-1.24474	3.52253e-05	-1.35495	-1.20637
39783771	chr1:39783771:A:G	5.20776e-05	-1.12957e-10	-0.857579	0.000201087	-1.12957e-10	-0.819354
39783849	chr1:39783849:G:A	3.15537e-05	-1.12957e-10	-1.35862	0.000116714	-1.12957e-10	-1.36337
39783967	chr1:39783967:T:G	7.64553e-05	-0.473607	-3.58392e-10	0.000227061	-0.697872	-3.58392e-10
39784159	chr1:39784159:C:T	1.14714e-05	-1.18749	-1.18297	3.70319e-05	-1.37566	-1.13565
39785619	chr1:39785619:C:T	9.89585e-06	-1.50842	-1.00978	3.28079e-05	-1.56693	-1.0655
39785670	chr1:39785670:CCTG:C	5.11685e-05	-0.87519	-3.58392e-10	0.000222445	-0.718413	-3.58392e-10
39785707	chr1:39785707:A:C	7.08078e-05	-0.550344	-3.58392e-10	0.000212146	-0.765818	-3.58392e-10
39785810	chr1:39785810:C:T	1.1392e-05	-1.31833	-1.05907	4.88764e-05	-1.17897	-1.05483
39785976	chr1:39785976:G:A	3.14786e-05	-1.12957e-10	-1.36101	0.000116701	-1.12957e-10	-1.36348
39786075	chr1:39786075:C:T	7.58273e-05	-0.481855	-3.58392e-10	0.000225308	-0.705624	-3.58392e-10
39786491	chr1:39786491:G:GC	7.22951e-05	-0.529556	-3.58392e-10	0.000216134	-0.747195	-3.58392e-10
39786874	chr1:39786874:A:G	7.38565e-05	-0.508189	-3.58392e-10	0.000220178	-0.728656	-3.58392e-10
39786897	chr1:39786897:T:C	9.23989e-06	-1.4762	-1.11058	4.04267e-05	-1.31728	-1.10632
39786898	chr1:39786898:C:T	3.14258e-05	-1.12957e-10	-1.36268	0.000116675	-1.12957e-10	-1.3637
39786959	chr1:39786959:T:G	7.45137e-05	-0.499331	-3.58392e-10	0.000221954	-0.720621	-3.58392e-10
39786972	chr1:39786972:G:A	2.35561e-05	-0.287034	-1.36389	4.94801e-05	-0.859897	-1.36162
39787032	chr1:39787032:T:A	7.56921e-05	-0.483639	-3.58392e-10	0.000225084	-0.706619	-3.58392e-10
39787084	chr1:39787084:C:T	7.64701e-05	-0.473413	-3.58392e-10	0.000227073	-0.697822	-3.58392e-10
39787126	chr1:39787126:G:A	1.31164e-05	-0.975288	-1.26116	3.70153e-05	-1.21934	-1.29242
39787228	chr1:39787228:A:G	9.08575e-06	-1.25112	-1.35248	2.91857e-05	-1.40107	-1.34834
39787243	chr1:39787243:G:T	1.10659e-05	-1.05565	-1.35079	3.25195e-05	-1.2859	-1.35536
39787248	chr1:39787248:T:A	1.15162e-05	-1.02471	-1.34185	3.35364e-05	-1.26254	-1.34792
39787357	chr1:39787357:T:G	2.74325e-05	-0.602109	-0.896478	6.23407e-05	-1.16903	-0.821451
39787599	chr1:39787599:A:C	2.51492e-05	-0.22693	-1.35856	6.01362e-05	-0.679531	-1.34695
39787848	chr1:39787848:T:TC	5.24882e-05	-1.12957e-10	-0.849724	0.000202607	-1.12957e-10	-0.811824
39787880	chr1:39787880:C:T	1.70851e-05	-0.723824	-1.24828	2.96035e-05	-1.54149	-1.19371
39787941	chr1:39787941:T:TC	7.04952e-05	-1.12957e-10	-0.554768	0.000268808	-1.12957e-10	-0.529094
39787966	chr1:39787966:C:T	7.16583e-05	-0.538404	-3.58392e-10	0.000214337	-0.755541	-3.58392e-10
39788016	chr1:39788016:G:A	7.24052e-05	-0.528035	-3.58392e-10	0.000216326	-0.746305	-3.58392e-10
39788054	chr1:39788054:C:T	1.27322e-05	-1.13863	-1.12755	3.63417e-05	-1.453	-1.07712
39788074	chr1:39788074:C:T	3.81061e-05	-1.12957e-10	-1.16994	0.000147167	-1.12957e-10	-1.13152
39788098	chr1:39788098:C:T	2.61383e-05	-0.631568	-0.915344	5.99896e-05	-1.18696	-0.841962
39788114	chr1:39788114:C:T	2.68263e-05	-0.608207	-0.912723	6.10696e-05	-1.17212	-0.838953
39788138	chr1:39788138:GC:G	1.57173e-05	-0.754255	-1.3013	6.51599e-05	-0.634966	-1.31128
39788140	chr1:39788140:G:A	1.55121e-05	-0.764307	-1.30439	6.42814e-05	-0.645718	-1.3141
39788196	chr1:39788196:C:T	7.48836e-05	-0.494379	-3.58392e-10	0.000222923	-0.716267	-3.58392e-10
39788427	chr1:39788427:C:T	7.71884e-05	-0.464064	-3.58392e-10	0.000228888	-0.689858	-3.58392e-10
39788503	chr1:39788503:C:T	7.34887e-05	-1.12957e-10	-0.513182	0.000280414	-1.12957e-10	-0.486826
39788559	chr1:39788559:A:G	9.65236e-06	-1.18092	-1.36219	2.94455e-05	-1.37699	-1.36356
39788618	chr1:39788618:C:T	7.13005e-05	-0.54341	-3.58392e-10	0.000213347	-0.760172	-3.58392e-10
39788667	chr1:39788667:A:G	7.49952e-05	-0.492889	-3.58392e-10	0.000223064	-0.715636	-3.58392e-10
39788684	chr1:39788684:T:C	7.73813e-05	-0.461568	-3.58392e-10	0.000229294	-0.688088	-3.58392e-10
39788686	chr1:39788686:G:C	3.33214e-05	-1.12957e-10	-1.30411	0.000125111	-1.12957e-10	-1.29389
39788850	chr1:39788850:G:A	9.38279e-06	-1.46377	-1.10767	4.13599e-05	-1.29751	-1.10327
39789001	chr1:39789001:A:C	2.42834e-05	-0.71853	-0.901991	5.76332e-05	-1.24119	-0.827801
39789054	chr1:39789054:G:T	3.88656e-05	-1.12957e-10	-1.1502	0.000149721	-1.12957e-10	-1.11432
39789243	chr1:39789243:C:G	2.4228e-05	-0.349	-1.2738	5.45055e-05	-0.901056	-1.22373
39789632	chr1:39789632:C:G	6.91813e-05	-1.12957e-10	-0.573582	0.000253609	-1.12957e-10	-0.587298
39789669	chr1:39789669:G:A	2.63924e-05	-1.53724	-3.58392e-10	0.000103559	-1.48296	-3.58392e-10
39789828	chr1:39789828:G:A	2.21338e-05	-0.436615	-1.27659	5.08464e-05	-0.967033	-1.22725
39789858	chr1:39789858:C:A	5.73274e-05	0.592616	-1.35415	8.94938e-05	-0.266595	-1.36233
39789901	chr1:39789901:T:C	2.73951e-05	-0.703901	-0.796046	6.51371e-05	-1.2331	-0.713497
39790056	chr1:39790056:T:A	0.000265955	-1.12957e-10	0.773014	0.00106884	-1.12957e-10	0.851238
39790117	chr1:39790117:C:T	6.91159e-05	-1.12957e-10	-0.574529	0.000263554	-1.12957e-10	-0.548833
39790132	chr1:39790132:A:G	2.31031e-05	-0.803595	-0.866751	5.673e-05	-1.29526	-0.789528
39790497	chr1:39790497:TATTACCCCCAACAAATTTTAAA:T	7.31756e-05	-0.517451	-3.58392e-10	0.000218263	-0.737394	-3.58392e-10
39790611	chr1:39790611:A:G	7.15005e-05	-0.540608	-3.58392e-10	0.000213839	-0.757868	-3.58392e-10
39790758	chr1:39790758:A:ATATAT	7.98451e-05	-0.430225	-3.58392e-10	0.000235996	-0.659278	-3.58392e-10
39791023	chr1:39791023:G:A	6.29537e-05	-0.667914	-3.58392e-10	0.000190556	-0.873145	-3.58392e-10
39791076	chr1:39791076:C:G	3.3203e-05	-0.568215	-0.739459	4.95154e-05	-1.53385	-0.686954
39791139	chr1:39791139:A:G	1.489e-05	-1.12733	-0.982295	4.99979e-05	-1.26503	-0.946083
39791369	chr1:39791369:C:A	2.59e-05	-1.43689	-0.119179	9.17675e-05	-1.38195	-0.221882
39791523	chr1:39791523:C:T	1.33391e-05	-1.10817	-1.11144	6.64261e-05	-0.767067	-1.15994
39791527	chr1:39791527:A:AT	1.31369e-05	-1.127	-1.10788	6.50805e-05	-0.790316	-1.15715
39791577	chr1:39791577:A:G	2.46997e-05	-1.5518	-0.0517184	0.000101132	-1.52265	0.0159863
39791592	chr1:39791592:C:T	2.67998e-05	-1.52192	-3.58392e-10	9.5387e-05	-1.56515	-3.58392e-10
39791949	chr1:39791949:A:T	9.43043e-05	-1.12957e-10	-0.263786	0.000340769	-1.12957e-10	-0.291888
39791966	chr1:39791966:T:C	3.96396e-05	-1.12957e-10	-1.13048	0.000152249	-1.12957e-10	-1.09757
39792224	chr1:39792224:T:TTTTTG	3.56057e-05	-1.23781	-3.58392e-10	0.000114078	-1.38621	-3.58392e-10
39792282	chr1:39792282:C:G	3.73297e-05	-1.19052	-3.58392e-10	0.000118245	-1.35033	-3.58392e-10
39792292	chr1:39792292:G:A	9.35851e-05	0.612985	-0.884427	0.000166545	-0.151826	-0.855998
39792920	chr1:39792920:G:A	0.000356106	1.87777	-0.812853	0.000539089	0.977853	-0.811065
39792940	chr1:39792940:C:A	3.20926e-05	-1.34169	-3.58392e-10	9.58919e-05	-1.55987	-3.58392e-10
39793023	chr1:39793023:C:T	0.000468596	2.05006	-0.710634	0.00060988	1.04577	-0.755596
39793067	chr1:39793067:G:A	3.58746e-05	-1.23028	-3.58392e-10	0.000114873	-1.37927	-3.58392e-10
39793180	chr1:39793180:T:C	3.58963e-05	-1.22968	-3.58392e-10	0.000115231	-1.37615	-3.58392e-10
39793321	chr1:39793321:G:A	0.000208707	1.31313	-0.782515	0.000330693	0.495422	-0.817323
39793376	chr1:39793376:G:A	3.20118e-05	-1.12957e-10	-1.34421	0.000121894	-1.12957e-10	-1.31994
39793552	chr1:39793552:G:A	3.57705e-05	-1.23319	-3.58392e-10	0.000114534	-1.38222	-3.58392e-10
39793725	chr1:39793725:G:A	0.00115184	2.2388	-3.58392e-10	0.00178498	1.36407	-3.58392e-10
39793766	chr1:39793766:T:G	3.40548e-05	-1.12957e-10	-1.28234	0.000123644	-1.12957e-10	-1.30568
39793846	chr1:39793846:G:A	3.62543e-05	-1.12957e-10	-1.21975	0.000128686	-1.12957e-10	-1.26572
39793870	chr1:39793870:C:T	3.48556e-05	-1.2591	-3.58392e-10	0.000112338	-1.40158	-3.58392e-10
39793916	chr1:39793916:C:G	0.000114292	-1.12957e-10	-0.071556	0.000413733	-1.12957e-10	-0.0978716
39793926	chr1:39793926:T:C	3.26742e-05	-1.12957e-10	-1.32373	0.000119382	-1.12957e-10	-1.34077
39794106	chr1:39794106:C:T	3.76687e-05	-1.18148	-3.58392e-10	0.000119201	-1.34228	-3.58392e-10
39794132	chr1:39794132:A:G	3.70481e-05	-1.1981	-3.58392e-10	0.000117674	-1.35517	-3.58392e-10
39794235	chr1:39794235:G:A	3.34541e-05	-1.12957e-10	-1.30014	0.00012389	-1.12957e-10	-1.30369
39794413	chr1:39794413:G:A	3.37113e-05	-1.12957e-10	-1.29248	0.000124127	-1.12957e-10	-1.30179
39794470	chr1:39794470:C:T	3.27898e-05	-1.12957e-10	-1.3202	0.000121498	-1.12957e-10	-1.32319
39794722	chr1:39794722:T:TG	0.000131917	1.04552	-0.97366	0.000579548	1.13675	-0.89759
39794913	chr1:39794913:A:G	0.000803191	3.19385	-1.31557	0.00109868	2.18535	-1.30658
39794916	chr1:39794916:G:A	0.000124345	1.00612	-0.993369	0.000550617	1.1071	-0.919158
39795334	chr1:39795334:C:T	3.14866e-05	-1.12957e-10	-1.36075	0.000118243	-1.12957e-10	-1.35035
39795369	chr1:39795369:G:T	1.16337e-05	-1.3819	-0.974511	4.09843e-05	-1.43652	-0.97338
39795740	chr1:39795740:T:C	9.09204e-06	-1.45665	-1.14626	3.15256e-05	-1.50773	-1.16457
39795777	chr1:39795777:T:C	9.02849e-06	-1.45762	-1.15231	3.13006e-05	-1.50849	-1.17097
39795895	chr1:39795895:C:T	3.5995e-05	-1.12957e-10	-1.22693	0.000130877	-1.12957e-10	-1.24884
39795900	chr1:39795900:A:C	0.000116523	-1.12957e-10	-0.0522253	0.000421645	-1.12957e-10	-0.0789284
39796430	chr1:39796430:AC:A	1.07993e-05	-1.56766	-0.863167	4.28488e-05	-1.56675	-0.798671
39796471	chr1:39796471:G:T	9.08587e-06	-1.46262	-1.14097	3.15454e-05	-1.51219	-1.15948
39796489	chr1:39796489:T:TA	9.02993e-06	-1.47099	-1.13878	3.14162e-05	-1.51839	-1.15738
39796506	chr1:39796506:A:G	9.00379e-06	-1.46376	-1.14891	3.128e-05	-1.51303	-1.16709
39796581	chr1:39796581:T:A	9.20713e-06	-1.44922	-1.14112	3.18622e-05	-1.50204	-1.15963
39796662	chr1:39796662:A:G	9.11642e-06	-1.46032	-1.13992	3.16314e-05	-1.51048	-1.15846
39796700	chr1:39796700:T:C	8.55493e-06	-1.47272	-1.19109	2.9846e-05	-1.51964	-1.2074
39796998	chr1:39796998:C:T	6.99232e-05	-1.12957e-10	-0.562915	0.000278471	-1.12957e-10	-0.493779
39797116	chr1:39797116:T:TTCTC	9.1807e-06	-1.45419	-1.13902	3.1804e-05	-1.50588	-1.15762
39797242	chr1:39797242:G:A	9.09972e-06	-1.45307	-1.149	3.1528e-05	-1.50503	-1.16719
39797321	chr1:39797321:T:A	0.000319782	1.92726	-0.969931	0.00136528	1.98813	-0.892107
39797382	chr1:39797382:G:A	9.23699e-06	-1.45353	-1.13356	3.19871e-05	-1.50538	-1.15238
39797594	chr1:39797594:C:T	1.18993e-05	-1.41939	-0.91445	4.41425e-05	-1.50814	-0.827535
39797633	chr1:39797633:T:C	3.18244e-05	-1.12957e-10	-1.35008	0.000119237	-1.12957e-10	-1.34198
39797694	chr1:39797694:A:G	9.1526e-06	-1.45929	-1.13699	3.17431e-05	-1.50972	-1.1557
39797698	chr1:39797698:T:C	3.19221e-05	-1.12957e-10	-1.34702	0.000121458	-1.12957e-10	-1.32353
39797741	chr1:39797741:T:C	9.0778e-06	-1.46733	-1.13715	3.15485e-05	-1.51572	-1.15585
39797856	chr1:39797856:T:A	8.85641e-05	-1.12957e-10	-0.326586	0.000356497	-1.12957e-10	-0.246768
39797915	chr1:39797915:A:G	1.05176e-05	-1.41365	-1.04362	3.72234e-05	-1.46348	-1.04268
39798029	chr1:39798029:C:T	9.09178e-06	-1.43849	-1.16445	3.14153e-05	-1.49384	-1.18196
39798239	chr1:39798239:G:A	3.75512e-05	-1.18461	-3.58392e-10	0.000118875	-1.34502	-3.58392e-10
39798246	chr1:39798246:C:T	3.7478e-05	-1.12957e-10	-1.18656	0.00013171	-1.12957e-10	-1.24249
39798275	chr1:39798275:GGAA:G	9.18301e-06	-1.4489	-1.14406	3.17854e-05	-1.50187	-1.16221
39798410	chr1:39798410:T:C	8.94069e-06	-1.46642	-1.15328	3.10873e-05	-1.51501	-1.17128
39798474	chr1:39798474:C:T	9.16104e-06	-1.45183	-1.14352	3.17235e-05	-1.50409	-1.16195
39798496	chr1:39798496:T:C	9.17947e-06	-1.46223	-1.13112	3.18529e-05	-1.5119	-1.15007
39798685	chr1:39798685:G:A	5.9581e-05	-1.12957e-10	-0.722976	0.000236466	-1.12957e-10	-0.657288
39798728	chr1:39798728:G:T	0.000262759	1.4486	-0.687677	0.000399762	0.595489	-0.727713
39799080	chr1:39799080:T:C	9.14519e-06	-1.4471	-1.14998	3.16383e-05	-1.50063	-1.16809
39799095	chr1:39799095:G:C	3.31498e-05	-1.12957e-10	-1.30928	0.000121767	-1.12957e-10	-1.32098
39799181	chr1:39799181:C:T	8.35169e-05	-1.12957e-10	-0.385265	0.000335429	-1.12957e-10	-0.307681
39799531	chr1:39799531:C:A	3.26733e-05	-1.12957e-10	-1.32375	0.000120232	-1.12957e-10	-1.33367
39799684	chr1:39799684:C:T	0.000137757	-0.381198	0.496373	0.000260555	-0.93709	0.376811
39799765	chr1:39799765:C:G	3.4444e-05	-1.12957e-10	-1.27098	0.000127504	-1.12957e-10	-1.27495
39799850	chr1:39799850:G:A	8.85675e-06	-1.47031	-1.15883	3.08696e-05	-1.51675	-1.17657
39799897	chr1:39799897:C:T	3.6312e-05	-1.21817	-3.58392e-10	0.000115874	-1.37059	-3.58392e-10
39800032	chr1:39800032:T:TAGCC	3.13881e-05	-1.12957e-10	-1.36388	0.000117136	-1.12957e-10	-1.35976
39800442	chr1:39800442:G:T	5.54219e-05	-1.12957e-10	-0.795339	0.00021911	-1.12957e-10	-0.733518
39800566	chr1:39800566:A:T	3.93944e-05	-1.12957e-10	-1.13669	0.000143718	-1.12957e-10	-1.15524
39800666	chr1:39800666:G:A	3.32953e-05	-1.12957e-10	-1.3049	0.000122235	-1.12957e-10	-1.31715
39800671	chr1:39800671:C:A	3.32987e-05	-1.12957e-10	-1.3048	0.000122246	-1.12957e-10	-1.31706
39800814	chr1:39800814:T:TTACATGTA	3.34388e-05	-1.12957e-10	-1.3006	0.000125876	-1.12957e-10	-1.2878
39800959	chr1:39800959:C:T	8.77986e-05	-1.12957e-10	-0.335268	0.000349124	-1.12957e-10	-0.267666
39801031	chr1:39801031:T:C	3.3055e-05	-1.12957e-10	-1.31214	0.000121453	-1.12957e-10	-1.32356
39801680	chr1:39801680:T:C	1.04348e-05	-1.44258	-1.02259	3.71245e-05	-1.48739	-1.02143
39802006	chr1:39802006:G:A	3.32289e-05	-1.12957e-10	-1.30689	0.000122022	-1.12957e-10	-1.31889
39802151	chr1:39802151:C:T	3.51352e-05	-1.12957e-10	-1.25111	0.00013255	-1.12957e-10	-1.23614
39802452	chr1:39802452:A:G	0.00602975	5.13369	-1.23954	0.00415935	3.4536	-1.24358
39802696	chr1:39802696:G:A	1.15017e-05	-1.24212	-1.12569	3.88815e-05	-1.3712	-1.09138
39803034	chr1:39803034:G:A	3.14366e-05	-1.12957e-10	-1.36234	0.00011676	-1.12957e-10	-1.36297
39803047	chr1:39803047:C:T	5.38333e-05	-1.12957e-10	-0.82442	0.000211738	-1.12957e-10	-0.767742
39803089	chr1:39803089:G:C	5.45234e-05	-1.12957e-10	-0.811683	0.000214585	-1.12957e-10	-0.754385
39803339	chr1:39803339:A:G	0.000205245	1.72403	-1.21014	0.000861359	1.79548	-1.16006
39803449	chr1:39803449:G:A	2.10912e-05	-0.724598	-1.03686	0.000316584	0.611033	-0.976535
39803576	chr1:39803576:C:T	0.000342007	2.19792	-1.17341	0.000453376	1.14933	-1.1557
39803636	chr1:39803636:G:A	3.41833e-05	-1.12957e-10	-1.27857	0.000126577	-1.12957e-10	-1.28224
39803637	chr1:39803637:A:C	3.4112e-05	-1.12957e-10	-1.28066	0.00012632	-1.12957e-10	-1.28427
39803817	chr1:39803817:C:T	3.30934e-05	-1.12957e-10	-1.31098	0.000122895	-1.12957e-10	-1.31176
39803966	chr1:39803966:G:A	5.44743e-05	-1.12957e-10	-0.812584	0.000214371	-1.12957e-10	-0.755385
39803985	chr1:39803985:T:C	5.77937e-05	-1.12957e-10	-0.753433	0.000229029	-1.12957e-10	-0.689244
39804186	chr1:39804186:A:G	5.46632e-05	-1.12957e-10	-0.809123	0.000215149	-1.12957e-10	-0.751762
39804409	chr1:39804409:G:A	4.9622e-05	-1.12957e-10	-0.905879	0.000195025	-1.12957e-10	-0.849967
39804462	chr1:39804462:A:T	5.62497e-05	-1.12957e-10	-0.780513	0.000221712	-1.12957e-10	-0.721715
39804493	chr1:39804493:A:G	3.31442e-05	-1.12957e-10	-1.30945	0.000124168	-1.12957e-10	-1.30146
39804810	chr1:39804810:A:G	6.16136e-05	-1.12957e-10	-0.689431	0.00024392	-1.12957e-10	-0.626252
39804905	chr1:39804905:T:C	4.46791e-05	-1.12957e-10	-1.01081	0.000159435	-1.12957e-10	-1.05146
39804987	chr1:39804987:G:A	5.43306e-05	-1.12957e-10	-0.815226	0.000213779	-1.12957e-10	-0.758152
39805248	chr1:39805248:G:T	1.15821e-05	-1.23007	-1.13078	3.90448e-05	-1.3615	-1.09688
39805551	chr1:39805551:A:AG	5.45934e-05	-1.12957e-10	-0.810401	0.00021486	-1.12957e-10	-0.753105
39805627	chr1:39805627:C:T	3.4156e-05	-1.12957e-10	-1.27937	0.000126474	-1.12957e-10	-1.28306
39805893	chr1:39805893:A:G	0.000281583	1.97293	-1.14281	0.000391031	0.967605	-1.12191
39805903	chr1:39805903:T:TC	5.42654e-05	-1.12957e-10	-0.816426	0.000213507	-1.12957e-10	-0.759425
39806096	chr1:39806096:C:T	2.544e-05	-1.57399	-3.58392e-10	0.000110338	-1.41954	-3.58392e-10
39806322	chr1:39806322:A:G	5.32302e-05	-1.12957e-10	-0.835687	0.000209313	-1.12957e-10	-0.779263
39806386	chr1:39806386:A:G	5.35821e-05	-1.12957e-10	-0.829098	0.000210685	-1.12957e-10	-0.772731
39806440	chr1:39806440:G:GCTGGTCTGGAACTC	5.43755e-05	-1.12957e-10	-0.8144	0.000213962	-1.12957e-10	-0.757294
39806508	chr1:39806508:C:T	5.24936e-05	-1.12957e-10	-0.849622	0.000206349	-1.12957e-10	-0.793523
39806628	chr1:39806628:T:C	0.000345433	1.94526	-0.910774	0.00150921	2.02295	-0.826706
39806765	chr1:39806765:A:G	2.98088e-05	-1.36864	-0.04687	0.000111199	-1.4802	0.0684348
39806949	chr1:39806949:T:C	5.45705e-05	-1.12957e-10	-0.81082	0.000214772	-1.12957e-10	-0.753515
39807048	chr1:39807048:A:G	5.43859e-05	-1.12957e-10	-0.814208	0.000214003	-1.12957e-10	-0.757101
39807062	chr1:39807062:TC:T	3.15187e-05	-1.12957e-10	-1.35973	0.000117815	-1.12957e-10	-1.35397
39807240	chr1:39807240:C:T	3.27908e-05	-1.12957e-10	-1.32016	0.00012173	-1.12957e-10	-1.32128
39807351	chr1:39807351:A:G	5.45228e-05	-1.12957e-10	-0.811695	0.000214576	-1.12957e-10	-0.754429
39807526	chr1:39807526:C:T	3.49778e-05	-1.2556	-3.58392e-10	0.000112686	-1.39849	-3.58392e-10
39807802	chr1:39807802:C:T	3.23981e-05	-1.12957e-10	-1.33221	0.000122119	-1.12957e-10	-1.3181
39807901	chr1:39807901:G:A	3.14485e-05	-1.12957e-10	-1.36196	0.000117425	-1.12957e-10	-1.35729
39808126	chr1:39808126:GCGCCTC:G	5.66518e-05	-1.12957e-10	-0.773389	0.000222779	-1.12957e-10	-0.716913
39808135	chr1:39808135:CCCGGCCGTGACCCCGTCTGGGAACTGAGGAGTGT:C	5.91448e-05	-1.12957e-10	-0.730325	0.000233553	-1.12957e-10	-0.669684
39808168	chr1:39808168:G:A	3.13898e-05	-1.12957e-10	-1.36383	0.000116872	-1.12957e-10	-1.36202
39808227	chr1:39808227:G:A	2.58822e-05	-1.55676	-3.58392e-10	0.000103084	-1.48754	-3.58392e-10
39808238	chr1:39808238:G:A	0.00132443	3.67375	-1.29532	0.00169091	2.59535	-1.28542
39808375	chr1:39808375:G:A	3.0404e-05	-1.39574	-3.58392e-10	0.000102046	-1.49767	-3.58392e-10
39808393	chr1:39808393:G:C	0.000103133	-1.12957e-10	-0.174295	0.000416228	-1.12957e-10	-0.0918596
39808623	chr1:39808623:A:G	3.13892e-05	-1.12957e-10	-1.36385	0.00011666	-1.12957e-10	-1.36383
39808643	chr1:39808643:AC:A	4.86681e-05	-1.12957e-10	-0.925289	0.000190408	-1.12957e-10	-0.873921
39808776	chr1:39808776:A:T	3.37977e-05	-1.12957e-10	-1.28992	0.000125829	-1.12957e-10	-1.28817
39808787	chr1:39808787:G:T	0.0007961	-1.12957e-10	1.86941	0.00276174	-1.12957e-10	1.80052
39808822	chr1:39808822:T:C	3.26043e-05	-1.12957e-10	-1.32587	0.000120009	-1.12957e-10	-1.33553
39808909	chr1:39808909:G:T	3.42634e-05	-1.27624	-3.58392e-10	0.000110879	-1.41465	-3.58392e-10
39808973	chr1:39808973:T:A	5.99619e-05	-1.12957e-10	-0.716603	0.00023807	-1.12957e-10	-0.650527
39809086	chr1:39809086:T:C	3.41345e-05	-1.27691	-0.00309607	0.000124203	-1.4107	0.109527
39809213	chr1:39809213:G:T	5.45041e-05	-1.12957e-10	-0.812038	0.000214494	-1.12957e-10	-0.75481
39809234	chr1:39809234:C:T	5.44984e-05	-1.12957e-10	-0.812142	0.000214475	-1.12957e-10	-0.754901
39809264	chr1:39809264:A:G	5.44743e-05	-1.12957e-10	-0.812584	0.000214371	-1.12957e-10	-0.755385
39809397	chr1:39809397:G:A	5.63901e-05	-1.12957e-10	-0.778019	0.000223187	-1.12957e-10	-0.715082
39809399	chr1:39809399:G:A	1.10744e-05	-1.55353	-0.852145	4.33094e-05	-1.57123	-0.783489
39809417	chr1:39809417:A:T	0.000177208	-0.528788	0.895799	0.000346066	-1.04284	0.76638
39809431	chr1:39809431:A:G	3.4753e-05	-1.28342	0.0213731	0.000126794	-1.41548	0.134956
39809448	chr1:39809448:G:C	0.00359375	4.06516	-0.688519	0.00274577	2.53756	-0.742831
39809569	chr1:39809569:A:G	0.000528453	2.42711	-0.967468	0.0022772	2.49619	-0.888582
39809653	chr1:39809653:C:T	0.00230853	4.21765	-1.28359	0.00278593	3.08133	-1.27209
39809877	chr1:39809877:T:C	0.000477062	2.30075	-0.943415	0.00206033	2.36981	-0.862278
39810602	chr1:39810602:G:A	3.39712e-05	-1.2848	-3.58392e-10	0.000110273	-1.42013	-3.58392e-10
39810649	chr1:39810649:AGTC:A	3.29379e-05	-1.12957e-10	-1.31569	0.000122037	-1.12957e-10	-1.31877
39810698	chr1:39810698:C:T	3.13922e-05	-1.12957e-10	-1.36375	0.000117364	-1.12957e-10	-1.35781
39810848	chr1:39810848:T:C	6.31555e-05	0.303148	-0.967861	4.09942e-05	-1.49791	-0.911756
39811088	chr1:39811088:G:A	5.05729e-05	-1.12957e-10	-0.886896	0.000198939	-1.12957e-10	-0.830093
39811265	chr1:39811265:A:G	2.39091e-05	-1.41653	-0.219523	8.04478e-05	-1.53822	-0.19726
39811650	chr1:39811650:T:C	6.72225e-05	0.266398	-0.868702	4.55208e-05	-1.50576	-0.79916
39811821	chr1:39811821:T:C	3.14967e-05	-1.44074	0.0803114	0.000121414	-1.55884	0.234948
39812157	chr1:39812157:C:T	3.2468e-05	-1.12957e-10	-1.33006	0.00012041	-1.12957e-10	-1.33219
39812216	chr1:39812216:G:A	3.44588e-05	-1.27055	-3.58392e-10	0.000111425	-1.40974	-3.58392e-10
39812323	chr1:39812323:A:G	1.23342e-05	-1.2145	-1.08344	4.16729e-05	-1.35025	-1.04299
39812345	chr1:39812345:A:G	9.32301e-06	-1.57405	-1.00378	4.08061e-05	-1.37308	-1.04118
39812622	chr1:39812622:T:G	0.00188041	3.97924	-1.25031	0.00232999	2.86717	-1.23664
39812715	chr1:39812715:T:A	3.29638e-05	-1.12957e-10	-1.3149	0.000122132	-1.12957e-10	-1.31799
39812743	chr1:39812743:G:A	2.74143e-05	-1.49925	-3.58392e-10	0.00014317	-1.15906	-3.58392e-10
39812838	chr1:39812838:C:T	5.90706e-05	-1.12957e-10	-0.731581	0.000234352	-1.12957e-10	-0.666266
39813335	chr1:39813335:A:T	3.93825e-05	-1.12957e-10	-1.13699	0.00014313	-1.12957e-10	-1.15934
39813484	chr1:39813484:T:C	9.83281e-06	-1.51018	-1.0144	3.95047e-05	-1.38482	-1.06185
39813536	chr1:39813536:T:C	5.06417e-05	0.478051	-1.36359	0.000228483	0.665803	-1.35743
39813572	chr1:39813572:TA:T	3.88707e-05	-1.15007	-3.58392e-10	0.000136601	-1.20603	-3.58392e-10
39813704	chr1:39813704:G:A	3.14196e-05	-1.12957e-10	-1.36288	0.000116916	-1.12957e-10	-1.36164
39813854	chr1:39813854:C:T	3.14027e-05	-1.12957e-10	-1.36342	0.000116892	-1.12957e-10	-1.36184
39813858	chr1:39813858:C:T	0.00157379	3.90645	-1.35553	0.00196488	2.81174	-1.35165
39813930	chr1:39813930:T:A	1.85186e-05	-0.59292	-1.29862	9.19719e-05	-0.341389	-1.26022
39814044	chr1:39814044:C:T	3.3872e-05	-1.12957e-10	-1.28773	0.000124672	-1.12957e-10	-1.29741
39814237	chr1:39814237:T:G	2.50859e-05	-1.38618	-0.201828	8.30639e-05	-1.5235	-0.179983
39814545	chr1:39814545:A:C	2.40417e-05	-0.328681	-1.30184	0.000122195	-0.0524349	-1.26504
39814631	chr1:39814631:C:T	0.00207918	4.12637	-1.29696	0.00250954	2.99167	-1.2869
39814728	chr1:39814728:T:C	3.15286e-05	-1.12957e-10	-1.35942	0.000118615	-1.12957e-10	-1.34721
39814799	chr1:39814799:C:T	0.000157209	-1.12957e-10	0.247261	0.000609404	-1.12957e-10	0.289389
39815529	chr1:39815529:A:G	3.24537e-05	-1.12957e-10	-1.3305	0.000118045	-1.12957e-10	-1.35203
39815579	chr1:39815579:A:G	8.01406e-05	0.480241	-0.906771	4.5721e-05	-1.46083	-0.839707
39815769	chr1:39815769:C:T	8.07806e-06	-1.40638	-1.31478	2.74882e-05	-1.47153	-1.33781
39815939	chr1:39815939:G:A	3.2399e-05	-1.12957e-10	-1.33219	0.000119683	-1.12957e-10	-1.33825
39816084	chr1:39816084:G:A	3.15479e-05	-1.12957e-10	-1.35881	0.000118532	-1.12957e-10	-1.34791
39816152	chr1:39816152:G:C	7.93687e-06	-1.38803	-1.35076	2.72442e-05	-1.45729	-1.36096
39816195	chr1:39816195:A:G	6.84859e-05	-1.12957e-10	-0.583686	0.000274053	-1.12957e-10	-0.509772
39816728	chr1:39816728:G:A	3.73456e-05	-1.12957e-10	-1.1901	0.000141319	-1.12957e-10	-1.17207
39816773	chr1:39816773:G:A	6.19185e-05	-0.684494	-3.58392e-10	0.000115217	-1.37627	-3.58392e-10
39816963	chr1:39816963:A:G	2.34366e-05	-1.06047	-0.595542	0.000415962	0.300877	-0.393376
39816965	chr1:39816965:A:G	2.35577e-05	-1.07609	-0.574773	0.000413198	0.270941	-0.370106
39817015	chr1:39817015:A:G	3.19447e-05	-1.12957e-10	-1.34631	0.000117057	-1.12957e-10	-1.36043
39817019	chr1:39817019:G:A	3.19774e-05	-1.12957e-10	-1.34528	0.000117111	-1.12957e-10	-1.35997
39817021	chr1:39817021:A:C	3.19645e-05	-1.12957e-10	-1.34569	0.000117089	-1.12957e-10	-1.36016
39817036	chr1:39817036:C:T	0.000201379	-0.711239	1.20611	0.000348739	-1.21099	0.942223
39817065	chr1:39817065:G:C	3.30978e-05	-1.12957e-10	-1.31085	0.000126544	-1.12957e-10	-1.2825
39817146	chr1:39817146:A:G	3.84978e-05	-0.292549	-0.867164	4.054e-05	-1.56539	-0.855414
39817379	chr1:39817379:T:G	0.000834917	2.34094	-0.423921	0.00232918	1.98558	-0.355401
39817687	chr1:39817687:A:G	2.40428e-05	-1.26788	-0.362601	6.37009e-05	-1.46403	-0.504858
39817844	chr1:39817844:T:C	4.30753e-05	-1.12957e-10	-1.04736	0.000157063	-1.12957e-10	-1.06645
39818331	chr1:39818331:C:T	3.23097e-05	-1.12957e-10	-1.33495	0.000118004	-1.12957e-10	-1.35237
39818381	chr1:39818381:A:G	1.67244e-05	-0.742762	-1.25068	0.000275263	0.662835	-1.1682
39818515	chr1:39818515:G:A	3.1572e-05	-1.12957e-10	-1.35804	0.000116655	-1.12957e-10	-1.36387
39819029	chr1:39819029:C:T	6.71698e-05	-0.603089	-3.58392e-10	0.000307783	-0.393699	-3.58392e-10
39819188	chr1:39819188:G:A	3.3253e-05	-1.12957e-10	-1.30617	0.000121815	-1.12957e-10	-1.32059
39819261	chr1:39819261:T:C	0.000611619	1.6058	-3.58392e-10	0.00141843	1.13421	-3.58392e-10
39819675	chr1:39819675:A:G	3.01253e-05	-1.40495	-3.58392e-10	0.000195137	-0.84939	-3.58392e-10
39819695	chr1:39819695:A:T	0.000379954	1.46115	-0.33141	0.000632066	0.656178	-0.330278
39819734	chr1:39819734:T:G	3.3592e-05	-1.12957e-10	-1.29603	0.000125389	-1.12957e-10	-1.29167
39819854	chr1:39819854:G:C	3.32265e-05	-1.12957e-10	-1.30697	0.000123983	-1.12957e-10	-1.30295
39820093	chr1:39820093:G:A	3.36472e-05	-1.12957e-10	-1.29438	0.000125605	-1.12957e-10	-1.28995
39820242	chr1:39820242:A:G	7.20474e-05	-1.12957e-10	-0.532989	0.000268428	-1.12957e-10	-0.53051
39820245	chr1:39820245:G:C	3.31421e-05	-1.12957e-10	-1.30951	0.000120203	-1.12957e-10	-1.33391
39820259	chr1:39820259:C:A	3.36914e-05	-1.12957e-10	-1.29307	0.000125775	-1.12957e-10	-1.2886
39820287	chr1:39820287:G:A	3.36472e-05	-1.12957e-10	-1.29438	0.000125605	-1.12957e-10	-1.28995
39820333	chr1:39820333:C:T	4.24546e-05	-1.48213	0.420251	0.000130256	-1.5691	0.315512
39820378	chr1:39820378:A:G	2.23051e-05	-1.13744	-0.568055	5.52212e-05	-1.35219	-0.759554
39820388	chr1:39820388:T:C	6.73784e-06	-1.54195	-1.36062	8.98182e-05	-0.26142	-1.36389
39820454	chr1:39820454:G:T	3.38898e-05	-1.12957e-10	-1.2872	0.000126539	-1.12957e-10	-1.28254
39820600	chr1:39820600:A:G	1.88839e-05	-0.865427	-1.00658	0.000312712	0.465261	-0.84307
39820690	chr1:39820690:G:T	3.16819e-05	-1.12957e-10	-1.35457	0.000116702	-1.12957e-10	-1.36347
39820724	chr1:39820724:A:G	0.000846033	2.32059	-0.39034	0.00231746	1.94647	-0.321335
39821139	chr1:39821139:C:T	3.53355e-05	-1.12957e-10	-1.24542	0.000132088	-1.12957e-10	-1.23962
39821205	chr1:39821205:G:A	9.76461e-05	-0.228964	-3.58392e-10	0.000478439	0.0474359	-3.58392e-10
39821576	chr1:39821576:G:GA	3.33844e-05	-1.12957e-10	-1.30222	0.000124482	-1.12957e-10	-1.29893
39821607	chr1:39821607:C:T	5.55538e-05	0.192354	-0.985315	3.77131e-05	-1.56212	-0.930964
39821994	chr1:39821994:G:A	3.14838e-05	-1.12957e-10	-1.36084	0.000117302	-1.12957e-10	-1.35834
39822147	chr1:39822147:T:C	0.00132275	2.39413	-0.0169749	0.00359305	2.01564	0.0480292
39822151	chr1:39822151:G:A	6.0778e-05	0.242592	-0.945677	3.95505e-05	-1.55738	-0.88813
39822245	chr1:39822245:C:T	5.83896e-05	0.210573	-0.953748	3.90959e-05	-1.56039	-0.896681
39822260	chr1:39822260:T:A	7.08109e-05	0.324706	-0.875007	4.3901e-05	-1.54785	-0.793305
39822379	chr1:39822379:G:A	1.64893e-05	-0.703069	-1.30453	0.000258412	0.689051	-1.25759
39822504	chr1:39822504:G:C	3.14161e-05	-1.12957e-10	-1.36299	0.000116665	-1.12957e-10	-1.36378
39822535	chr1:39822535:G:C	5.72924e-05	-1.12957e-10	-0.762146	0.000206814	-1.12957e-10	-0.791271
39822745	chr1:39822745:G:A	0.000273696	2.01812	-1.21642	0.000760326	1.74156	-1.2309
39822792	chr1:39822792:C:T	5.04808e-05	0.1006	-0.989319	3.73321e-05	-1.56852	-0.934723
39822802	chr1:39822802:T:C	0.000262996	2.00237	-1.24054	0.000731834	1.72641	-1.25395
39822917	chr1:39822917:CAA:C	3.21833e-05	-1.12957e-10	-1.33887	0.000119877	-1.12957e-10	-1.33663
39823149	chr1:39823149:G:C	3.13956e-05	-1.12957e-10	-1.36365	0.000116672	-1.12957e-10	-1.36372
39823198	chr1:39823198:T:C	3.91777e-05	-1.12957e-10	-1.14221	0.000148538	-1.12957e-10	-1.12225
39823370	chr1:39823370:C:A	3.13969e-05	-1.12957e-10	-1.3636	0.000116652	-1.12957e-10	-1.3639
39823414	chr1:39823414:C:T	3.24984e-05	-1.12957e-10	-1.32912	0.000121116	-1.12957e-10	-1.32635
39823663	chr1:39823663:A:G	3.15467e-05	-1.12957e-10	-1.35884	0.000116652	-1.12957e-10	-1.3639
39823891	chr1:39823891:T:C	4.98318e-05	-1.12957e-10	-0.90166	0.000190834	-1.12957e-10	-0.871688
39823898	chr1:39823898:C:T	2.56656e-05	-1.56516	-3.58392e-10	0.000106846	-1.45171	-3.58392e-10
39824070	chr1:39824070:G:A	3.17068e-05	-1.12957e-10	-1.35378	0.000117427	-1.12957e-10	-1.35728
39824140	chr1:39824140:A:C	8.3029e-06	-1.47267	-1.22103	0.00011872	-0.0358378	-1.31049
39824201	chr1:39824201:G:A	3.31822e-05	-1.12957e-10	-1.3083	0.000128509	-1.12957e-10	-1.2671
39824416	chr1:39824416:A:G	3.22099e-05	-1.12957e-10	-1.33804	0.000121504	-1.12957e-10	-1.32314
39824488	chr1:39824488:T:C	3.19331e-05	-1.12957e-10	-1.34667	0.000117606	-1.12957e-10	-1.35575
39824605	chr1:39824605:T:C	6.05997e-05	0.632688	-1.33871	0.00023375	0.644819	-1.31366
39824925	chr1:39824925:C:A	7.39261e-06	-1.4508	-1.35904	0.000131307	0.117234	-1.36279
39825024	chr1:39825024:A:G	7.69262e-06	-1.40615	-1.3639	0.000155364	0.27629	-1.35361
39825196	chr1:39825196:A:G	3.5762e-05	-1.42401	0.190587	9.42005e-05	-1.57296	-0.00470959
39825292	chr1:39825292:T:C	0.000129249	0.454896	-0.403468	0.000440903	0.262419	-0.296686
39825520	chr1:39825520:C:A	3.22337e-05	-1.12957e-10	-1.3373	0.000122442	-1.12957e-10	-1.31545
39825759	chr1:39825759:C:T	0.00112179	1.46641	0.745956	0.00343517	1.16958	0.849146
39826082	chr1:39826082:T:C	3.3314e-05	-1.12957e-10	-1.30434	0.00012379	-1.12957e-10	-1.30451
39826394	chr1:39826394:G:A	4.13014e-05	-1.12957e-10	-1.08942	0.000162882	-1.12957e-10	-1.03007
39826422	chr1:39826422:A:C	4.60329e-05	-0.980957	-3.58392e-10	0.000143513	-1.15667	-3.58392e-10
39826470	chr1:39826470:A:G	0.000165811	1.63759	-1.33705	0.000270949	0.813886	-1.33505
39826549	chr1:39826549:C:A	6.90287e-06	-1.53939	-1.33899	8.87e-05	-0.27652	-1.36131
39826612	chr1:39826612:A:G	6.99109e-05	-1.12957e-10	-0.563092	0.000269313	-1.12957e-10	-0.52722
39826792	chr1:39826792:C:T	8.11666e-06	-1.35256	-1.36383	2.53269e-05	-1.52988	-1.36135
39826896	chr1:39826896:C:T	2.61864e-05	-1.54507	-3.58392e-10	9.45827e-05	-1.57362	-3.58392e-10
39826926	chr1:39826926:G:A	3.55466e-05	-1.12957e-10	-1.23947	0.000140974	-1.12957e-10	-1.17452
39826994	chr1:39826994:ACAGGAATCTCT:A	3.72293e-05	-1.12957e-10	-1.19322	0.000135645	-1.12957e-10	-1.21305
39827026	chr1:39827026:A:C	9.66529e-06	-1.46836	-1.07341	6.01739e-05	-0.926557	-1.0993
39827070	chr1:39827070:C:G	0.000316471	2.12048	-1.17356	0.000467898	1.21124	-1.18608
39827380	chr1:39827380:G:A	3.25414e-05	-1.12957e-10	-1.3278	0.000123882	-1.12957e-10	-1.30377
39827530	chr1:39827530:C:T	0.0001438	-1.12957e-10	0.158109	0.000650097	-1.12957e-10	0.354028
39828095	chr1:39828095:C:T	0.00102596	2.12307	-3.58392e-10	0.00152544	1.20695	-3.58392e-10
39828246	chr1:39828246:G:C	4.51967e-05	-0.999288	-3.58392e-10	0.000140921	-1.17489	-3.58392e-10
39828456	chr1:39828456:G:A	0.000272269	-1.12957e-10	0.796476	0.00129022	-1.12957e-10	1.03948
39828514	chr1:39828514:A:C	9.67427e-06	-1.27465	-1.26619	4.00198e-05	-1.29614	-1.13758
39828565	chr1:39828565:C:A	0.00021941	-1.12957e-10	0.580627	0.00102649	-1.12957e-10	0.810804
39828622	chr1:39828622:T:C	0.000183196	-1.12957e-10	0.400244	0.000848657	-1.12957e-10	0.620563
39828766	chr1:39828766:C:T	6.28413e-05	-0.6697	-3.58392e-10	0.00018601	-0.897294	-3.58392e-10
39829198	chr1:39829198:G:GT	2.0663e-05	-0.798128	-0.983841	9.89287e-05	-0.649913	-0.878781
39829228	chr1:39829228:T:C	7.31649e-06	-1.46255	-1.35764	4.09653e-05	-1.0583	-1.35206
39829335	chr1:39829335:C:T	4.55308e-05	-0.991925	-3.58392e-10	0.000141475	-1.17097	-3.58392e-10
39829780	chr1:39829780:C:T	7.081e-05	0.739141	-1.28945	0.000689294	1.67166	-1.25909
39829834	chr1:39829834:ACTC:A	0.000178134	1.58113	-1.20891	0.000236398	0.601654	-1.25923
39830073	chr1:39830073:T:C	3.13991e-05	-1.12957e-10	-1.36353	0.000116699	-1.12957e-10	-1.3635
39830110	chr1:39830110:T:C	0.000216324	1.9261	-1.35963	0.000280937	0.878132	-1.3631
39830208	chr1:39830208:C:A	0.000127562	1.06245	-1.02416	0.000483959	1.09218	-1.03327
39830410	chr1:39830410:G:A	3.4399e-05	-1.12957e-10	-1.27229	0.000125022	-1.12957e-10	-1.2946
39830781	chr1:39830781:C:T	0.0001442	0.160889	-3.58392e-10	0.000369187	-0.21179	-3.58392e-10
39830899	chr1:39830899:C:T	9.67462e-05	0.879476	-1.1177	0.000365992	0.906477	-1.12696
39831362	chr1:39831362:T:A	0.000233745	-1.12957e-10	0.643916	0.00109993	-1.12957e-10	0.879909
39831403	chr1:39831403:G:A	0.000199737	1.73241	-1.24572	0.000257591	0.726476	-1.2982
39831661	chr1:39831661:G:A	3.34887e-05	-1.12957e-10	-1.29911	0.000123349	-1.12957e-10	-1.30808
39832099	chr1:39832099:C:G	3.14036e-05	-1.12957e-10	-1.36339	0.000116715	-1.12957e-10	-1.36335
39832519	chr1:39832519:G:A	0.000104054	1.19303	-1.35844	0.000170804	0.381052	-1.36363
39832608	chr1:39832608:C:T	2.63583e-05	-1.53853	-3.58392e-10	0.00010863	-1.43515	-3.58392e-10
39832791	chr1:39832791:A:G	3.14033e-05	-1.12957e-10	-1.3634	0.000116714	-1.12957e-10	-1.36336
39832947	chr1:39832947:C:T	3.41056e-05	-1.12957e-10	-1.28085	0.000124085	-1.12957e-10	-1.30213
39833409	chr1:39833409:A:G	3.93883e-05	-1.12957e-10	-1.13684	0.000141199	-1.12957e-10	-1.17292
39833523	chr1:39833523:T:C	0.000699078	2.96378	-1.22433	4.91636e-05	-0.989894	-1.23805
39833606	chr1:39833606:C:T	4.4807e-05	-1.00795	-3.58392e-10	0.000139746	-1.18327	-3.58392e-10
39833654	chr1:39833654:TTATAGTTCAGTAATGTTAAGTGTATTACAGTATGAAAGTGTATTAAGTAGTTTTAAGCG:T	3.40026e-05	-1.12957e-10	-1.28388	0.00012293	-1.12957e-10	-1.31148
39833788	chr1:39833788:GAA:G	7.58484e-06	-1.49712	-1.28704	2.85119e-05	-1.57272	-1.20005
39833898	chr1:39833898:T:C	0.000139156	0.12528	-3.58392e-10	0.000316544	-0.365631	-3.58392e-10
39834012	chr1:39834012:C:CA	6.96109e-06	-1.53691	-1.33307	5.32101e-05	-0.785165	-1.36368
39834043	chr1:39834043:G:GTAA	0.000218347	1.81072	-1.23494	0.000276653	0.789788	-1.29012
39834083	chr1:39834083:G:A	2.55091e-05	-1.57128	-3.58392e-10	9.87265e-05	-1.53074	-3.58392e-10
39834149	chr1:39834149:A:G	3.54337e-05	-0.0148113	-1.22784	0.000106362	-0.310191	-1.14606
39834688	chr1:39834688:C:T	4.95157e-05	-1.12957e-10	-0.908024	0.000177727	-1.12957e-10	-0.942844
39834750	chr1:39834750:G:A	0.000209919	-1.12957e-10	0.536408	0.000981211	-1.12957e-10	0.765695
39834889	chr1:39834889:C:T	3.91331e-05	-1.12957e-10	-1.14334	0.000142088	-1.12957e-10	-1.16664
39835171	chr1:39835171:T:A	0.000136562	0.106463	-3.58392e-10	0.000297759	-0.426807	-3.58392e-10
39835182	chr1:39835182:A:T	6.94979e-06	-1.5458	-1.3258	5.59431e-05	-0.734873	-1.36388
39835420	chr1:39835420:T:C	0.000630768	2.85466	-1.21804	4.75813e-05	-1.02869	-1.23197
39835594	chr1:39835594:T:C	7.63562e-06	-1.43739	-1.3401	2.90146e-05	-1.4244	-1.33089
39835693	chr1:39835693:C:A	5.46888e-05	-1.12957e-10	-0.808654	0.000195222	-1.12957e-10	-0.848957
39836381	chr1:39836381:C:A	3.2933e-05	-1.12957e-10	-1.31584	0.000121467	-1.12957e-10	-1.32345
39836551	chr1:39836551:C:T	4.51785e-05	-1.12957e-10	-0.999693	0.000172987	-1.12957e-10	-0.969876
39837125	chr1:39837125:T:C	7.31683e-06	-1.45823	-1.3619	2.7665e-05	-1.43922	-1.36371
39837417	chr1:39837417:G:T	0.000160772	1.24515	-0.975471	0.000604956	1.27019	-0.988131
39837431	chr1:39837431:T:G	1.12345e-05	-1.15522	-1.23611	3.4262e-05	-1.31588	-1.27317
39837474	chr1:39837474:A:T	7.52776e-05	-1.12957e-10	-0.489131	0.000309984	-1.12957e-10	-0.386571
39837955	chr1:39837955:C:T	0.00328998	1.7486	1.53973	0.0140544	1.69404	1.73356
39838414	chr1:39838414:T:C	0.000592963	2.85914	-1.28432	4.47308e-05	-1.02752	-1.29491
39838461	chr1:39838461:G:A	4.42031e-05	-1.12957e-10	-1.02152	0.000169128	-1.12957e-10	-0.992439
39838883	chr1:39838883:G:C	3.14486e-05	-1.12957e-10	-1.36196	0.000118538	-1.12957e-10	-1.34786
39838975	chr1:39838975:A:G	0.000152819	1.23846	-1.01952	0.00057517	1.2629	-1.03133
39839599	chr1:39839599:T:C	1.54459e-05	-1.04156	-1.0314	4.94725e-05	-1.20682	-1.01485
39839653	chr1:39839653:C:T	3.13941e-05	-1.12957e-10	-1.36369	0.000117433	-1.12957e-10	-1.35723
39839952	chr1:39839952:C:T	8.82737e-05	-1.12957e-10	-0.329871	0.00034548	-1.12957e-10	-0.278157
39840652	chr1:39840652:C:T	1.34566e-05	-1.07377	-1.13707	4.3224e-05	-1.23216	-1.12454
39840752	chr1:39840752:T:G	4.26899e-05	-1.12957e-10	-1.05635	0.000152356	-1.12957e-10	-1.09687
39841193	chr1:39841193:C:T	0.000451337	2.65539	-1.35349	3.97339e-05	-1.08271	-1.35818
39841226	chr1:39841226:T:C	1.30259e-05	-1.08647	-1.15691	3.4932e-05	-1.36557	-1.20412
39841605	chr1:39841605:T:C	3.27218e-05	-1.12957e-10	-1.32227	0.000121602	-1.12957e-10	-1.32234
39842047	chr1:39842047:A:G	1.32329e-05	-0.946418	-1.28119	2.97724e-05	-1.53929	-1.19022
39842051	chr1:39842051:T:C	0.000236724	-1.12957e-10	0.656583	0.00111477	-1.12957e-10	0.893309
39842345	chr1:39842345:T:C	0.000222676	1.8281	-1.2327	0.00028179	0.806488	-1.28842
39842380	chr1:39842380:T:C	1.13779e-05	-1.04649	-1.33215	2.91028e-05	-1.46476	-1.2875
39843006	chr1:39843006:C:T	3.49494e-05	-1.12957e-10	-1.25641	0.00013109	-1.12957e-10	-1.24721
39843081	chr1:39843081:C:T	3.28669e-05	-1.12957e-10	-1.31785	0.000122133	-1.12957e-10	-1.31798
39843246	chr1:39843246:T:C	0.000157656	1.27362	-1.02351	0.000593226	1.29768	-1.0352
39843504	chr1:39843504:G:A	8.85842e-05	-1.12957e-10	-0.32636	0.000309513	-1.12957e-10	-0.388094
39843700	chr1:39843700:C:G	4.50856e-05	-1.00175	-3.58392e-10	0.000140488	-1.17797	-3.58392e-10
39844549	chr1:39844549:G:A	4.41879e-05	-1.02186	-3.58392e-10	0.000138285	-1.19378	-3.58392e-10
39844873	chr1:39844873:C:A	3.49682e-05	-1.12957e-10	-1.25587	0.000131162	-1.12957e-10	-1.24666
39845082	chr1:39845082:T:C	0.000234816	-1.12957e-10	0.648489	0.00110528	-1.12957e-10	0.884762
39845369	chr1:39845369:T:C	3.30762e-05	-1.12957e-10	-1.3115	0.000121315	-1.12957e-10	-1.3247
39845392	chr1:39845392:C:T	3.28541e-05	-1.12957e-10	-1.31824	0.000122086	-1.12957e-10	-1.31837
39845511	chr1:39845511:C:T	3.28541e-05	-1.12957e-10	-1.31824	0.000122086	-1.12957e-10	-1.31837
39845881	chr1:39845881:C:T	3.47282e-05	-1.12957e-10	-1.26276	0.000130233	-1.12957e-10	-1.25377
39846071	chr1:39846071:A:G	1.95941e-05	-1.07724	-0.757849	5.7549e-05	-1.22414	-0.846315
39846760	chr1:39846760:A:G	0.000210885	1.89519	-1.35419	3.18663e-05	-1.3226	-1.33894
39846929	chr1:39846929:C:G	0.000234816	-1.12957e-10	0.648489	0.00110528	-1.12957e-10	0.884762
39847077	chr1:39847077:AT:A	0.000102984	1.18179	-1.35753	0.000169181	0.371276	-1.3634
39847090	chr1:39847090:A:G	0.000110669	1.25339	-1.35717	0.000179768	0.431868	-1.36329
39847192	chr1:39847192:A:G	3.92835e-05	-1.12957e-10	-1.13951	0.000140855	-1.12957e-10	-1.17536
39847346	chr1:39847346:C:G	2.97015e-05	-1.41912	-3.58392e-10	0.000134924	-1.21838	-3.58392e-10
39847435	chr1:39847435:G:A	0.00376701	1.92446	1.49926	0.0160451	1.86868	1.69138
39848489	chr1:39848489:T:G	1.92928e-05	-1.09121	-0.759366	6.60054e-05	-1.24786	-0.685498
39848660	chr1:39848660:C:T	1.27619e-05	-1.13307	-1.13078	3.69719e-05	-1.33202	-1.18092
39848940	chr1:39848940:C:A	1.36735e-05	-1.00587	-1.18899	4.33557e-05	-1.17589	-1.17777
39849111	chr1:39849111:T:C	4.50608e-05	-1.12957e-10	-1.0023	0.000172577	-1.12957e-10	-0.97225
39849137	chr1:39849137:T:C	2.7496e-05	-1.49627	-3.58392e-10	0.000173661	-0.965986	-3.58392e-10
39849260	chr1:39849260:A:C	6.79495e-06	-1.56336	-1.33078	6.32716e-05	-0.611828	-1.36383
39849596	chr1:39849596:G:A	1.90273e-05	-1.09048	-0.77396	5.60516e-05	-1.23559	-0.861234
39849682	chr1:39849682:A:C	4.40454e-05	-1.12957e-10	-1.02509	0.00015956	-1.12957e-10	-1.05068
39849861	chr1:39849861:T:C	3.13877e-05	-1.12957e-10	-1.3639	0.000117447	-1.12957e-10	-1.35711
39850044	chr1:39850044:C:T	0.000256284	1.97824	-1.24227	0.000317865	0.933947	-1.29541
39850216	chr1:39850216:A:T	7.04816e-06	-1.49405	-1.3635	2.65901e-05	-1.47876	-1.3638
39850483	chr1:39850483:C:T	0.000360528	2.44101	-1.36376	6.52242e-05	-0.584748	-1.36051
39851009	chr1:39851009:T:A	4.60702e-05	-0.980148	-3.58392e-10	0.000143044	-1.15994	-3.58392e-10
39851330	chr1:39851330:C:T	0.000234086	-1.12957e-10	0.645377	0.00110168	-1.12957e-10	0.881502
39851773	chr1:39851773:C:G	0.00314105	1.83349	1.40851	0.0133535	1.77885	1.59759
39852063	chr1:39852063:G:A	0.000214521	-1.12957e-10	0.558095	0.00100451	-1.12957e-10	0.789158
39852307	chr1:39852307:G:A	3.24541e-05	-1.12957e-10	-1.33049	0.000119876	-1.12957e-10	-1.33664
39852932	chr1:39852932:T:C	3.1461e-05	-1.12957e-10	-1.36157	0.000116669	-1.12957e-10	-1.36376
39853081	chr1:39853081:G:A	3.30463e-05	-1.12957e-10	-1.3124	0.000122819	-1.12957e-10	-1.31238
39853337	chr1:39853337:G:A	1.46167e-05	-0.978574	-1.14957	4.61078e-05	-1.15534	-1.13678
39853415	chr1:39853415:G:C	3.16153e-05	-1.12957e-10	-1.35667	0.000119958	-1.12957e-10	-1.33595
39853681	chr1:39853681:G:C	4.58638e-05	-0.984638	-3.58392e-10	0.000142189	-1.16594	-3.58392e-10
39853703	chr1:39853703:C:T	0.000758981	3.03334	-1.21168	5.09985e-05	-0.965584	-1.22571
39854362	chr1:39854362:T:C	4.69732e-05	-0.960736	-3.58392e-10	0.000145366	-1.14384	-3.58392e-10
39854640	chr1:39854640:T:G	0.000740399	2.9997	-1.20283	5.08115e-05	-0.977756	-1.21721
39854876	chr1:39854876:C:T	0.000186534	0.418299	-3.58392e-10	0.000366221	-0.219854	-3.58392e-10
39854921	chr1:39854921:AGCCTCAACCTCCCAGGGCTC:A	0.000712317	2.90446	-1.14625	5.18281e-05	-1.01197	-1.16319
39855004	chr1:39855004:C:T	4.51846e-05	-0.999558	-3.58392e-10	0.000140733	-1.17623	-3.58392e-10
39855510	chr1:39855510:T:C	0.000517727	2.79498	-1.35585	4.16306e-05	-1.03435	-1.35991
39855522	chr1:39855522:T:C	0.00328087	1.78775	1.4978	0.0139915	1.73322	1.68989
39855811	chr1:39855811:G:C	3.22122e-05	-1.12957e-10	-1.33797	0.00011783	-1.12957e-10	-1.35385
39856039	chr1:39856039:GC:G	3.25091e-05	-1.12957e-10	-1.32879	0.000122558	-1.12957e-10	-1.3145
39856059	chr1:39856059:C:A	0.000234187	-1.12957e-10	0.645807	0.00110214	-1.12957e-10	0.88192
39856195	chr1:39856195:A:G	0.000232133	-1.12957e-10	0.636996	0.00109193	-1.12957e-10	0.872612
39856300	chr1:39856300:C:T	3.58782e-05	-1.12957e-10	-1.23018	0.000137164	-1.12957e-10	-1.20192
39856413	chr1:39856413:G:A	3.22194e-05	-1.12957e-10	-1.33775	0.000121251	-1.12957e-10	-1.32523
39856678	chr1:39856678:C:T	1.53126e-05	-1.01174	-1.0699	4.87542e-05	-1.18202	-1.05428
39856779	chr1:39856779:C:A	8.77678e-05	-1.12957e-10	-0.335619	0.000343448	-1.12957e-10	-0.284056
39858166	chr1:39858166:A:C	4.49755e-05	-1.00419	-3.58392e-10	0.000140193	-1.18007	-3.58392e-10
39858301	chr1:39858301:T:C	0.000164421	1.56681	-1.27469	0.000219133	0.586058	-1.31947
39858439	chr1:39858439:T:C	0.000509848	2.77866	-1.35486	4.14169e-05	-1.04019	-1.35921
39858621	chr1:39858621:T:C	0.000168118	1.60809	-1.29373	0.000223872	0.619852	-1.33187
39858889	chr1:39858889:A:G	0.000233828	-1.12957e-10	0.644274	0.0011004	-1.12957e-10	0.880336
39858975	chr1:39858975:G:A	0.000134698	0.0927227	-3.58392e-10	0.000294498	-0.437822	-3.58392e-10
39858981	chr1:39858981:A:G	1.75993e-05	-1.09634	-0.84611	5.20936e-05	-1.24167	-0.928379
39858994	chr1:39858994:G:A	0.000733073	3.0124	-1.22546	4.99925e-05	-0.973554	-1.23767
39859006	chr1:39859006:A:C	3.49014e-05	-1.12957e-10	-1.25779	0.000126582	-1.12957e-10	-1.28221
39859048	chr1:39859048:C:T	0.000177089	1.39639	-1.03005	0.000667176	1.42165	-1.04169
39859112	chr1:39859112:G:T	0.000238177	2.025	-1.36229	3.25072e-05	-1.28774	-1.35389
39859515	chr1:39859515:G:A	4.69629e-05	-1.12957e-10	-0.960955	0.000180183	-1.12957e-10	-0.929121
39860434	chr1:39860434:C:T	0.000505597	2.77042	-1.35499	4.12959e-05	-1.04302	-1.35931
39860576	chr1:39860576:C:T	0.00017452	1.62193	-1.2702	0.000230183	0.632069	-1.31629
39860801	chr1:39860801:C:T	3.50189e-05	-1.12957e-10	-1.25443	0.000137185	-1.12957e-10	-1.20176
39860947	chr1:39860947:G:A	3.27446e-05	-1.12957e-10	-1.32158	0.000124797	-1.12957e-10	-1.29641
39861225	chr1:39861225:G:A	3.45771e-05	-1.12957e-10	-1.26712	0.000125548	-1.12957e-10	-1.2904
39861313	chr1:39861313:CA:C	0.000234816	-1.12957e-10	0.648489	0.00110528	-1.12957e-10	0.884762
39861406	chr1:39861406:C:T	0.000234442	-1.12957e-10	0.646897	0.00110343	-1.12957e-10	0.883085
39861460	chr1:39861460:A:G	3.14228e-05	-1.12957e-10	-1.36278	0.000116655	-1.12957e-10	-1.36387
39861531	chr1:39861531:C:G	0.000176468	1.40021	-1.03739	0.000666699	1.42811	-1.04886
39862009	chr1:39862009:G:A	0.000187417	1.43653	-1.01351	0.000707691	1.46435	-1.02544
39862152	chr1:39862152:T:C	0.000234928	-1.12957e-10	0.648966	0.00110584	-1.12957e-10	0.885272
39862469	chr1:39862469:G:C	3.41868e-05	-1.12957e-10	-1.27847	0.000132724	-1.12957e-10	-1.23482
39863095	chr1:39863095:T:C	4.22139e-05	-1.12957e-10	-1.06756	0.000161897	-1.12957e-10	-1.03613
39863220	chr1:39863220:C:T	0.000179781	1.40338	-1.02195	0.000677298	1.42877	-1.03375
39863754	chr1:39863754:A:G	3.54414e-05	-1.12957e-10	-1.24243	0.000132169	-1.12957e-10	-1.23901
39863973	chr1:39863973:C:T	4.43122e-05	-1.01905	-3.58392e-10	0.000138469	-1.19245	-3.58392e-10
39864541	chr1:39864541:G:A	3.36076e-05	-1.12957e-10	-1.29556	0.000119914	-1.12957e-10	-1.33632
39864722	chr1:39864722:A:C	1.31803e-05	-1.03054	-1.20105	4.19297e-05	-1.19698	-1.19012
39866291	chr1:39866291:G:C	1.3481e-05	-1.03267	-1.17636	4.2945e-05	-1.19843	-1.16474
39866455	chr1:39866455:C:T	4.62009e-05	-1.12957e-10	-0.977314	0.000177153	-1.12957e-10	-0.946079
39867175	chr1:39867175:C:T	0.000201228	1.76733	-1.2732	0.000260101	0.75634	-1.31836
39867306	chr1:39867306:T:C	1.68622e-05	-1.14497	-0.840271	5.03169e-05	-1.28163	-0.923125
39867436	chr1:39867436:C:T	1.19535e-05	-1.11544	-1.21385	3.85813e-05	-1.2668	-1.20352
39867630	chr1:39867630:C:T	0.000704126	2.93933	-1.19269	5.02758e-05	-0.997799	-1.20777
39867851	chr1:39867851:A:G	1.73179e-05	-1.17123	-0.787344	5.17024e-05	-1.30329	-0.874299
39868094	chr1:39868094:G:A	3.27698e-05	-1.12957e-10	-1.32081	0.000121769	-1.12957e-10	-1.32097
39868308	chr1:39868308:G:A	0.000107951	1.22165	-1.35029	0.000175613	0.405562	-1.36037
39868581	chr1:39868581:T:G	0.000170335	1.61378	-1.28633	0.000226486	0.627144	-1.32755
39868601	chr1:39868601:G:A	3.48869e-05	-1.12957e-10	-1.2582	0.000131095	-1.12957e-10	-1.24717
39868669	chr1:39868669:A:C	0.000205092	1.7881	-1.27496	0.000263008	0.768664	-1.31957
39868786	chr1:39868786:G:A	4.61158e-05	-1.12957e-10	-0.979157	0.000162706	-1.12957e-10	-1.03115
39868910	chr1:39868910:A:G	3.83906e-05	-1.12957e-10	-1.1625	0.000138136	-1.12957e-10	-1.19486
39869314	chr1:39869314:G:A	0.000512945	2.79148	-1.36162	4.14329e-05	-1.03558	-1.36344
39869436	chr1:39869436:G:A	0.000234816	-1.12957e-10	0.648489	0.00110528	-1.12957e-10	0.884762
39869662	chr1:39869662:G:A	3.45216e-05	-1.12957e-10	-1.26873	0.000122459	-1.12957e-10	-1.31532
39869787	chr1:39869787:G:A	0.00025567	-1.12957e-10	0.733575	0.00120943	-1.12957e-10	0.974811
39869953	chr1:39869953:T:C	1.08674e-05	-1.27146	-1.15309	4.08795e-05	-1.21239	-1.20007
39870219	chr1:39870219:C:T	0.000100121	1.14406	-1.34799	0.00016483	0.34098	-1.35916
39870673	chr1:39870673:G:C	1.32584e-05	-1.03601	-1.18967	4.22522e-05	-1.20095	-1.17848
39870675	chr1:39870675:A:C	1.3181e-05	-1.04	-1.19153	4.20207e-05	-1.20454	-1.18039
39870831	chr1:39870831:C:T	3.53364e-05	-1.12957e-10	-1.2454	0.000132617	-1.12957e-10	-1.23563
39870931	chr1:39870931:C:T	0.000550979	2.85509	-1.35371	4.25938e-05	-1.01303	-1.35835
39870958	chr1:39870958:C:G	0.000105774	1.20407	-1.35308	0.000172652	0.389907	-1.36172
39870996	chr1:39870996:C:T	0.000744758	3.00108	-1.19834	5.10227e-05	-0.977654	-1.21317
39871549	chr1:39871549:C:G	1.36815e-05	-1.0507	-1.14357	4.37582e-05	-1.21341	-1.131
39871908	chr1:39871908:A:T	0.00055687	2.86873	-1.35671	4.27341e-05	-1.00758	-1.36052
39871920	chr1:39871920:T:C	3.28635e-05	-1.12957e-10	-1.31795	0.000122121	-1.12957e-10	-1.31808
39873192	chr1:39873192:G:A	2.73967e-05	-1.49989	-3.58392e-10	9.46614e-05	-1.57279	-3.58392e-10
39873493	chr1:39873493:T:C	0.000202447	-1.12957e-10	0.500163	0.000944718	-1.12957e-10	0.727794
39873795	chr1:39873795:G:A	0.00327763	1.87937	1.40519	0.0139243	1.82425	1.59404
39873946	chr1:39873946:T:C	3.28841e-05	-1.12957e-10	-1.31732	0.000122197	-1.12957e-10	-1.31746
39874299	chr1:39874299:C:T	3.2291e-05	-1.12957e-10	-1.33553	0.000118879	-1.12957e-10	-1.34499
39874488	chr1:39874488:C:T	0.000234816	-1.12957e-10	0.648489	0.00110528	-1.12957e-10	0.884762
39874915	chr1:39874915:G:A	7.40093e-06	-1.4452	-1.36351	2.80609e-05	-1.42493	-1.36379
39875048	chr1:39875048:C:T	1.29648e-05	-1.05939	-1.18868	4.14642e-05	-1.22081	-1.17745
39875194	chr1:39875194:A:G	3.24364e-05	-1.12957e-10	-1.33103	0.00011754	-1.12957e-10	-1.35631
39875417	chr1:39875417:G:A	3.73634e-05	-1.12957e-10	-1.18962	0.000134568	-1.12957e-10	-1.22102
39875621	chr1:39875621:T:G	3.16156e-05	-1.12957e-10	-1.35666	0.000116719	-1.12957e-10	-1.36332
39875790	chr1:39875790:A:G	4.13928e-05	-1.12957e-10	-1.08721	0.000151833	-1.12957e-10	-1.10031
39876090	chr1:39876090:C:CA	0.000263528	2.10752	-1.34367	3.43287e-05	-1.26395	-1.32316
39876460	chr1:39876460:CA:C	4.11381e-05	-1.12957e-10	-1.09338	0.000148847	-1.12957e-10	-1.12018
39876554	chr1:39876554:ATC:A	3.58563e-05	-1.12957e-10	-1.23079	0.000134612	-1.12957e-10	-1.22069
39876555	chr1:39876555:T:C	0.000210258	-1.12957e-10	0.538022	0.000985986	-1.12957e-10	0.770549
39876835	chr1:39876835:G:C	0.000247475	-1.12957e-10	0.700998	0.00116898	-1.12957e-10	0.940793
39876954	chr1:39876954:C:T	3.2706e-05	-1.12957e-10	-1.32276	0.000121568	-1.12957e-10	-1.32262
39877692	chr1:39877692:T:C	1.31861e-05	-1.05794	-1.17321	4.2184e-05	-1.21955	-1.1615
39877760	chr1:39877760:C:T	7.12792e-06	-1.57394	-1.27235	7.95588e-05	-0.395474	-1.35112
39877983	chr1:39877983:T:G	0.000234734	-1.12957e-10	0.648141	0.00110486	-1.12957e-10	0.884382
39878503	chr1:39878503:A:G	0.000845223	3.14091	-1.21162	5.3084e-05	-0.925613	-1.22561
39878996	chr1:39878996:G:A	0.000873959	3.19938	-1.23666	5.28878e-05	-0.904531	-1.25039
39879181	chr1:39879181:A:C	4.38514e-05	-1.12957e-10	-1.02951	0.000168546	-1.12957e-10	-0.995881
39879586	chr1:39879586:C:T	6.9409e-06	-1.55463	-1.31825	5.86698e-05	-0.68777	-1.3634
39879621	chr1:39879621:T:C	1.56551e-05	-1.04646	-1.01305	3.88153e-05	-1.39193	-1.07234
39879649	chr1:39879649:G:A	2.96967e-05	-1.41928	-3.58392e-10	0.00010143	-1.50372	-3.58392e-10
39879939	chr1:39879939:G:A	0.0023562	3.83921	-0.884715	9.34256e-05	-0.598115	-0.987812
39879942	chr1:39879942:T:C	6.96232e-06	-1.55331	-1.31649	5.8552e-05	-0.690003	-1.36317
39880059	chr1:39880059:T:C	6.64409e-06	-1.57114	-1.34544	6.96372e-05	-0.518856	-1.36094
39880101	chr1:39880101:G:A	0.000921223	3.25827	-1.24288	5.36987e-05	-0.883172	-1.25653
39880104	chr1:39880104:G:A	3.96397e-05	-1.13048	-3.58392e-10	0.000188024	-0.886524	-3.58392e-10
39880329	chr1:39880329:A:C	1.25502e-05	-1.14741	-1.13316	3.73221e-05	-1.32268	-1.18083
39880457	chr1:39880457:G:C	1.29076e-05	-1.11057	-1.14193	3.60723e-05	-1.34884	-1.18873
39880569	chr1:39880569:G:A	0.000208387	-1.12957e-10	0.529082	0.000974156	-1.12957e-10	0.758479
39881324	chr1:39881324:T:C	1.30138e-05	-1.05828	-1.18602	4.16241e-05	-1.21971	-1.1747
39881339	chr1:39881339:T:C	1.17634e-05	-1.26859	-1.07673	3.62511e-05	-1.38028	-1.15234
39881502	chr1:39881502:A:G	0.000258929	-1.12957e-10	0.746242	0.00122579	-1.12957e-10	0.988249
39881507	chr1:39881507:C:T	3.41353e-05	-1.12957e-10	-1.27998	0.000123231	-1.12957e-10	-1.30903
39881701	chr1:39881701:C:T	2.31181e-05	-0.423092	-1.2466	7.31532e-05	-0.664607	-1.16593
39882065	chr1:39882065:T:C	3.13908e-05	-1.12957e-10	-1.3638	0.000117605	-1.12957e-10	-1.35576
39882348	chr1:39882348:T:C	1.21423e-05	-1.25581	-1.05781	3.72204e-05	-1.37012	-1.13612
39882380	chr1:39882380:G:A	0.000169844	1.2568	-0.932233	0.000639167	1.28075	-0.943681
39882581	chr1:39882581:C:T	1.49412e-05	-1.03738	-1.06881	4.7778e-05	-1.20336	-1.05317
39882865	chr1:39882865:C:T	4.82662e-05	-1.12957e-10	-0.933582	0.000169822	-1.12957e-10	-0.988339
39882916	chr1:39882916:G:C	3.09557e-05	-0.0265598	-1.3512	8.0836e-05	-0.367029	-1.36364
39883296	chr1:39883296:C:T	3.02562e-05	-1.40061	-3.58392e-10	0.000129216	-1.26161	-3.58392e-10
39883661	chr1:39883661:G:A	2.92608e-05	-0.108124	-1.32594	7.32159e-05	-0.479801	-1.34988
39883721	chr1:39883721:G:A	0.00017616	1.61271	-1.25163	0.000233898	0.632237	-1.30045
39883738	chr1:39883738:T:C	6.90412e-06	-1.55144	-1.32676	5.78719e-05	-0.700962	-1.3639
39883933	chr1:39883933:G:A	2.84411e-05	-1.46248	-3.58392e-10	9.47164e-05	-1.57221	-3.58392e-10
39885457	chr1:39885457:G:A	3.28624e-05	-1.12957e-10	-1.31798	0.000122117	-1.12957e-10	-1.31811
39885612	chr1:39885612:C:T	0.000233066	-1.12957e-10	0.641009	0.00109656	-1.12957e-10	0.876843
39885979	chr1:39885979:A:G	0.000149728	1.14515	-0.94664	0.000563574	1.16925	-0.958043
39886355	chr1:39886355:A:G	6.91995e-06	-1.55085	-1.32505	5.76546e-05	-0.70476	-1.36386
39886722	chr1:39886722:A:G	0.000130613	0.0619279	-3.58392e-10	0.000274336	-0.50874	-3.58392e-10
39887400	chr1:39887400:T:C	3.28559e-05	-1.12957e-10	-1.31818	0.000122092	-1.12957e-10	-1.31831
39887586	chr1:39887586:C:T	2.54805e-05	-1.5724	-3.58392e-10	9.51421e-05	-1.56772	-3.58392e-10
39888081	chr1:39888081:C:T	1.50147e-05	-1.20031	-0.900967	4.89789e-05	-1.33205	-0.899653
39888152	chr1:39888152:A:G	2.04203e-05	-1.26945	-0.524332	6.1819e-05	-1.37981	-0.619075
39888429	chr1:39888429:T:C	4.29923e-05	-1.04929	-3.58392e-10	0.000134957	-1.21813	-3.58392e-10
39888641	chr1:39888641:A:G	7.79935e-05	-1.12957e-10	-0.453688	0.000304075	-1.12957e-10	-0.405818
39888872	chr1:39888872:C:G	1.51866e-05	-0.791691	-1.29821	3.01571e-05	-1.50436	-1.21231
39889146	chr1:39889146:C:T	1.89341e-05	-1.17884	-0.690512	6.15019e-05	-1.31556	-0.688465
39889337	chr1:39889337:T:G	9.92619e-06	-1.15309	-1.36204	2.52558e-05	-1.53447	-1.35957
39889936	chr1:39889936:C:T	4.72975e-05	-0.953855	-3.58392e-10	0.000146203	-1.1381	-3.58392e-10
39889993	chr1:39889993:G:C	0.000146123	0.174133	-3.58392e-10	0.000456551	0.000606772	-3.58392e-10
39890462	chr1:39890462:G:A	0.000250567	-1.12957e-10	0.713414	0.00118316	-1.12957e-10	0.952853
39890483	chr1:39890483:A:G	0.000564318	2.8739	-1.34859	4.29401e-05	-1.00877	-1.35452
39890772	chr1:39890772:C:T	0.000240739	-1.12957e-10	0.673399	0.00113419	-1.12957e-10	0.910584
39891163	chr1:39891163:G:T	3.46816e-05	-1.12957e-10	-1.2641	0.000137693	-1.12957e-10	-1.19807
39891204	chr1:39891204:T:C	3.47774e-05	-1.12957e-10	-1.26135	0.000130452	-1.12957e-10	-1.25208
39891255	chr1:39891255:T:C	0.000104628	1.20331	-1.36321	0.000374768	1.14972	-1.34651
39891304	chr1:39891304:C:T	0.000254573	-1.12957e-10	0.729273	0.00120201	-1.12957e-10	0.968655
39891305	chr1:39891305:G:T	0.000204739	1.20532	-0.693903	0.000767846	1.22292	-0.702427
39891568	chr1:39891568:A:C	2.02943e-05	-0.505586	-1.29439	6.10272e-05	-0.767526	-1.24425
39891596	chr1:39891596:A:G	0.000727403	2.53185	-0.752685	0.00229519	2.26935	-0.653874
39891773	chr1:39891773:C:T	3.55377e-05	0.101444	-1.34116	9.07904e-05	-0.253572	-1.36097
39891788	chr1:39891788:G:A	0.000241011	-1.12957e-10	0.674529	0.00113555	-1.12957e-10	0.911776
39892380	chr1:39892380:A:T	0.0001325	1.42626	-1.34999	0.000504708	1.40165	-1.30077
39892670	chr1:39892670:T:C	0.000239631	-1.12957e-10	0.668788	0.0011287	-1.12957e-10	0.905728
39893054	chr1:39893054:G:A	2.09047e-05	-0.527158	-1.24318	6.70687e-05	-0.755754	-1.16162
39893916	chr1:39893916:T:G	0.000199557	-1.12957e-10	0.485787	0.00092991	-1.12957e-10	0.711995
39894205	chr1:39894205:G:A	2.61201e-05	-1.54761	-3.58392e-10	9.45718e-05	-1.57373	-3.58392e-10
39894252	chr1:39894252:C:T	0.000550613	2.85626	-1.35554	4.25557e-05	-1.0125	-1.35978
39894560	chr1:39894560:G:T	9.239e-05	1.02909	-1.31338	0.000138894	0.153791	-1.34317
39894585	chr1:39894585:TAAG:T	9.17799e-05	1.02455	-1.31547	0.000138186	0.150011	-1.3445
39895479	chr1:39895479:T:C	3.63056e-05	-1.12957e-10	-1.21834	0.000138952	-1.12957e-10	-1.18897
39895648	chr1:39895648:C:T	3.89334e-05	-1.12957e-10	-1.14846	0.00014842	-1.12957e-10	-1.12305
39896111	chr1:39896111:G:C	0.00120079	3.40269	-1.12227	0.00244741	2.6826	-1.00291
39896171	chr1:39896171:A:C	0.000292954	2.19146	-1.32176	3.38369e-05	-1.25825	-1.34329
39896394	chr1:39896394:C:A	0.000186469	1.59607	-1.17812	3.51217e-05	-1.34244	-1.22183
39896537	chr1:39896537:C:T	3.14605e-05	-1.12957e-10	-1.36158	0.000118762	-1.12957e-10	-1.34597
39896789	chr1:39896789:T:C	0.000240263	2.01566	-1.34424	3.27097e-05	-1.31166	-1.32376
39897357	chr1:39897357:A:G	3.13898e-05	-1.12957e-10	-1.36383	0.000117574	-1.12957e-10	-1.35602
39897382	chr1:39897382:G:C	0.00419596	2.33864	1.19292	0.00554761	1.27017	1.22786
39897498	chr1:39897498:T:C	3.61649e-05	-1.22223	-3.58392e-10	0.000116196	-1.36782	-3.58392e-10
39898072	chr1:39898072:A:T	3.67637e-05	-1.12957e-10	-1.2058	0.000138962	-1.12957e-10	-1.18889
39898087	chr1:39898087:TTAGATATA:T	3.27444e-05	-1.12957e-10	-1.32158	0.000118501	-1.12957e-10	-1.34817
39898552	chr1:39898552:C:T	3.14283e-05	-1.12957e-10	-1.3626	0.000116913	-1.12957e-10	-1.36166
39898899	chr1:39898899:C:T	2.54414e-05	-1.57394	-3.58392e-10	9.56939e-05	-1.56194	-3.58392e-10
39899131	chr1:39899131:C:A	7.04408e-06	-1.49753	-1.3606	4.57143e-05	-0.996845	-1.30384
39899316	chr1:39899316:C:T	6.70424e-06	-1.56493	-1.34265	2.58855e-05	-1.54484	-1.32457
39899411	chr1:39899411:T:A	3.15854e-05	-1.12957e-10	-1.35762	0.000116846	-1.12957e-10	-1.36224
39899916	chr1:39899916:C:A	3.93806e-05	-1.12957e-10	-1.13704	0.000141218	-1.12957e-10	-1.17279
39900512	chr1:39900512:T:C	3.48641e-05	-1.12957e-10	-1.25886	0.000131637	-1.12957e-10	-1.24304
39900583	chr1:39900583:C:A	3.6904e-05	-1.12957e-10	-1.20199	0.000127987	-1.12957e-10	-1.27116
39900976	chr1:39900976:G:A	3.14108e-05	-1.12957e-10	-1.36316	0.000116853	-1.12957e-10	-1.36217
39901606	chr1:39901606:T:G	0.000248461	-1.12957e-10	0.704973	0.000856256	-1.12957e-10	0.629477
39901823	chr1:39901823:C:G	3.48962e-05	-1.12957e-10	-1.25793	0.000124429	-1.12957e-10	-1.29936
39901953	chr1:39901953:G:T	3.55719e-05	-1.12957e-10	-1.23876	0.000127329	-1.12957e-10	-1.27632
39902295	chr1:39902295:A:G	3.14879e-05	-1.12957e-10	-1.36071	0.000116677	-1.12957e-10	-1.36368
39902490	chr1:39902490:G:A	4.16983e-05	-1.07985	-3.58392e-10	0.000140313	-1.17922	-3.58392e-10
39902504	chr1:39902504:G:C	3.15026e-05	-1.12957e-10	-1.36024	0.000116693	-1.12957e-10	-1.36355
39902572	chr1:39902572:C:G	3.16226e-05	-1.12957e-10	-1.35644	0.000117891	-1.12957e-10	-1.35333
39902905	chr1:39902905:C:G	3.16231e-05	-1.12957e-10	-1.35643	0.000117893	-1.12957e-10	-1.35332
39903113	chr1:39903113:C:A	2.57033e-05	-1.5637	-3.58392e-10	9.46448e-05	-1.57296	-3.58392e-10
39903412	chr1:39903412:C:T	3.85222e-05	-1.12957e-10	-1.15908	0.000137369	-1.12957e-10	-1.20042
39903478	chr1:39903478:T:C	3.14489e-05	-1.12957e-10	-1.36195	0.00011751	-1.12957e-10	-1.35657
39903560	chr1:39903560:T:C	6.73416e-06	-1.54134	-1.36178	5.22094e-05	-0.824045	-1.34379
39903669	chr1:39903669:T:TGTC	3.15133e-05	-1.12957e-10	-1.3599	0.000116704	-1.12957e-10	-1.36345
39903677	chr1:39903677:A:C	3.14071e-05	-1.12957e-10	-1.36328	0.000117009	-1.12957e-10	-1.36084
39903836	chr1:39903836:A:C	3.15118e-05	-1.12957e-10	-1.35995	0.000117866	-1.12957e-10	-1.35355
39903967	chr1:39903967:C:T	0.000285362	2.1789	-1.33545	3.29663e-05	-1.27467	-1.35294
39904685	chr1:39904685:A:C	3.16306e-05	-1.12957e-10	-1.35619	0.000116737	-1.12957e-10	-1.36317
39904759	chr1:39904759:G:T	3.94843e-05	-1.12957e-10	-1.13441	0.000141578	-1.12957e-10	-1.17024
39905123	chr1:39905123:T:C	1.72307e-05	-0.605418	-1.3582	2.58158e-05	-1.50844	-1.36366
39905164	chr1:39905164:C:T	0.000199448	0.485242	-3.58392e-10	0.0015635	1.23159	-3.58392e-10
39905251	chr1:39905251:T:C	3.20582e-05	-1.12957e-10	-1.34276	0.000119594	-1.12957e-10	-1.33899
39905352	chr1:39905352:G:C	3.6205e-05	-1.12957e-10	-1.22112	0.000129233	-1.12957e-10	-1.26147
39905631	chr1:39905631:C:T	0.00277081	1.54539	1.5712	0.00797647	1.18415	1.67701
39906146	chr1:39906146:G:A	3.16675e-05	-1.12957e-10	-1.35502	0.000116652	-1.12957e-10	-1.3639
39906171	chr1:39906171:C:A	2.55525e-05	-1.56958	-3.58392e-10	9.49733e-05	-1.5695	-3.58392e-10
39907429	chr1:39907429:A:C	3.28559e-05	-1.12957e-10	-1.31818	0.000127735	-1.12957e-10	-1.27314
39907538	chr1:39907538:C:T	3.20629e-05	-1.12957e-10	-1.34261	0.000119613	-1.12957e-10	-1.33883
39907560	chr1:39907560:A:G	2.67212e-05	-0.161076	-1.36378	7.42044e-05	-0.469659	-1.34661
39907563	chr1:39907563:T:C	3.20688e-05	-1.12957e-10	-1.34243	0.000119637	-1.12957e-10	-1.33863
39908411	chr1:39908411:C:T	3.46486e-05	-1.12957e-10	-1.26506	0.000123354	-1.12957e-10	-1.30804
39908574	chr1:39908574:C:A	3.85222e-05	-1.12957e-10	-1.15908	0.000137369	-1.12957e-10	-1.20042
39908714	chr1:39908714:T:C	1.68631e-05	-0.624864	-1.36032	2.59667e-05	-1.50336	-1.36292
39909024	chr1:39909024:G:A	3.21137e-05	-1.34103	-3.58392e-10	0.000101035	-1.50763	-3.58392e-10
39909030	chr1:39909030:C:T	3.22202e-05	-1.12957e-10	-1.33772	0.000120242	-1.12957e-10	-1.33358
39909062	chr1:39909062:T:C	0.000290986	2.20833	-1.34536	3.30466e-05	-1.26647	-1.3587
39909079	chr1:39909079:A:G	3.2518e-05	-1.12957e-10	-1.32852	0.000121439	-1.12957e-10	-1.32368
39909333	chr1:39909333:G:A	6.89515e-06	-1.51692	-1.36257	4.74932e-05	-0.921461	-1.34105
39909508	chr1:39909508:C:T	3.15486e-05	-1.12957e-10	-1.35878	0.000116663	-1.12957e-10	-1.3638
39909512	chr1:39909512:C:T	3.42951e-05	-1.12957e-10	-1.27531	0.000128159	-1.12957e-10	-1.26982
39909537	chr1:39909537:TC:T	2.91392e-05	-1.43823	-3.58392e-10	0.000122948	-1.31133	-3.58392e-10
39909756	chr1:39909756:G:T	3.18765e-05	-1.12957e-10	-1.34844	0.000121992	-1.12957e-10	-1.31914
39909849	chr1:39909849:C:CCAGCCAAA	3.18837e-05	-1.12957e-10	-1.34822	0.000120851	-1.12957e-10	-1.32853
39910470	chr1:39910470:T:TTTC	3.20799e-05	-1.12957e-10	-1.34209	0.000119682	-1.12957e-10	-1.33825
39910795	chr1:39910795:G:A	0.000105406	-1.12957e-10	-0.152491	0.000366996	-1.12957e-10	-0.217742
39910945	chr1:39910945:G:T	2.5751e-05	-1.56184	-3.58392e-10	9.45978e-05	-1.57346	-3.58392e-10
39911059	chr1:39911059:G:A	3.62699e-05	-1.12957e-10	-1.21933	0.000129439	-1.12957e-10	-1.25988
39911069	chr1:39911069:G:A	0.000325548	2.32576	-1.35056	3.51021e-05	-1.23247	-1.33236
39911157	chr1:39911157:T:C	3.42395e-05	-1.12957e-10	-1.27693	0.000129362	-1.12957e-10	-1.26048
39911171	chr1:39911171:A:G	0.000313304	2.28061	-1.34375	3.37637e-05	-1.24588	-1.35783
39911272	chr1:39911272:C:T	2.83984e-05	-1.46398	-3.58392e-10	9.50769e-05	-1.56841	-3.58392e-10
39911950	chr1:39911950:C:T	1.73273e-05	-0.716528	-1.2415	0.000137361	-0.00535321	-1.19513
39912063	chr1:39912063:T:A	2.5765e-05	-1.5613	-3.58392e-10	9.45871e-05	-1.57357	-3.58392e-10
39912365	chr1:39912365:AT:A	3.15051e-05	-1.12957e-10	-1.36016	0.000116696	-1.12957e-10	-1.36352
39912786	chr1:39912786:G:A	3.16583e-05	-1.12957e-10	-1.35531	0.000116718	-1.12957e-10	-1.36333
39913432	chr1:39913432:G:A	0.000486041	1.37598	-3.58392e-10	0.00142823	1.1411	-3.58392e-10
39913523	chr1:39913523:C:T	3.64768e-05	-1.12957e-10	-1.21364	0.000131164	-1.12957e-10	-1.24664
39913641	chr1:39913641:G:A	3.3266e-05	-1.12957e-10	-1.30578	0.000119884	-1.12957e-10	-1.33657
39913812	chr1:39913812:C:G	3.16114e-05	-1.12957e-10	-1.3568	0.000117844	-1.12957e-10	-1.35373
39913914	chr1:39913914:G:A	3.25083e-05	-1.12957e-10	-1.32882	0.000117092	-1.12957e-10	-1.36014
39913959	chr1:39913959:G:A	3.51824e-05	-1.12957e-10	-1.24977	0.000124933	-1.12957e-10	-1.29532
39914239	chr1:39914239:T:A	3.14792e-05	-1.12957e-10	-1.36099	0.000116669	-1.12957e-10	-1.36376
39914277	chr1:39914277:C:T	3.15766e-05	-1.12957e-10	-1.3579	0.000116792	-1.12957e-10	-1.3627
39914309	chr1:39914309:T:C	0.00221507	1.50398	1.38875	0.00634292	1.14263	1.48937
39914914	chr1:39914914:G:A	3.16252e-05	-1.12957e-10	-1.35636	0.000117902	-1.12957e-10	-1.35324
39915168	chr1:39915168:A:G	4.16951e-05	-1.12957e-10	-1.07993	0.00015605	-1.12957e-10	-1.07292
39915372	chr1:39915372:G:A	3.1625e-05	-1.12957e-10	-1.35637	0.000117902	-1.12957e-10	-1.35324
39915888	chr1:39915888:T:TAC	3.16183e-05	-1.12957e-10	-1.35658	0.000117872	-1.12957e-10	-1.3535
39916448	chr1:39916448:A:G	3.16226e-05	-1.12957e-10	-1.35644	0.000117891	-1.12957e-10	-1.35333
39916592	chr1:39916592:T:C	0.000353917	2.30885	-1.2501	4.43453e-05	-1.07528	-1.25581
39916801	chr1:39916801:T:C	3.16284e-05	-1.12957e-10	-1.35626	0.000117917	-1.12957e-10	-1.35312
39917049	chr1:39917049:C:T	3.20723e-05	-1.12957e-10	-1.34232	0.000121331	-1.12957e-10	-1.32457
39917276	chr1:39917276:TC:T	2.59331e-05	-1.55479	-3.58392e-10	0.000140805	-1.17572	-3.58392e-10
39917460	chr1:39917460:T:G	4.2401e-05	-1.12957e-10	-1.06314	0.000158923	-1.12957e-10	-1.05468
39917821	chr1:39917821:G:A	3.31703e-05	-1.12957e-10	-1.30866	0.000125935	-1.12957e-10	-1.28733
39917880	chr1:39917880:G:T	0.00057445	2.62865	-1.08555	5.75806e-05	-0.965612	-1.10429
39918381	chr1:39918381:A:T	4.99335e-05	-0.89962	-3.58392e-10	0.00015306	-1.09226	-3.58392e-10
39918489	chr1:39918489:T:G	2.62413e-05	-1.54298	-3.58392e-10	9.47839e-05	-1.57149	-3.58392e-10
39918532	chr1:39918532:G:A	3.30162e-05	-1.12957e-10	-1.31332	0.000120012	-1.12957e-10	-1.3355
39918881	chr1:39918881:C:T	3.33521e-05	-1.12957e-10	-1.30319	0.000126276	-1.12957e-10	-1.28462
39919185	chr1:39919185:G:A	4.22266e-05	-1.12957e-10	-1.06726	0.000150648	-1.12957e-10	-1.10815
39919264	chr1:39919264:G:A	3.65948e-05	-1.12957e-10	-1.21041	0.000132069	-1.12957e-10	-1.23977
39919296	chr1:39919296:G:A	0.00120939	1.77803	0.509534	0.00174244	0.771777	0.568171
39919619	chr1:39919619:G:A	3.85129e-05	-1.12957e-10	-1.15932	0.000137411	-1.12957e-10	-1.20011
39919623	chr1:39919623:A:C	8.03441e-06	-1.36304	-1.36353	2.56951e-05	-1.52982	-1.34698
39919703	chr1:39919703:T:C	0.000730416	1.85162	-0.0683161	0.00103684	0.829962	-0.00912032
39919877	chr1:39919877:C:G	3.87907e-05	-1.12957e-10	-1.15213	0.000140744	-1.12957e-10	-1.17615
39919926	chr1:39919926:A:G	3.92463e-05	-1.12957e-10	-1.14045	0.000150337	-1.12957e-10	-1.11021
39920240	chr1:39920240:A:G	3.68033e-05	-1.12957e-10	-1.20473	0.000127947	-1.12957e-10	-1.27148
39920262	chr1:39920262:T:C	6.7884e-06	-1.56835	-1.32675	2.85107e-05	-1.48855	-1.28426
39920403	chr1:39920403:A:G	3.26075e-05	-1.12957e-10	-1.32577	0.00012525	-1.12957e-10	-1.29278
39920539	chr1:39920539:A:T	9.45295e-06	-1.47516	-1.08883	3.0651e-05	-1.55831	-1.14212
39920755	chr1:39920755:G:A	0.00036266	-0.601546	1.6847	0.000472931	-1.42974	1.46559
39920841	chr1:39920841:A:G	1.38476e-05	-0.840559	-1.34164	2.42987e-05	-1.57001	-1.36266
39921438	chr1:39921438:T:G	7.35124e-05	0.658847	-1.17171	0.00095842	1.85177	-1.10958
39921939	chr1:39921939:G:A	3.76273e-05	-1.12957e-10	-1.18258	0.000150127	-1.12957e-10	-1.11161
39922076	chr1:39922076:C:T	0.000120407	1.14836	-1.16779	0.000172168	0.258129	-1.23275
39922704	chr1:39922704:G:T	8.32045e-06	-1.41868	-1.27292	2.89945e-05	-1.55072	-1.20526
39923005	chr1:39923005:C:T	3.18277e-05	-1.12957e-10	-1.34998	0.000116882	-1.12957e-10	-1.36192
39923363	chr1:39923363:T:A	3.22311e-05	-1.12957e-10	-1.33738	0.000125075	-1.12957e-10	-1.29418
39923493	chr1:39923493:G:A	8.03772e-06	-1.40813	-1.31803	2.73663e-05	-1.54643	-1.26735
39923864	chr1:39923864:A:G	8.68187e-06	-1.38852	-1.26055	2.98329e-05	-1.53831	-1.18917
39924860	chr1:39924860:T:C	8.47928e-06	-1.54943	-1.12326	2.68192e-05	-1.55031	-1.28366
39925036	chr1:39925036:G:A	3.14379e-05	-1.12957e-10	-1.3623	0.000116661	-1.12957e-10	-1.36382
39925152	chr1:39925152:A:C	3.82273e-05	-1.12957e-10	-1.16676	0.000138711	-1.12957e-10	-1.1907
39925481	chr1:39925481:G:A	0.000619615	2.26525	-0.646462	0.000158824	-0.131011	-0.924284
39925559	chr1:39925559:A:G	3.66104e-05	-1.12957e-10	-1.20998	0.000133117	-1.12957e-10	-1.23186
39925583	chr1:39925583:C:T	0.00460365	4.9767	-1.35241	5.70234e-05	-0.716222	-1.36341
39926080	chr1:39926080:C:T	0.00711054	5.25686	-1.19784	5.72672e-05	-0.731781	-1.34358
39926092	chr1:39926092:C:T	3.44605e-05	-1.12957e-10	-1.2705	0.000136357	-1.12957e-10	-1.20782
39926097	chr1:39926097:A:G	3.91348e-05	-1.12957e-10	-1.1433	0.000141845	-1.12957e-10	-1.16836
39926334	chr1:39926334:C:T	3.16626e-05	-1.12957e-10	-1.35518	0.000120245	-1.12957e-10	-1.33357
39926444	chr1:39926444:C:T	3.62057e-05	-1.12957e-10	-1.2211	0.000128946	-1.12957e-10	-1.2637
39926485	chr1:39926485:G:C	0.0237479	6.58269	-1.31776	6.57495e-05	-0.585918	-1.35132
39926617	chr1:39926617:T:C	2.60082e-05	-1.5519	-3.58392e-10	0.000106057	-1.45912	-3.58392e-10
39926655	chr1:39926655:T:C	1.41561e-05	-0.877802	-1.28237	3.41076e-05	-1.24705	-1.34652
39926810	chr1:39926810:C:T	8.95783e-06	-1.25997	-1.35782	2.76537e-05	-1.46703	-1.33631
39927488	chr1:39927488:A:G	0.0275189	6.60764	-1.19533	6.59933e-05	-0.577131	-1.35641
39927523	chr1:39927523:G:A	0.000563224	2.21516	-0.6918	0.000148401	-0.163834	-0.959341
39927556	chr1:39927556:T:C	3.37545e-05	-1.12957e-10	-1.2912	0.000135325	-1.12957e-10	-1.21541
39927714	chr1:39927714:A:G	6.09961e-05	-1.12957e-10	-0.699502	0.000215563	-1.12957e-10	-0.749839
39927771	chr1:39927771:T:G	3.81526e-05	-1.16872	-3.58392e-10	0.000182412	-0.916826	-3.58392e-10
39927885	chr1:39927885:G:A	3.16626e-05	-1.12957e-10	-1.35518	0.000120245	-1.12957e-10	-1.33357
39928237	chr1:39928237:T:C	3.14841e-05	-1.12957e-10	-1.36083	0.000117555	-1.12957e-10	-1.35619
39928482	chr1:39928482:C:T	2.67516e-05	-1.52372	-3.58392e-10	9.5309e-05	-1.56597	-3.58392e-10
39929329	chr1:39929329:C:T	1.41419e-05	-0.897165	-1.264	3.39474e-05	-1.26069	-1.33759
39929497	chr1:39929497:A:G	0.213274	7.82251	-0.362492	0.000144694	-0.165671	-0.982797
39929523	chr1:39929523:A:G	0.00599295	5.21369	-1.32567	6.2589e-05	-0.634402	-1.3521
39929883	chr1:39929883:T:C	3.4707e-05	-1.12957e-10	-1.26337	0.000125954	-1.12957e-10	-1.28718
39930326	chr1:39930326:C:T	3.84313e-05	-1.12957e-10	-1.16144	0.000139115	-1.12957e-10	-1.18779
39930542	chr1:39930542:A:G	1.66542e-05	-0.810328	-1.18733	3.84767e-05	-1.19494	-1.2781
39930754	chr1:39930754:G:A	3.14077e-05	-1.12957e-10	-1.36326	0.000117124	-1.12957e-10	-1.35986
39931224	chr1:39931224:C:A	3.24683e-05	-1.12957e-10	-1.33005	0.000119359	-1.12957e-10	-1.34096
39931983	chr1:39931983:G:T	0.000650086	-0.320184	1.98698	0.000734583	-1.2992	1.77541
39932218	chr1:39932218:C:T	5.52682e-05	-1.12957e-10	-0.798116	0.000195539	-1.12957e-10	-0.847334
39932662	chr1:39932662:G:A	3.21226e-05	-1.12957e-10	-1.34075	0.000118448	-1.12957e-10	-1.34862
39932903	chr1:39932903:G:A	3.72213e-05	-1.12957e-10	-1.19343	0.000148194	-1.12957e-10	-1.12457
39933056	chr1:39933056:C:T	0.103607	7.65341	-0.915359	0.000100142	-0.232639	-1.28387
39933170	chr1:39933170:C:T	0.153015	8.07121	-0.943224	0.00011652	-0.0697086	-1.29532
39933269	chr1:39933269:A:G	0.0822178	7.48889	-0.982073	9.16223e-05	-0.294882	-1.31054
39933338	chr1:39933338:C:T	4.20562e-05	-1.12957e-10	-1.07131	0.00015183	-1.12957e-10	-1.10033
39933589	chr1:39933589:G:A	3.14931e-05	-1.12957e-10	-1.36055	0.000116764	-1.12957e-10	-1.36294
39933631	chr1:39933631:G:A	3.14862e-05	-1.12957e-10	-1.36076	0.000120636	-1.12957e-10	-1.33032
39934062	chr1:39934062:T:C	9.24901e-06	-1.22417	-1.36163	2.58325e-05	-1.52848	-1.34298
39934200	chr1:39934200:A:G	4.29186e-05	-1.12957e-10	-1.05101	0.000164512	-1.12957e-10	-1.02011
39934367	chr1:39934367:A:T	3.21707e-05	-1.12957e-10	-1.33926	0.000122821	-1.12957e-10	-1.31236
39934725	chr1:39934725:C:T	0.00757242	5.48425	-1.3623	6.89446e-05	-0.527891	-1.3619
39936166	chr1:39936166:T:A	0.0075277	5.47796	-1.36193	7.01976e-05	-0.524456	-1.34732
39936654	chr1:39936654:G:A	3.72264e-05	-1.19329	-3.58392e-10	0.000193415	-0.858253	-3.58392e-10
39936715	chr1:39936715:T:C	1.67988e-05	-0.749424	-1.23958	4.66939e-05	-1.15074	-1.12874
39936778	chr1:39936778:C:T	6.6136e-05	-1.12957e-10	-0.6186	0.000237833	-1.12957e-10	-0.651522
39936855	chr1:39936855:C:T	3.3538e-05	-1.12957e-10	-1.29763	0.000130682	-1.12957e-10	-1.25032
39937742	chr1:39937742:G:T	0.000781528	2.54626	-0.695325	0.000159082	-0.104694	-0.948981
39938244	chr1:39938244:G:A	3.41213e-05	-1.12957e-10	-1.28039	0.000124591	-1.12957e-10	-1.29806
39938311	chr1:39938311:C:A	2.87433e-05	-1.45191	-3.58392e-10	9.83849e-05	-1.53421	-3.58392e-10
39938569	chr1:39938569:A:G	1.27381e-05	-0.945208	-1.32051	3.21923e-05	-1.29042	-1.36094
39938719	chr1:39938719:C:T	3.30318e-05	-1.12957e-10	-1.31284	0.000120738	-1.12957e-10	-1.32947
39938819	chr1:39938819:T:C	3.51487e-05	-1.12957e-10	-1.25073	0.000136478	-1.12957e-10	-1.20693
39938979	chr1:39938979:A:G	2.7761e-05	-1.48668	-3.58392e-10	9.62047e-05	-1.55661	-3.58392e-10
39938996	chr1:39938996:CCA:C	3.36152e-05	-1.12957e-10	-1.29534	0.000122936	-1.12957e-10	-1.31143
39939144	chr1:39939144:C:T	3.47859e-05	-1.12957e-10	-1.2611	0.000131864	-1.12957e-10	-1.24132
39939165	chr1:39939165:C:T	3.39775e-05	-1.12957e-10	-1.28462	0.00013296	-1.12957e-10	-1.23305
39939272	chr1:39939272:A:G	4.41172e-05	-1.12957e-10	-1.02346	0.000174411	-1.12957e-10	-0.961676
39939374	chr1:39939374:C:T	6.28597e-05	-1.12957e-10	-0.669408	0.000253844	-1.12957e-10	-0.586371
39939405	chr1:39939405:T:C	3.51285e-05	-1.12957e-10	-1.2513	0.000134544	-1.12957e-10	-1.2212
39940428	chr1:39940428:G:A	0.000171406	-1.12957e-10	0.333719	0.000605086	-1.12957e-10	0.282277
39940811	chr1:39940811:G:A	0.000172634	-1.12957e-10	0.340863	0.000561792	-1.12957e-10	0.20804
39941043	chr1:39941043:C:T	0.00953305	5.71608	-1.36387	8.57236e-05	-0.313718	-1.35825
39941209	chr1:39941209:A:G	0.000406576	1.99179	-0.794336	0.000121249	-0.303128	-1.02212
39941335	chr1:39941335:G:A	3.2937e-05	-1.12957e-10	-1.31572	0.000118681	-1.12957e-10	-1.34665
39941424	chr1:39941424:G:A	3.36538e-05	-1.12957e-10	-1.29419	0.000127172	-1.12957e-10	-1.27755
39941736	chr1:39941736:G:A	3.15307e-05	-1.12957e-10	-1.35935	0.000116652	-1.12957e-10	-1.3639
39942709	chr1:39942709:A:G	1.49537e-05	-1.46549	-0.639866	3.74446e-05	-1.57271	-0.927519
39943611	chr1:39943611:T:C	0.000270014	1.73296	-0.9448	9.28637e-05	-0.484028	-1.10793
39945682	chr1:39945682:G:A	4.40761e-05	-1.12957e-10	-1.0244	0.000161931	-1.12957e-10	-1.03592
39946763	chr1:39946763:G:A	4.22913e-05	-1.06573	-3.58392e-10	0.000223817	-0.712263	-3.58392e-10
39946995	chr1:39946995:C:T	4.18143e-05	-1.12957e-10	-1.07707	0.000170435	-1.12957e-10	-0.98474
39947426	chr1:39947426:T:C	0.00158104	3.65224	-1.09672	0.000272042	0.619129	-1.13626
39947603	chr1:39947603:G:A	3.32422e-05	-1.12957e-10	-1.30649	0.000119597	-1.12957e-10	-1.33896
39947782	chr1:39947782:C:T	4.38946e-05	-1.12957e-10	-1.02852	0.000179657	-1.12957e-10	-0.932043
39948081	chr1:39948081:C:A	4.49643e-05	-1.12957e-10	-1.00445	0.000184634	-1.12957e-10	-0.904715
39948128	chr1:39948128:G:A	3.15783e-05	-1.12957e-10	-1.35784	0.000117911	-1.12957e-10	-1.35316
39948254	chr1:39948254:A:T	4.46884e-05	-1.12957e-10	-1.0106	0.000171684	-1.12957e-10	-0.977439
39948347	chr1:39948347:C:T	4.04988e-05	-1.10904	-3.58392e-10	0.000182292	-0.917482	-3.58392e-10
39948651	chr1:39948651:T:C	0.00196055	4.13316	-1.36249	5.01073e-05	-0.858643	-1.35028
39949084	chr1:39949084:G:A	3.34886e-05	-1.12957e-10	-1.29911	0.000122779	-1.12957e-10	-1.3127
39949101	chr1:39949101:C:T	3.25375e-05	-1.12957e-10	-1.32792	0.000124097	-1.12957e-10	-1.30203
39949624	chr1:39949624:T:G	4.98748e-05	-1.12957e-10	-0.900796	0.000205723	-1.12957e-10	-0.796564
39950403	chr1:39950403:C:G	3.18253e-05	-1.12957e-10	-1.35005	0.000117359	-1.12957e-10	-1.35786
39950475	chr1:39950475:T:C	3.16611e-05	-1.12957e-10	-1.35523	0.000119759	-1.12957e-10	-1.33761
39950765	chr1:39950765:C:T	0.000266151	0.366675	0.407076	0.000219328	-0.968114	0.235588
39950804	chr1:39950804:T:A	2.61658e-05	-1.54586	-3.58392e-10	0.000131264	-1.24588	-3.58392e-10
39951122	chr1:39951122:C:T	4.99695e-05	-1.12957e-10	-0.898901	0.000205924	-1.12957e-10	-0.795584
39951188	chr1:39951188:C:T	4.02985e-05	-1.12957e-10	-1.114	0.000149566	-1.12957e-10	-1.11535
39951318	chr1:39951318:A:G	4.70201e-05	-1.12957e-10	-0.959738	0.000181983	-1.12957e-10	-0.919182
39951370	chr1:39951370:T:C	5.2141e-05	-1.12957e-10	-0.856362	0.000216249	-1.12957e-10	-0.74666
39951602	chr1:39951602:C:T	4.51317e-05	-1.12957e-10	-1.00073	0.000186234	-1.12957e-10	-0.896087
39951870	chr1:39951870:C:T	9.43177e-06	-1.25457	-1.31165	2.54614e-05	-1.52347	-1.36246
39952101	chr1:39952101:C:T	2.64326e-05	-0.254091	-1.28162	5.54479e-05	-0.896469	-1.21118
39952401	chr1:39952401:C:T	5.19081e-05	-1.12957e-10	-0.860838	0.000182147	-1.12957e-10	-0.918276
39952494	chr1:39952494:C:T	3.30648e-05	-1.12957e-10	-1.31185	0.000120731	-1.12957e-10	-1.32953
39952892	chr1:39952892:T:C	1.14676e-05	-1.0729	-1.29789	2.44336e-05	-1.56771	-1.35942
39952917	chr1:39952917:A:G	0.00219907	2.80448	0.0809947	0.000360845	0.0463115	-0.280955
39952958	chr1:39952958:G:T	0.00242561	4.34612	-1.36259	5.39177e-05	-0.785139	-1.35049
39953350	chr1:39953350:C:T	1.15253e-05	-1.07048	-1.29528	2.44476e-05	-1.56789	-1.35867
39954009	chr1:39954009:A:G	0.00191064	2.66831	0.0765734	0.000329636	-0.0374597	-0.287643
39954534	chr1:39954534:C:A	0.000115385	-1.12957e-10	-0.0620382	0.000531207	-1.12957e-10	0.152059
39955047	chr1:39955047:C:A	3.85442e-05	-1.12957e-10	-1.15851	0.000158536	-1.12957e-10	-1.05711
39955170	chr1:39955170:G:C	3.18617e-05	-1.12957e-10	-1.34891	0.000116889	-1.12957e-10	-1.36187
39956495	chr1:39956495:G:A	4.07814e-05	-1.12957e-10	-1.10209	0.000140185	-1.12957e-10	-1.18013
39956626	chr1:39956626:A:G	4.54332e-05	-1.12957e-10	-0.994071	0.000175501	-1.12957e-10	-0.955446
39957359	chr1:39957359:G:T	3.26492e-05	-1.12957e-10	-1.32449	0.000120299	-1.12957e-10	-1.33311
39957667	chr1:39957667:C:T	3.3336e-05	-1.12957e-10	-1.30368	0.00012105	-1.12957e-10	-1.32689
39957854	chr1:39957854:CTG:C	4.68446e-05	-1.12957e-10	-0.963477	0.000187402	-1.12957e-10	-0.889836
39957943	chr1:39957943:TCAG:T	3.14253e-05	-1.12957e-10	-1.3627	0.000116781	-1.12957e-10	-1.36279
39958138	chr1:39958138:A:G	3.28908e-05	-1.12957e-10	-1.31712	0.000119777	-1.12957e-10	-1.33746
39958565	chr1:39958565:T:C	3.27233e-05	-1.12957e-10	-1.32222	0.000123388	-1.12957e-10	-1.30776
39959406	chr1:39959406:C:T	1.43082e-05	-1.14269	-1.0068	2.98279e-05	-1.56022	-1.16743
39959445	chr1:39959445:G:A	4.20942e-05	-1.12957e-10	-1.0704	0.000175912	-1.12957e-10	-0.953112
39959661	chr1:39959661:C:T	3.14313e-05	-1.12957e-10	-1.36251	0.000117723	-1.12957e-10	-1.35476
39960263	chr1:39960263:A:T	3.80147e-05	-1.12957e-10	-1.17234	0.000131977	-1.12957e-10	-1.24046
39960357	chr1:39960357:G:A	3.66884e-05	-1.12957e-10	-1.20785	0.000143961	-1.12957e-10	-1.15355
39961063	chr1:39961063:C:T	3.21241e-05	-1.12957e-10	-1.34071	0.000120038	-1.12957e-10	-1.33528
39961250	chr1:39961250:C:T	2.76092e-05	-1.49217	-3.58392e-10	9.47172e-05	-1.5722	-3.58392e-10
39961554	chr1:39961554:A:G	5.87013e-05	-0.737851	-3.58392e-10	0.000281813	-0.481848	-3.58392e-10
39962044	chr1:39962044:T:C	4.42327e-05	-1.12957e-10	-1.02085	0.000180121	-1.12957e-10	-0.929465
39962293	chr1:39962293:G:C	3.22957e-05	-1.12957e-10	-1.33538	0.000122764	-1.12957e-10	-1.31283
39962303	chr1:39962303:C:T	0.00698482	5.3962	-1.35502	8.68882e-05	-0.294949	-1.36352
39962606	chr1:39962606:G:A	7.30452e-05	-1.12957e-10	-0.519235	0.000296142	-1.12957e-10	-0.432255
39962619	chr1:39962619:T:C	2.55403e-05	-1.57005	-3.58392e-10	9.65811e-05	-1.55271	-3.58392e-10
39962685	chr1:39962685:A:T	6.4447e-05	-1.12957e-10	-0.64447	0.000238083	-1.12957e-10	-0.650471
39962764	chr1:39962764:T:G	3.88721e-05	-1.12957e-10	-1.15004	0.000147817	-1.12957e-10	-1.12712
39962802	chr1:39962802:C:A	6.22354e-05	-1.12957e-10	-0.67939	0.000230091	-1.12957e-10	-0.684616
39962881	chr1:39962881:T:G	3.30271e-05	-1.31299	-3.58392e-10	9.98509e-05	-1.51941	-3.58392e-10
39962915	chr1:39962915:G:T	5.39872e-05	0.529508	-1.35107	4.32422e-05	-0.993909	-1.36237
39963161	chr1:39963161:C:T	6.66404e-05	-1.12957e-10	-0.611002	0.000254534	-1.12957e-10	-0.583656
39963476	chr1:39963476:T:C	0.000101974	-1.12957e-10	-0.185596	0.000314119	-1.12957e-10	-0.37332
39964083	chr1:39964083:A:T	6.25738e-05	-1.12957e-10	-0.673966	0.000202591	-1.12957e-10	-0.811904
39964192	chr1:39964192:T:C	0.000152502	0.216863	-3.58392e-10	0.000310071	-0.38629	-3.58392e-10
39964948	chr1:39964948:G:A	8.99809e-05	-1.12957e-10	-0.310716	0.000333299	-1.12957e-10	-0.314051
39965013	chr1:39965013:G:A	5.80724e-05	-1.12957e-10	-0.748623	0.000226559	-1.12957e-10	-0.700087
39965590	chr1:39965590:C:A	3.80914e-05	-1.12957e-10	-1.17033	0.000149308	-1.12957e-10	-1.11708
39966055	chr1:39966055:A:G	3.87687e-05	-1.12957e-10	-1.1527	0.000132845	-1.12957e-10	-1.23391
39966158	chr1:39966158:C:T	4.81294e-05	-1.12957e-10	-0.93642	0.000173496	-1.12957e-10	-0.96694
39966796	chr1:39966796:C:T	2.80954e-05	-1.47471	-3.58392e-10	9.82951e-05	-1.53512	-3.58392e-10
39966857	chr1:39966857:C:T	3.54381e-05	-1.12957e-10	-1.24253	0.00012753	-1.12957e-10	-1.27474
39967277	chr1:39967277:G:T	0.000131309	-1.12957e-10	0.067239	0.000410225	-1.12957e-10	-0.106386
39968099	chr1:39968099:A:G	1.43851e-05	-0.960443	-1.18368	3.55146e-05	-1.49513	-1.05802
39968968	chr1:39968968:A:G	3.19695e-05	-1.12957e-10	-1.34553	0.000117135	-1.12957e-10	-1.35977
39969357	chr1:39969357:G:A	6.74814e-05	-1.12957e-10	-0.598462	0.000277093	-1.12957e-10	-0.498738
39969485	chr1:39969485:A:G	1.53324e-05	-1.29419	-0.78616	8.47405e-05	-0.810451	-0.873047
39970086	chr1:39970086:C:T	4.0077e-05	-1.11951	-3.58392e-10	0.000127192	-1.27739	-3.58392e-10
39970186	chr1:39970186:T:C	2.58606e-05	-1.55759	-3.58392e-10	0.000138767	-1.1903	-3.58392e-10
39970329	chr1:39970329:T:A	7.66273e-05	-1.12957e-10	-0.471359	0.000258434	-1.12957e-10	-0.568452
39971793	chr1:39971793:T:C	9.70312e-06	-1.18146	-1.35641	2.44491e-05	-1.57291	-1.35359
39971820	chr1:39971820:G:A	2.54441e-05	-1.57383	-3.58392e-10	9.68449e-05	-1.54998	-3.58392e-10
39972066	chr1:39972066:C:A	1.89876e-05	-0.732157	-1.13437	3.02748e-05	-1.50052	-1.21226
39972104	chr1:39972104:A:G	4.70159e-05	-0.959828	-3.58392e-10	0.000129807	-1.25705	-3.58392e-10
39972159	chr1:39972159:C:T	3.68479e-05	-1.12957e-10	-1.20352	0.000129546	-1.12957e-10	-1.25906
39972327	chr1:39972327:G:A	4.35792e-05	-1.12957e-10	-1.03573	0.000175426	-1.12957e-10	-0.955877
39972657	chr1:39972657:C:T	3.93971e-05	-0.471266	-0.665356	4.79955e-05	-1.41341	-0.838575
39972910	chr1:39972910:G:A	3.15271e-05	-1.12957e-10	-1.35947	0.000118855	-1.12957e-10	-1.34519
39973448	chr1:39973448:G:C	3.15871e-05	-1.12957e-10	-1.35757	0.000119254	-1.12957e-10	-1.34183
39973623	chr1:39973623:T:G	3.5305e-05	0.112765	-1.35905	7.73632e-05	-0.414017	-1.36056
39973926	chr1:39973926:G:A	6.92774e-06	-1.57347	-1.30131	3.40582e-05	-1.31859	-1.27643
39973928	chr1:39973928:G:A	7.00851e-06	-1.55083	-1.31236	2.85264e-05	-1.45431	-1.31795
39974478	chr1:39974478:T:C	8.41143e-06	-1.32447	-1.35625	2.46059e-05	-1.57182	-1.34829
39974950	chr1:39974950:T:C	2.89359e-05	-0.103541	-1.34169	7.1768e-05	-0.494603	-1.35505
39975005	chr1:39975005:C:T	3.72048e-05	-1.12957e-10	-1.19387	0.000146593	-1.12957e-10	-1.13543
39975524	chr1:39975524:C:T	4.18608e-05	-1.12957e-10	-1.07596	0.00016231	-1.12957e-10	-1.03358
39975579	chr1:39975579:C:T	2.84392e-05	-1.46254	-3.58392e-10	9.85534e-05	-1.53249	-3.58392e-10
39975600	chr1:39975600:G:A	2.09308e-05	-0.409828	-1.35927	4.93298e-05	-0.870588	-1.35398
39975939	chr1:39975939:C:T	2.35266e-05	-0.289987	-1.3622	5.60478e-05	-0.737198	-1.35969
39976055	chr1:39976055:G:T	4.86727e-05	0.000933501	-0.926129	3.66044e-05	-1.57261	-0.950315
39976099	chr1:39976099:T:C	1.61043e-05	-0.994443	-1.03678	3.75858e-05	-1.5217	-0.974764
39976292	chr1:39976292:T:A	4.18913e-05	-0.504875	-0.57036	4.30415e-05	-1.57328	-0.787649
39976436	chr1:39976436:G:A	3.16863e-05	-1.12957e-10	-1.35443	0.000119584	-1.12957e-10	-1.33907
39976553	chr1:39976553:A:G	3.28895e-05	-1.12957e-10	-1.31716	0.000123948	-1.12957e-10	-1.30323
39976565	chr1:39976565:CA:C	4.12126e-05	-1.12957e-10	-1.09157	0.00014829	-1.12957e-10	-1.12392
39976683	chr1:39976683:T:A	0.000254494	-1.12957e-10	0.728963	0.00096988	-1.12957e-10	0.754079
39977094	chr1:39977094:A:G	4.03523e-05	-1.12957e-10	-1.11266	0.000151666	-1.12957e-10	-1.10141
39977351	chr1:39977351:T:TA	7.95318e-06	-1.57201	-1.16473	3.23663e-05	-1.50443	-1.14154
39977723	chr1:39977723:G:A	6.86228e-05	-1.40877	0.827087	0.000231965	-1.45875	0.782245
39977761	chr1:39977761:G:A	3.80981e-05	-1.12957e-10	-1.17015	0.000141815	-1.12957e-10	-1.16857
39977955	chr1:39977955:C:T	0.000165633	1.53319	-1.23373	0.000382956	1.05652	-1.23169
39978076	chr1:39978076:G:A	0.000132886	-1.12957e-10	0.0791785	0.000547651	-1.12957e-10	0.182546
39979088	chr1:39979088:C:T	5.5223e-05	-1.12957e-10	-0.798934	0.000203461	-1.12957e-10	-0.807616
39979124	chr1:39979124:A:C	5.18862e-05	-1.12957e-10	-0.86126	0.000191228	-1.12957e-10	-0.869628
39979297	chr1:39979297:A:G	4.92157e-05	-0.966735	0.0526341	0.00015673	-1.13777	0.0691981
39979527	chr1:39979527:T:C	1.79275e-05	-1.0682	-0.85578	5.76425e-05	-1.16297	-0.905862
39979824	chr1:39979824:T:C	8.01112e-05	-0.692553	0.265655	0.000252906	-0.884138	0.294064
39979995	chr1:39979995:A:G	0.000333481	-0.301282	1.30055	0.000998993	-0.572599	1.35625
39980105	chr1:39980105:C:T	3.18025e-05	-1.12957e-10	-1.35077	0.000118251	-1.12957e-10	-1.35029
39980161	chr1:39980161:G:A	0.000205203	-1.12957e-10	0.513685	0.000812149	-1.12957e-10	0.576591
39980198	chr1:39980198:A:G	0.000360467	-0.196838	1.27393	0.00106915	-0.478248	1.32978
39980282	chr1:39980282:A:G	8.46298e-06	-1.31914	-1.35547	3.11261e-05	-1.33114	-1.3539
39980468	chr1:39980468:C:T	0.000101636	-0.523966	0.335047	0.000316671	-0.732884	0.367655
39980562	chr1:39980562:A:G	3.56312e-05	-1.12957e-10	-1.23709	0.000135385	-1.12957e-10	-1.21497
39980646	chr1:39980646:G:T	3.624e-05	-1.12957e-10	-1.22015	0.000137892	-1.12957e-10	-1.19662
39981147	chr1:39981147:G:A	0.000136537	-1.12957e-10	0.106282	0.000530814	-1.12957e-10	0.151319
39981381	chr1:39981381:C:T	1.0256e-05	-1.54301	-0.939444	3.95263e-05	-1.53614	-0.909984
39981488	chr1:39981488:C:T	4.13938e-05	-1.08718	-3.58392e-10	0.000146209	-1.13806	-3.58392e-10
39981497	chr1:39981497:T:C	7.68159e-05	-1.12957e-10	-0.468901	0.00029054	-1.12957e-10	-0.451353
39981658	chr1:39981658:C:T	3.14018e-05	-1.12957e-10	-1.36345	0.000116806	-1.12957e-10	-1.36258
39982282	chr1:39982282:C:T	3.58964e-05	-1.12957e-10	-1.22968	0.000137163	-1.12957e-10	-1.20192
39982548	chr1:39982548:T:C	1.33563e-05	-1.34418	-0.874143	4.22753e-05	-1.5051	-0.873789
39982878	chr1:39982878:AC:A	5.64871e-05	-1.12957e-10	-0.776301	0.000220694	-1.12957e-10	-0.726318
39982971	chr1:39982971:A:G	5.66552e-05	-1.12957e-10	-0.77333	0.000217454	-1.12957e-10	-0.741107
39983932	chr1:39983932:A:G	2.54413e-05	-1.57394	-3.58392e-10	9.58917e-05	-1.55987	-3.58392e-10
39984104	chr1:39984104:A:G	3.43342e-05	-1.12957e-10	-1.27417	0.000127414	-1.12957e-10	-1.27565
39984199	chr1:39984199:C:T	3.70619e-05	-1.12957e-10	-1.19772	0.000138118	-1.12957e-10	-1.19498
39984346	chr1:39984346:T:A	7.77523e-05	-0.511148	0.0543628	0.000204634	-0.719845	-0.0820253
39984445	chr1:39984445:T:C	3.195e-05	-1.12957e-10	-1.34614	0.000119595	-1.12957e-10	-1.33898
39984516	chr1:39984516:ACT:A	3.62344e-05	-1.2203	-3.58392e-10	0.000145042	-1.14607	-3.58392e-10
39985003	chr1:39985003:C:T	0.000118236	-1.12957e-10	-0.0376276	0.000454165	-1.12957e-10	-0.00463195
39985184	chr1:39985184:G:A	8.72303e-06	-1.28046	-1.36388	3.62506e-05	-1.16934	-1.3633
39985346	chr1:39985346:A:C	3.37568e-05	-1.12957e-10	-1.29113	0.000127172	-1.12957e-10	-1.27755
39985653	chr1:39985653:T:C	3.27578e-05	-1.12957e-10	-1.32117	0.000121023	-1.12957e-10	-1.32711
39985848	chr1:39985848:T:C	4.71637e-05	-1.12957e-10	-0.956688	0.000164936	-1.12957e-10	-1.01754
39986596	chr1:39986596:G:A	3.58854e-05	-1.12957e-10	-1.22998	0.000134763	-1.12957e-10	-1.21958
39986646	chr1:39986646:C:T	0.00013053	-1.12957e-10	0.0612928	0.000502025	-1.12957e-10	0.0955569
39986885	chr1:39986885:G:C	3.41496e-05	-1.12957e-10	-1.27956	0.000126741	-1.12957e-10	-1.28095
39987168	chr1:39987168:T:TC	0.00027897	-0.190977	1.01177	0.000921724	-0.30545	1.0086
39987744	chr1:39987744:T:C	3.14119e-05	-1.12957e-10	-1.36313	0.000117029	-1.12957e-10	-1.36067
39988832	chr1:39988832:G:A	3.49459e-05	-1.12957e-10	-1.25651	0.000131124	-1.12957e-10	-1.24695
39989159	chr1:39989159:C:T	4.90613e-05	-1.12957e-10	-0.917242	0.000176329	-1.12957e-10	-0.950739
39989587	chr1:39989587:A:T	3.59738e-05	-1.12957e-10	-1.22752	0.000136449	-1.12957e-10	-1.20714
39989614	chr1:39989614:C:T	5.9855e-05	-1.12957e-10	-0.718388	0.000225563	-1.12957e-10	-0.704494
39989719	chr1:39989719:G:T	5.39683e-05	-1.12957e-10	-0.821916	0.000210626	-1.12957e-10	-0.77301
39989784	chr1:39989784:T:G	3.21678e-05	-1.12957e-10	-1.33935	0.000120576	-1.12957e-10	-1.33081
39990190	chr1:39990190:C:T	0.000100734	-0.99896	0.801134	0.000408512	-0.88367	0.773099
39990763	chr1:39990763:G:A	0.0002279	0.0276102	0.590982	0.000755719	-0.0616759	0.566253
39991325	chr1:39991325:T:C	3.57582e-05	-1.12957e-10	-1.23353	0.000129086	-1.12957e-10	-1.26261
39991644	chr1:39991644:G:A	7.54066e-05	-1.12957e-10	-0.487418	0.000301124	-1.12957e-10	-0.415569
39991653	chr1:39991653:A:C	7.63365e-06	-1.41733	-1.36041	3.11882e-05	-1.31921	-1.36385
39992503	chr1:39992503:C:A	3.34992e-05	-1.12957e-10	-1.29879	0.000125419	-1.12957e-10	-1.29143
39992785	chr1:39992785:C:T	9.00933e-05	-0.309468	-3.58392e-10	0.000549	0.185005	-3.58392e-10
39992935	chr1:39992935:C:T	7.84391e-06	-1.40724	-1.34334	3.18818e-05	-1.30562	-1.35544
39993248	chr1:39993248:T:C	7.59172e-06	-1.42359	-1.35967	3.09409e-05	-1.32729	-1.36372
39993719	chr1:39993719:G:A	7.63494e-06	-1.41372	-1.36386	3.13843e-05	-1.31494	-1.36184
39993796	chr1:39993796:T:C	7.56017e-06	-1.42969	-1.35773	3.07136e-05	-1.33522	-1.36317
39993833	chr1:39993833:T:C	7.62893e-06	-1.42365	-1.35472	3.09933e-05	-1.3274	-1.36193
39993864	chr1:39993864:A:C	7.46076e-06	-1.43777	-1.36289	3.04323e-05	-1.34407	-1.36352
39993991	chr1:39993991:C:CCA	5.16754e-05	-1.12957e-10	-0.865331	0.00018461	-1.12957e-10	-0.904849
39994127	chr1:39994127:T:C	7.6666e-06	-1.41682	-1.35662	3.12962e-05	-1.31673	-1.36287
39994149	chr1:39994149:T:C	7.521e-06	-1.43064	-1.36198	3.06617e-05	-1.33623	-1.36385
39994255	chr1:39994255:C:T	7.6961e-06	-1.41321	-1.35639	3.13983e-05	-1.31369	-1.36265
39994479	chr1:39994479:C:G	7.38477e-06	-1.45231	-1.35858	2.98157e-05	-1.36462	-1.36344
39994538	chr1:39994538:C:G	0.0006003	-1.12957e-10	1.58712	0.00225015	-1.12957e-10	1.59566
39994717	chr1:39994717:C:T	3.16186e-05	-1.12957e-10	-1.35657	0.000117227	-1.12957e-10	-1.35898
39994726	chr1:39994726:C:T	7.59712e-06	-1.42678	-1.35577	3.08523e-05	-1.33149	-1.36239
39994736	chr1:39994736:G:C	7.62047e-06	-1.42326	-1.35621	3.09857e-05	-1.32699	-1.36258
39995204	chr1:39995204:A:G	7.77316e-06	-1.39651	-1.36313	3.20185e-05	-1.29345	-1.36333
39995293	chr1:39995293:C:T	0.00025586	-0.938764	1.67308	0.0010525	-0.814762	1.65059
39995964	chr1:39995964:C:T	7.46634e-05	-1.12957e-10	-0.497323	0.000279512	-1.12957e-10	-0.490047
39996594	chr1:39996594:CT:C	5.20079e-05	-1.12957e-10	-0.858918	0.000202834	-1.12957e-10	-0.810707
39996732	chr1:39996732:A:C	3.19914e-05	-1.12957e-10	-1.34485	0.000118979	-1.12957e-10	-1.34415
39996990	chr1:39996990:T:C	0.000142544	0.172196	-0.0228598	0.000465296	0.0489121	-0.0293317
39997105	chr1:39997105:G:A	0.000187286	-1.12957e-10	0.422324	0.000728271	-1.12957e-10	0.46758
39997379	chr1:39997379:C:T	9.09616e-05	-1.12957e-10	-0.299876	0.000392393	-1.12957e-10	-0.150828
39997686	chr1:39997686:G:T	3.26824e-05	-1.12957e-10	-1.32348	0.000120669	-1.12957e-10	-1.33004
39997826	chr1:39997826:G:A	2.81142e-05	-0.15348	-1.32056	7.76155e-05	-0.451171	-1.32015
39998049	chr1:39998049:T:G	0.00018603	1.77749	-1.36189	0.000347285	1.07903	-1.35198
39998833	chr1:39998833:ATC:A	4.81602e-05	-1.12957e-10	-0.93578	0.000172435	-1.12957e-10	-0.973071
39999222	chr1:39999222:C:G	2.41813e-05	-0.386154	-1.23858	6.86609e-05	-0.656067	-1.23785
39999362	chr1:39999362:T:C	3.02145e-05	-1.40199	-3.58392e-10	0.000108658	-1.43489	-3.58392e-10
39999914	chr1:39999914:C:T	2.58102e-05	-0.564501	-0.995043	7.48323e-05	-0.813943	-0.9939
40000034	chr1:40000034:C:T	3.15887e-05	-1.12957e-10	-1.35751	0.0001189	-1.12957e-10	-1.34481
40001773	chr1:40001773:A:G	3.17498e-05	-1.12957e-10	-1.35243	0.00011873	-1.12957e-10	-1.34624
40002510	chr1:40002510:G:C	0.0001037	-1.12957e-10	-0.168813	0.000451654	-1.12957e-10	-0.0101758
40002568	chr1:40002568:G:A	3.95059e-05	-1.12957e-10	-1.13386	0.000147516	-1.12957e-10	-1.12915
40002812	chr1:40002812:A:T	7.55065e-05	-1.12957e-10	-0.486095	0.000291825	-1.12957e-10	-0.446939
40002992	chr1:40002992:A:G	4.95158e-05	-1.12957e-10	-0.908021	0.000177072	-1.12957e-10	-0.946534
40003912	chr1:40003912:C:T	0.000166181	1.30422	-1.00145	0.000302083	0.672008	-1.0844
40004054	chr1:40004054:G:A	2.77646e-05	-1.48655	-3.58392e-10	0.000100805	-1.50991	-3.58392e-10
40004522	chr1:40004522:G:A	4.75161e-05	0.0310738	-0.980318	0.00012827	-0.296881	-0.97207
40005048	chr1:40005048:T:G	7.4949e-05	-1.12957e-10	-0.493505	0.000281824	-1.12957e-10	-0.48181
40005173	chr1:40005173:T:C	4.03305e-05	-1.12957e-10	-1.11321	0.000150644	-1.12957e-10	-1.10818
40005267	chr1:40005267:G:A	5.06278e-05	-1.10361	0.217797	0.00020383	-0.998874	0.193068
40005473	chr1:40005473:A:G	4.68407e-05	-1.12957e-10	-0.96356	0.000167943	-1.12957e-10	-0.999469
40005564	chr1:40005564:A:G	0.000120025	0.141519	-0.164133	0.000393443	0.0236584	-0.171814
40005792	chr1:40005792:C:G	2.92941e-05	-1.43293	-3.58392e-10	0.000110027	-1.42237	-3.58392e-10
40006177	chr1:40006177:T:C	4.08243e-05	-1.12957e-10	-1.10103	0.000147732	-1.12957e-10	-1.12769
40006382	chr1:40006382:C:T	4.50851e-05	-1.12957e-10	-1.00176	0.00017213	-1.12957e-10	-0.974842
40006870	chr1:40006870:C:T	4.69779e-05	-0.960637	-3.58392e-10	0.000193124	-0.85976	-3.58392e-10
40007043	chr1:40007043:G:A	0.000235023	-1.12957e-10	0.64937	0.00106714	-1.12957e-10	0.849646
40007093	chr1:40007093:G:GC	6.04822e-05	0.553869	-1.26183	0.000154626	0.180553	-1.26264
40007172	chr1:40007172:A:G	0.00020907	0.532354	-3.58392e-10	0.000533601	0.156556	-3.58392e-10
40007451	chr1:40007451:A:G	3.04421e-05	-0.107232	-1.28726	8.36752e-05	-0.4092	-1.28695
40007489	chr1:40007489:C:T	4.58641e-05	0.302438	-1.28707	0.000120682	-0.0432646	-1.28667
40007649	chr1:40007649:C:T	4.70149e-05	-1.12957e-10	-0.959849	0.000168763	-1.12957e-10	-0.994598
40007875	chr1:40007875:T:C	0.000481214	0.993196	0.372803	0.0011745	0.615296	0.330211
40008370	chr1:40008370:G:A	0.00058092	2.91314	-1.35884	0.0011784	2.29906	-1.35024
40008498	chr1:40008498:G:A	0.00240608	2.97544	-3.58392e-10	0.00517847	2.42917	-3.58392e-10
40008597	chr1:40008597:G:A	0.000136064	-1.12957e-10	0.102815	0.000522313	-1.12957e-10	0.135175
40008602	chr1:40008602:C:T	1.7141e-05	-0.604935	-1.3639	5.06846e-05	-0.835287	-1.36218
40008719	chr1:40008719:G:C	3.97199e-05	-1.12846	-3.58392e-10	0.000126998	-1.27892	-3.58392e-10
40008755	chr1:40008755:C:T	3.86569e-05	-1.12957e-10	-1.15559	0.000146893	-1.12957e-10	-1.13339
40008855	chr1:40008855:G:A	0.000116815	0.00513026	-0.0548518	0.000430323	-0.0723284	0.0137715
40008939	chr1:40008939:A:G	0.000231279	1.6128	-0.979493	0.000515733	1.15917	-1.03667
40009014	chr1:40009014:G:A	8.41626e-05	-1.12957e-10	-0.377563	0.000337903	-1.12957e-10	-0.300333
40009053	chr1:40009053:C:T	0.000406295	-1.12957e-10	1.19677	0.00159398	-1.12957e-10	1.2509
40009198	chr1:40009198:T:C	0.000243303	1.97226	-1.28827	0.000535308	1.47005	-1.31029
40009256	chr1:40009256:G:A	3.16025e-05	-1.12957e-10	-1.35708	0.000118102	-1.12957e-10	-1.35154
40009291	chr1:40009291:C:G	3.22571e-05	-1.12957e-10	-1.33657	0.000121172	-1.12957e-10	-1.32589
40009328	chr1:40009328:C:T	3.14201e-05	-1.12957e-10	-1.36286	0.00011737	-1.12957e-10	-1.35776
40009346	chr1:40009346:T:C	0.000162882	1.6303	-1.34759	0.000315441	0.987995	-1.35712
40009425	chr1:40009425:A:G	0.0001016	-0.189269	-3.58392e-10	0.000256722	-0.575098	-3.58392e-10
40009501	chr1:40009501:A:G	0.00020362	1.84781	-1.34187	0.000386659	1.18769	-1.35324
40009707	chr1:40009707:G:A	7.1302e-05	0.628667	-1.17206	0.000154439	0.114557	-1.19785
40009800	chr1:40009800:A:G	0.000113667	-1.12957e-10	-0.0770374	0.000468469	-1.12957e-10	0.0263769
40009897	chr1:40009897:C:T	3.47155e-05	-1.12957e-10	-1.26313	0.000131656	-1.12957e-10	-1.2429
40009964	chr1:40009964:G:A	3.21614e-05	-1.12957e-10	-1.33955	0.000119628	-1.12957e-10	-1.3387
40010163	chr1:40010163:A:T	0.000188481	1.76131	-1.33263	0.000356942	1.10109	-1.3466
40010451	chr1:40010451:C:T	7.1053e-05	-1.12957e-10	-0.546887	0.000268253	-1.12957e-10	-0.531162
40010515	chr1:40010515:A:G	0.00015144	1.52889	-1.31901	0.000277035	0.837343	-1.33629
40010548	chr1:40010548:A:G	0.00016617	1.62425	-1.32156	0.000300261	0.919889	-1.33833
40010555	chr1:40010555:A:G	0.000165137	1.61875	-1.32229	0.000298891	0.915827	-1.33884
40010563	chr1:40010563:G:A	0.000188276	1.76282	-1.33522	0.000356996	1.10314	-1.34851
40010565	chr1:40010565:T:C	0.000200361	1.80116	-1.31135	0.000354325	1.07736	-1.33024
40010930	chr1:40010930:G:T	0.000185891	1.73894	-1.3241	0.00035244	1.0819	-1.34011
40011026	chr1:40011026:C:T	3.15455e-05	-1.12957e-10	-1.35888	0.000118278	-1.12957e-10	-1.35005
40011110	chr1:40011110:G:A	3.39603e-05	-1.12957e-10	-1.28512	0.000128505	-1.12957e-10	-1.26713
40011129	chr1:40011129:A:G	7.2509e-05	-0.227303	-0.299299	0.000238942	-0.30372	-0.343151
40011302	chr1:40011302:T:C	9.6034e-05	-1.12957e-10	-0.245611	0.000401559	-1.12957e-10	-0.127738
40011337	chr1:40011337:C:T	4.02296e-05	-1.12957e-10	-1.11571	0.000154178	-1.12957e-10	-1.08499
40011379	chr1:40011379:G:A	4.13286e-05	-1.12957e-10	-1.08876	0.000158633	-1.12957e-10	-1.0565
40011693	chr1:40011693:G:A	3.62755e-05	-1.12957e-10	-1.21917	0.000138046	-1.12957e-10	-1.1955
40011973	chr1:40011973:C:T	9.9222e-05	0.847167	-1.06012	0.000197349	0.254973	-1.09309
40012078	chr1:40012078:A:T	9.24099e-05	0.865669	-1.14975	0.000183604	0.267977	-1.17829
40012130	chr1:40012130:G:C	3.48049e-05	-1.12957e-10	-1.26056	0.000127689	-1.12957e-10	-1.2735
40012647	chr1:40012647:C:T	0.000135078	1.12137	-1.02583	0.000256901	0.486323	-1.06073
40012742	chr1:40012742:A:G	0.000106903	-0.531006	0.392615	0.000398817	-0.607263	0.472673
40012833	chr1:40012833:C:T	4.32551e-05	-1.12957e-10	-1.0432	0.000164821	-1.12957e-10	-1.01823
40012933	chr1:40012933:A:G	9.95247e-05	0.904705	-1.11461	0.000197057	0.304609	-1.14421
40012996	chr1:40012996:A:G	9.42692e-05	0.873792	-1.13795	0.000187701	0.277818	-1.16606
40013408	chr1:40013408:A:C	2.58818e-05	-1.55677	-3.58392e-10	9.58936e-05	-1.55985	-3.58392e-10
40013602	chr1:40013602:G:A	0.000182561	1.73487	-1.3381	0.000330666	1.02875	-1.35074
40013762	chr1:40013762:A:G	9.60245e-05	1.10306	-1.34877	0.000180565	0.431966	-1.35897
40013784	chr1:40013784:G:GT	9.50751e-05	1.09378	-1.34943	0.000179035	0.423831	-1.35934
40013995	chr1:40013995:C:T	3.3619e-05	-1.12957e-10	-1.29522	0.000126905	-1.12957e-10	-1.27965
40014052	chr1:40014052:T:A	0.000500102	2.72279	-1.31829	0.000824421	1.8847	-1.29312
40014771	chr1:40014771:G:A	0.000105221	1.09615	-1.25041	0.000212816	0.461324	-1.22399
40014812	chr1:40014812:A:G	0.000114387	1.19312	-1.26385	0.000228137	0.545811	-1.23896
40014887	chr1:40014887:A:G	3.13923e-05	-1.12957e-10	-1.36375	0.000116673	-1.12957e-10	-1.36372
40015112	chr1:40015112:C:T	3.79272e-05	-1.17465	-3.58392e-10	0.000148914	-1.11972	-3.58392e-10
40015150	chr1:40015150:T:A	0.000115539	1.2001	-1.2608	0.000230422	0.552462	-1.23564
40015170	chr1:40015170:A:G	3.13886e-05	-1.12957e-10	-1.36387	0.000116678	-1.12957e-10	-1.36367
40015428	chr1:40015428:G:A	0.000199926	0.61622	-0.128588	0.000371203	0.108152	-0.314497
40015651	chr1:40015651:T:C	9.51408e-05	1.06434	-1.3193	0.000191125	0.432275	-1.30244
40015826	chr1:40015826:T:C	3.04334e-05	-1.39477	-3.58392e-10	0.000110042	-1.42223	-3.58392e-10
40015878	chr1:40015878:G:A	3.74915e-05	-1.1862	-3.58392e-10	0.000147258	-1.13091	-3.58392e-10
40015945	chr1:40015945:C:A	6.1786e-05	-1.12957e-10	-0.686636	0.000221785	-1.12957e-10	-0.721384
40016144	chr1:40016144:T:A	0.000103021	1.07314	-1.24852	0.000209077	0.441852	-1.22224
40016433	chr1:40016433:T:C	0.000168598	1.6405	-1.3233	0.000301902	0.887411	-1.3004
40016673	chr1:40016673:C:T	7.62799e-05	-1.12957e-10	-0.475904	0.000291699	-1.12957e-10	-0.447372
40016676	chr1:40016676:G:A	0.000118871	1.19771	-1.22999	0.000238264	0.55208	-1.2018
40016842	chr1:40016842:A:G	0.000104826	1.0863	-1.24431	0.000212502	0.453408	-1.21755
40016937	chr1:40016937:T:C	0.000100458	1.05764	-1.25821	0.000204114	0.428545	-1.23296
40017716	chr1:40017716:C:T	3.37257e-05	-1.12957e-10	-1.29205	0.000127391	-1.12957e-10	-1.27583
40018161	chr1:40018161:G:A	2.65309e-05	-1.532	-3.58392e-10	9.80692e-05	-1.53742	-3.58392e-10
40018200	chr1:40018200:C:T	0.000113398	1.16037	-1.23979	0.00022785	0.518143	-1.21255
40018221	chr1:40018221:G:A	4.69371e-05	-1.12957e-10	-0.961505	0.000168707	-1.12957e-10	-0.994927
40018386	chr1:40018386:C:T	0.000104037	1.08035	-1.24591	0.000211012	0.448303	-1.21948
40019501	chr1:40019501:T:C	3.20139e-05	-1.34414	-3.58392e-10	0.000111671	-1.40754	-3.58392e-10
40019958	chr1:40019958:T:G	6.22342e-05	0.624407	-1.30382	0.000141323	0.11361	-1.28565
40020462	chr1:40020462:T:TCTC	9.30691e-05	0.949136	-1.22611	0.000192564	0.334902	-1.19757
40020471	chr1:40020471:C:T	4.9267e-05	-1.12957e-10	-0.913059	0.000176744	-1.12957e-10	-0.948389
40020703	chr1:40020703:G:A	9.82322e-05	1.07586	-1.29884	0.000197426	0.439982	-1.27771
40021212	chr1:40021212:G:A	2.94352e-05	-1.42812	-3.58392e-10	0.000114929	-1.37878	-3.58392e-10
40021864	chr1:40021864:G:A	3.49147e-05	-1.12957e-10	-1.2574	0.000132305	-1.12957e-10	-1.23798
40022182	chr1:40022182:C:T	0.000299446	-0.222552	1.11417	0.0011425	-0.168388	1.08627
40022185	chr1:40022185:A:G	9.86863e-05	1.00587	-1.22423	0.000202298	0.381581	-1.19493
40022207	chr1:40022207:G:A	0.000247542	2.06459	-1.36333	0.000392652	1.21112	-1.36129
40022498	chr1:40022498:C:T	1.85022e-05	-0.531171	-1.36125	7.57821e-05	-0.432683	-1.36255
40022591	chr1:40022591:A:G	5.75272e-05	0.513243	-1.2713	0.000125506	-0.0433287	-1.24741
40022653	chr1:40022653:G:A	3.42281e-05	-1.12957e-10	-1.27727	0.000129238	-1.12957e-10	-1.26144
40022803	chr1:40022803:A:G	3.78207e-05	-1.12957e-10	-1.17746	0.000138058	-1.12957e-10	-1.19542
40022883	chr1:40022883:G:A	2.54947e-05	-1.57184	-3.58392e-10	9.45624e-05	-1.57383	-3.58392e-10
40023005	chr1:40023005:G:T	9.52794e-05	0.98069	-1.23419	0.000196325	0.362651	-1.20597
40023326	chr1:40023326:T:G	3.21975e-05	-1.12957e-10	-1.33842	0.000120154	-1.12957e-10	-1.33432
40023621	chr1:40023621:G:A	3.44253e-05	-1.12957e-10	-1.27152	0.000129948	-1.12957e-10	-1.25596
40023626	chr1:40023626:T:G	5.03929e-05	-1.12957e-10	-0.890463	0.000180606	-1.12957e-10	-0.926775
40023871	chr1:40023871:G:A	8.87615e-05	0.729027	-1.05339	0.000172329	0.155024	-1.12871
40023913	chr1:40023913:T:G	3.44869e-05	-1.12957e-10	-1.26973	0.000130201	-1.12957e-10	-1.25402
40024519	chr1:40024519:A:C	0.000258684	-0.327186	1.07248	0.000985233	-0.274881	1.04467
40024617	chr1:40024617:T:C	3.23775e-05	-1.12957e-10	-1.33285	0.000121443	-1.12957e-10	-1.32365
40024990	chr1:40024990:C:A	9.60618e-05	1.07957	-1.32489	0.000193736	0.452596	-1.30919
40025090	chr1:40025090:T:C	0.000172049	1.70089	-1.36343	0.000301096	0.947457	-1.36312
40025936	chr1:40025936:A:G	9.58949e-05	-1.12957e-10	-0.247061	0.000317077	-1.12957e-10	-0.363948
40026116	chr1:40026116:A:C	0.000403674	-1.12957e-10	1.19029	0.00172566	-1.12957e-10	1.33027
40026580	chr1:40026580:T:G	3.70506e-05	-1.12957e-10	-1.19803	0.000134785	-1.12957e-10	-1.21941
40027064	chr1:40027064:G:C	8.22764e-05	0.907909	-1.30814	0.000164751	0.318909	-1.33756
40027605	chr1:40027605:C:T	2.29773e-05	-0.311972	-1.36383	9.52264e-05	-0.202974	-1.36386
40028065	chr1:40028065:C:A	3.13879e-05	-1.12957e-10	-1.36389	0.000116734	-1.12957e-10	-1.36319
40028316	chr1:40028316:A:G	0.000179277	-1.12957e-10	0.378619	0.00076604	-1.12957e-10	0.518142
40028731	chr1:40028731:C:T	3.39965e-05	-1.12957e-10	-1.28406	0.00012846	-1.12957e-10	-1.26747
40028744	chr1:40028744:C:T	3.5482e-05	0.121259	-1.36255	8.49814e-05	-0.321266	-1.35939
40028932	chr1:40028932:T:C	0.000102245	1.12494	-1.30788	0.000205694	0.492708	-1.28941
40029146	chr1:40029146:C:T	2.4709e-05	-0.240073	-1.36307	0.000102835	-0.127976	-1.36199
40029200	chr1:40029200:C:T	3.25829e-05	-1.32652	-3.58392e-10	0.000129724	-1.25769	-3.58392e-10
40029431	chr1:40029431:A:C	6.46132e-05	-0.641894	-3.58392e-10	0.000240262	-0.641361	-3.58392e-10
40030006	chr1:40030006:C:T	0.000140625	-0.181151	0.316936	0.000513951	-0.251485	0.370521
40030054	chr1:40030054:G:A	6.96894e-05	0.795119	-1.36138	0.000153584	0.269583	-1.35842
40030240	chr1:40030240:C:T	3.44e-05	-1.12957e-10	-1.27226	0.000129865	-1.12957e-10	-1.2566
40030506	chr1:40030506:G:C	3.36054e-05	-1.12957e-10	-1.29563	0.000126848	-1.12957e-10	-1.2801
40030528	chr1:40030528:T:C	2.58773e-05	-1.55695	-3.58392e-10	9.50395e-05	-1.5688	-3.58392e-10
40031412	chr1:40031412:C:A	3.45916e-05	-1.12957e-10	-1.2667	0.000130944	-1.12957e-10	-1.24833
40031832	chr1:40031832:G:A	4.26862e-05	-1.12957e-10	-1.05644	0.000155449	-1.12957e-10	-1.07678
40032036	chr1:40032036:C:T	0.000107628	1.14923	-1.28086	0.000216574	0.51351	-1.25867
40032178	chr1:40032178:T:C	9.36811e-05	-1.12957e-10	-0.270416	0.0003812	-1.12957e-10	-0.17977
40032934	chr1:40032934:A:C	7.21628e-05	-0.615709	0.0843203	0.000274325	-0.62693	0.118152
40033003	chr1:40033003:A:G	6.782e-05	-0.634708	0.0412516	0.000257723	-0.646143	0.0749349
40033415	chr1:40033415:A:C	2.29703e-05	-0.323449	-1.35266	9.40811e-05	-0.223491	-1.35544
40033487	chr1:40033487:G:A	3.13945e-05	-1.12957e-10	-1.36368	0.000116673	-1.12957e-10	-1.36372
40033630	chr1:40033630:G:A	6.51627e-05	-0.559054	-0.0743721	0.000248595	-0.569223	-0.0380427
40033823	chr1:40033823:C:T	9.65206e-05	-1.12957e-10	-0.240557	0.000391211	-1.12957e-10	-0.153845
40033958	chr1:40033958:T:C	3.15392e-05	-1.12957e-10	-1.35908	0.000117033	-1.12957e-10	-1.36064
40033981	chr1:40033981:T:C	9.74633e-05	-1.12957e-10	-0.230837	0.000395172	-1.12957e-10	-0.143772
40034065	chr1:40034065:C:G	3.82683e-05	-1.12957e-10	-1.16569	0.000144595	-1.12957e-10	-1.14915
40034146	chr1:40034146:C:T	3.14852e-05	-1.12957e-10	-1.3608	0.000117841	-1.12957e-10	-1.35376
40034207	chr1:40034207:C:T	6.07699e-05	0.609469	-1.31269	0.000138369	0.108477	-1.30165
40034327	chr1:40034327:G:C	9.83019e-05	-1.12957e-10	-0.22227	0.00039871	-1.12957e-10	-0.134858
40034329	chr1:40034329:T:C	9.81665e-05	-1.12957e-10	-0.223648	0.000398136	-1.12957e-10	-0.136299
40034332	chr1:40034332:G:T	3.46129e-05	-1.12957e-10	-1.26609	0.000131032	-1.12957e-10	-1.24765
40034365	chr1:40034365:T:A	9.71874e-05	-1.12957e-10	-0.233672	0.000394032	-1.12957e-10	-0.146662
40035136	chr1:40035136:C:T	3.50948e-05	-1.12957e-10	-1.25226	0.000133054	-1.12957e-10	-1.23234
40035528	chr1:40035528:A:G	0.000284836	1.23988	-0.398277	0.000607136	0.576794	-0.291134
40035680	chr1:40035680:C:T	8.34667e-05	-1.12957e-10	-0.385865	0.000337415	-1.12957e-10	-0.30178
40035826	chr1:40035826:A:C	0.00031898	1.43321	-0.478395	0.000694847	0.795625	-0.375026
40035850	chr1:40035850:T:C	0.000525834	1.9546	-0.499927	0.00106768	1.24335	-0.393206
40036120	chr1:40036120:A:T	0.000366916	1.42612	-0.331298	0.000802999	0.787214	-0.221953
40036315	chr1:40036315:C:T	9.44139e-05	0.742071	-1.0047	0.000215693	0.21969	-0.968928
40036477	chr1:40036477:C:T	0.000405981	1.50459	-0.308603	0.000885002	0.861565	-0.199068
40036582	chr1:40036582:C:T	9.48091e-06	-1.34777	-1.21326	3.11102e-05	-1.45197	-1.23359
40036661	chr1:40036661:G:A	0.000360345	1.54962	-0.472873	0.000775189	0.901194	-0.37118
40036828	chr1:40036828:G:A	3.88035e-05	-1.12957e-10	-1.1518	0.000140694	-1.12957e-10	-1.17651
40037228	chr1:40037228:C:T	3.3717e-05	-1.12957e-10	-1.29231	0.000127056	-1.12957e-10	-1.27846
40037247	chr1:40037247:C:A	0.000364392	1.54658	-0.458664	0.000784985	0.89874	-0.356168
40037462	chr1:40037462:C:T	0.000282329	1.41356	-0.580798	0.000613121	0.779119	-0.483648
40037675	chr1:40037675:G:A	3.27442e-05	-1.12957e-10	-1.32159	0.000120545	-1.12957e-10	-1.33107
40037713	chr1:40037713:G:A	3.32983e-05	-1.12957e-10	-1.30481	0.000121562	-1.12957e-10	-1.32267
40037963	chr1:40037963:T:C	0.000338275	1.46604	-0.452492	0.0007361	0.827856	-0.349583
40037964	chr1:40037964:C:A	6.17546e-05	-1.12957e-10	-0.687145	0.000220827	-1.12957e-10	-0.725714
40038026	chr1:40038026:C:T	3.16696e-05	-1.12957e-10	-1.35496	0.000118074	-1.12957e-10	-1.35178
40038053	chr1:40038053:T:C	0.00037006	1.58367	-0.48032	0.000793761	0.932497	-0.378808
40038107	chr1:40038107:G:A	8.57455e-05	-0.549989	0.191059	0.000328376	-0.560244	0.231311
40038155	chr1:40038155:G:C	3.45916e-05	-1.12957e-10	-1.2667	0.000130944	-1.12957e-10	-1.24833
40038215	chr1:40038215:T:C	3.5935e-05	-1.12957e-10	-1.2286	0.00013842	-1.12957e-10	-1.1928
40038298	chr1:40038298:T:G	5.98129e-05	0.633786	-1.35288	0.000135094	0.130416	-1.34754
40038712	chr1:40038712:C:T	4.46775e-05	-1.12957e-10	-1.01084	0.000161674	-1.12957e-10	-1.03751
40038878	chr1:40038878:T:G	0.000308219	1.579	-0.658507	0.000651267	0.927613	-0.571786
40038888	chr1:40038888:C:T	3.13895e-05	-1.12957e-10	-1.36384	0.000116656	-1.12957e-10	-1.36386
40039054	chr1:40039054:T:G	6.5441e-05	-1.12957e-10	-0.629164	0.000234007	-1.12957e-10	-0.667742
40039538	chr1:40039538:G:T	6.99702e-05	0.787037	-1.34928	0.000155042	0.263103	-1.3425
40039862	chr1:40039862:C:T	9.61872e-05	-1.12957e-10	-0.244017	0.000392448	-1.12957e-10	-0.150688
40039889	chr1:40039889:G:A	0.000301606	1.63893	-0.74012	0.000630231	0.981408	-0.658414
40039895	chr1:40039895:G:A	5.04796e-05	-1.12957e-10	-0.888744	0.000196512	-1.12957e-10	-0.84237
40039999	chr1:40039999:T:C	0.000297331	1.56493	-0.680399	0.000628408	0.915127	-0.59503
40040467	chr1:40040467:G:C	5.16371e-05	-1.12957e-10	-0.866073	0.000201231	-1.12957e-10	-0.81864
40040474	chr1:40040474:A:T	3.3946e-05	-1.12957e-10	-1.28554	0.000124447	-1.12957e-10	-1.29921
40040500	chr1:40040500:T:C	6.99124e-05	-1.12957e-10	-0.563071	0.000278885	-1.12957e-10	-0.492293
40041053	chr1:40041053:G:A	0.000326484	1.69022	-0.712154	0.000679256	1.02678	-0.628879
40041473	chr1:40041473:C:A	0.000323954	1.64529	-0.675003	0.000678708	0.98672	-0.589621
40041550	chr1:40041550:G:A	0.000154765	-0.974971	1.20657	0.000606318	-0.983726	1.26804
40041615	chr1:40041615:G:A	3.50406e-05	-1.12957e-10	-1.2538	0.000132783	-1.12957e-10	-1.23437
40041892	chr1:40041892:G:A	3.1476e-05	-1.12957e-10	-1.36109	0.00011746	-1.12957e-10	-1.35699
40042733	chr1:40042733:G:A	3.41462e-05	-1.12957e-10	-1.27966	0.000125003	-1.12957e-10	-1.29475
40043415	chr1:40043415:T:C	4.84854e-05	-0.596549	-0.332501	0.00017982	-0.609646	-0.321488
40043424	chr1:40043424:C:CT	8.82023e-05	0.949484	-1.28016	0.000192941	0.402502	-1.26321
40043737	chr1:40043737:C:T	5.16848e-05	-1.12957e-10	-0.86515	0.000201432	-1.12957e-10	-0.817641
40044224	chr1:40044224:C:G	3.27537e-05	-1.12957e-10	-1.3213	0.000120442	-1.12957e-10	-1.33192
40044620	chr1:40044620:A:G	2.31112e-05	-0.310896	-1.3591	9.4823e-05	-0.214123	-1.35696
40044760	chr1:40044760:C:T	8.49979e-06	-1.37345	-1.29682	2.82863e-05	-1.47041	-1.31031
40044858	chr1:40044858:A:G	0.000411688	1.83334	-0.623386	0.000829448	1.12767	-0.530007
40044896	chr1:40044896:AC:A	9.12446e-05	-1.12957e-10	-0.29677	0.000347972	-1.12957e-10	-0.270971
40044931	chr1:40044931:G:A	0.000331361	1.71329	-0.720395	0.000685733	1.04657	-0.639177
40044980	chr1:40044980:T:C	3.42215e-05	-1.12957e-10	-1.27746	0.000129404	-1.12957e-10	-1.26015
40044987	chr1:40044987:G:A	4.8758e-05	-1.12957e-10	-0.923443	0.000189512	-1.12957e-10	-0.878643
40045032	chr1:40045032:C:T	7.34968e-05	-1.12957e-10	-0.513071	0.000277098	-1.12957e-10	-0.498723
40045216	chr1:40045216:T:C	5.94575e-05	-1.12957e-10	-0.725052	0.000233355	-1.12957e-10	-0.670532
40045317	chr1:40045317:C:T	8.48108e-05	0.899494	-1.26938	0.000186725	0.357962	-1.25142
40045322	chr1:40045322:G:A	3.44196e-05	-1.12957e-10	-1.27169	0.000130223	-1.12957e-10	-1.25384
40045372	chr1:40045372:A:G	6.95466e-05	0.793417	-1.36173	0.000153719	0.271026	-1.35899
40045467	chr1:40045467:T:C	2.19405e-05	-0.376048	-1.34593	9.01038e-05	-0.280236	-1.34189
40045586	chr1:40045586:T:C	3.87253e-05	-1.12957e-10	-1.15382	0.000147339	-1.12957e-10	-1.13036
40045595	chr1:40045595:G:A	6.12548e-05	0.667932	-1.3632	0.000137062	0.158746	-1.3614
40045842	chr1:40045842:T:C	0.000348119	1.68434	-0.642109	0.000726171	1.01922	-0.554525
40045843	chr1:40045843:G:A	2.41797e-05	-0.260934	-1.36386	9.94576e-05	-0.159521	-1.36384
40046321	chr1:40046321:T:C	3.52124e-05	-1.12957e-10	-1.24892	0.000129794	-1.12957e-10	-1.25715
40046492	chr1:40046492:A:G	0.000205431	-1.12957e-10	0.514797	0.000799112	-1.12957e-10	0.560409
40046548	chr1:40046548:T:G	3.43782e-05	-1.12957e-10	-1.27289	0.000130052	-1.12957e-10	-1.25516
40046589	chr1:40046589:C:T	7.76132e-05	0.904576	-1.36315	0.000168891	0.367349	-1.36119
40046919	chr1:40046919:C:T	3.71839e-05	0.0950248	-1.28946	8.70486e-05	-0.33438	-1.32225
40047101	chr1:40047101:TTATAATCTTATGGGATTTTGTGTTGATTAATCCCCATATAATCCCA:T	0.000301002	1.92553	-1.02872	0.000541676	1.12556	-0.95398
40047649	chr1:40047649:C:T	7.60699e-05	0.794756	-1.27342	0.000169432	0.265186	-1.25583
40047700	chr1:40047700:T:G	0.00029159	1.57451	-0.709474	0.00061289	0.92292	-0.627827
40047880	chr1:40047880:G:A	3.1571e-05	-1.12957e-10	-1.35807	0.000118383	-1.12957e-10	-1.34916
40048038	chr1:40048038:T:C	4.76702e-05	0.176621	-1.12263	0.000106641	-0.267995	-1.18563
40048394	chr1:40048394:A:C	7.46785e-05	0.768489	-1.26561	0.000167007	0.242263	-1.24732
40048489	chr1:40048489:G:A	4.97215e-05	-1.12957e-10	-0.903876	0.000191265	-1.12957e-10	-0.869434
40048659	chr1:40048659:T:C	0.000385463	1.74603	-0.601895	0.000804555	1.06927	-0.502073
40048673	chr1:40048673:T:A	0.000370302	1.70232	-0.598313	0.000776811	1.03034	-0.498238
40048693	chr1:40048693:T:G	0.000400798	1.75352	-0.570371	0.000837461	1.07575	-0.46847
40048872	chr1:40048872:T:C	0.000364165	1.73613	-0.648838	0.000759176	1.06114	-0.551996
40049269	chr1:40049269:C:T	0.000269992	0.788079	-3.58392e-10	0.000635488	0.331301	-3.58392e-10
40049374	chr1:40049374:T:C	0.000316592	1.5705	-0.623205	0.000672799	0.912809	-0.524455
40049453	chr1:40049453:T:C	0.000413639	1.75186	-0.537177	0.000866278	1.07445	-0.433339
40049605	chr1:40049605:G:A	0.000136995	-0.966016	1.07564	0.000534727	-0.976828	1.13549
40049674	chr1:40049674:T:C	0.000389618	1.74713	-0.592275	0.000812973	1.06951	-0.491906
40049710	chr1:40049710:C:T	7.66719e-05	-1.12957e-10	-0.470778	0.000308873	-1.12957e-10	-0.390163
40049724	chr1:40049724:C:A	7.96739e-05	0.838453	-1.27082	0.00017665	0.304037	-1.25296
40049747	chr1:40049747:C:T	3.18414e-05	-1.12957e-10	-1.34955	0.000118008	-1.12957e-10	-1.35234
40049776	chr1:40049776:T:C	2.54569e-05	-1.57333	-3.58392e-10	9.5621e-05	-1.5627	-3.58392e-10
40050566	chr1:40050566:G:A	4.02318e-05	-1.12957e-10	-1.11566	0.000148484	-1.12957e-10	-1.12261
40050724	chr1:40050724:A:G	3.7896e-05	0.130102	-1.30557	8.85397e-05	-0.304676	-1.33497
40051640	chr1:40051640:A:T	4.95289e-05	-1.12957e-10	-0.907758	0.000192534	-1.12957e-10	-0.862818
40051696	chr1:40051696:C:T	4.4719e-05	-1.12957e-10	-1.00992	0.000160865	-1.12957e-10	-1.04253
40051773	chr1:40051773:G:A	3.18289e-05	-1.12957e-10	-1.34994	0.00011861	-1.12957e-10	-1.34725
40051794	chr1:40051794:C:T	0.000347549	1.69453	-0.653932	0.000727049	1.02345	-0.557551
40052066	chr1:40052066:T:C	4.86631e-05	0.0302131	-0.955604	0.000108736	-0.395764	-1.03841
40052431	chr1:40052431:G:A	0.000363822	1.7027	-0.61635	0.000762374	1.03077	-0.517422
40052438	chr1:40052438:C:G	0.000325343	1.64066	-0.666095	0.000684023	0.975453	-0.570554
40052494	chr1:40052494:G:A	0.000365286	1.74129	-0.650919	0.000760377	1.06495	-0.55423
40052828	chr1:40052828:C:T	6.30714e-05	-0.666046	-3.58392e-10	0.000232347	-0.674862	-3.58392e-10
40052985	chr1:40052985:G:A	2.77149e-05	-0.124477	-1.36387	0.000114581	-0.0183216	-1.36349
40052995	chr1:40052995:C:T	2.60057e-05	-1.552	-3.58392e-10	0.000100116	-1.51676	-3.58392e-10
40053035	chr1:40053035:T:C	3.14076e-05	-1.12957e-10	-1.36326	0.000116715	-1.12957e-10	-1.36336
40053080	chr1:40053080:C:T	6.26818e-05	0.689393	-1.36163	0.000141002	0.184365	-1.35868
40053410	chr1:40053410:C:T	0.000364768	1.70028	-0.611328	0.000764608	1.02845	-0.512178
40053472	chr1:40053472:T:C	6.06931e-05	-0.645138	-0.0593455	0.000230686	-0.654952	-0.0270825
40053546	chr1:40053546:G:C	3.97618e-05	-1.12957e-10	-1.12741	0.000151496	-1.12957e-10	-1.10253
40053579	chr1:40053579:C:T	0.000126074	0.026552	-3.58392e-10	0.000383167	-0.174621	-3.58392e-10
40053631	chr1:40053631:A:G	0.000351352	1.67549	-0.624016	0.000737981	1.00639	-0.525565
40053647	chr1:40053647:A:G	0.000388811	1.67953	-0.526748	0.000820555	1.0095	-0.422612
40053681	chr1:40053681:A:T	0.000365506	1.69241	-0.601445	0.000767023	1.02102	-0.501595
40053727	chr1:40053727:A:G	0.000304414	1.563	-0.654921	0.000644924	0.904523	-0.558483
40054130	chr1:40054130:AGAGT:A	4.06141e-05	0.204193	-1.31039	9.49836e-05	-0.231983	-1.3374
40054222	chr1:40054222:A:G	0.00042571	1.7403	-0.496856	0.000900032	1.06525	-0.385915
40054347	chr1:40054347:C:T	0.000425815	1.76836	-0.524666	0.000890975	1.08998	-0.420751
40054415	chr1:40054415:A:G	0.00034833	1.6948	-0.651959	0.000728336	1.02314	-0.555467
40055254	chr1:40055254:A:G	0.000428153	2.60912	-1.35995	0.000921933	2.06666	-1.36328
40055259	chr1:40055259:G:A	4.19559e-05	0.215172	-1.28887	9.64318e-05	-0.231322	-1.32293
40055335	chr1:40055335:TATC:T	0.000400218	2.53978	-1.35808	0.000864808	2.00184	-1.36243
40055446	chr1:40055446:A:G	3.33689e-05	-1.12957e-10	-1.30269	0.000123645	-1.12957e-10	-1.30568
40055709	chr1:40055709:A:G	0.000452251	2.66658	-1.36266	0.000973158	2.12135	-1.3639
40055722	chr1:40055722:T:A	2.14356e-05	-0.38627	-1.35899	8.773e-05	-0.292013	-1.35682
40055741	chr1:40055741:T:A	2.17608e-05	-0.370283	-1.35992	8.9087e-05	-0.275538	-1.35794
40055845	chr1:40055845:A:G	0.000413174	2.5676	-1.35405	0.000890119	2.02839	-1.36013
40056085	chr1:40056085:C:G	0.000387703	2.50777	-1.35785	0.000839	1.97143	-1.36231
40056159	chr1:40056159:C:T	0.000276523	-1.12957e-10	0.811979	0.00110759	-1.12957e-10	0.886845
40056776	chr1:40056776:A:G	0.000446949	2.64832	-1.35619	0.000957844	2.10301	-1.36141
40057427	chr1:40057427:C:T	2.90515e-05	-1.44124	-3.58392e-10	0.000116139	-1.36831	-3.58392e-10
40057444	chr1:40057444:A:G	9.22975e-05	-1.12957e-10	-0.285297	0.000352551	-1.12957e-10	-0.257896
40057485	chr1:40057485:G:T	0.000434546	2.62129	-1.3573	0.00093357	2.07795	-1.36203
40057561	chr1:40057561:T:C	3.0591e-05	-1.38961	-3.58392e-10	0.000123768	-1.30469	-3.58392e-10
40057656	chr1:40057656:A:G	0.000688606	3.04212	-1.31777	0.0012675	2.3596	-1.33789
40058528	chr1:40058528:C:A	9.2181e-05	-1.12957e-10	-0.28656	0.000352104	-1.12957e-10	-0.259167
40058839	chr1:40058839:G:T	7.64845e-05	-1.12957e-10	-0.473225	0.000308084	-1.12957e-10	-0.392721
40058916	chr1:40058916:G:A	3.52375e-05	-1.12957e-10	-1.2482	0.000132281	-1.12957e-10	-1.23817
40059018	chr1:40059018:A:T	0.000426867	2.60395	-1.35779	0.000917905	2.06128	-1.36227
40059194	chr1:40059194:T:C	0.000391325	2.51575	-1.35652	0.000846075	1.97911	-1.3616
40059439	chr1:40059439:T:C	5.32695e-05	-1.12957e-10	-0.834948	0.000200056	-1.12957e-10	-0.824494
40060321	chr1:40060321:G:C	2.25492e-05	-0.336026	-1.35859	9.24386e-05	-0.240208	-1.35634
40060331	chr1:40060331:T:C	6.10634e-05	-0.663274	-0.0351264	0.000232181	-0.672918	-0.00265571
40060724	chr1:40060724:A:G	8.50628e-06	-1.54383	-1.12568	3.19963e-05	-1.55794	-1.09953
40061448	chr1:40061448:C:T	2.8255e-05	-0.105161	-1.36388	0.000116864	0.00173167	-1.36382
40061737	chr1:40061737:G:A	5.04912e-05	-1.12957e-10	-0.888514	0.000196514	-1.12957e-10	-0.84236
40061858	chr1:40061858:C:T	6.57475e-05	-1.12957e-10	-0.624491	0.000234715	-1.12957e-10	-0.664722
40062222	chr1:40062222:ACTCT:A	0.000429295	2.60901	-1.35718	0.000922527	2.06598	-1.36195
40062234	chr1:40062234:A:C	7.37833e-05	0.854714	-1.3639	0.000161218	0.322821	-1.36316
40062324	chr1:40062324:G:A	3.63596e-05	-1.21686	-3.58392e-10	0.000118236	-1.35041	-3.58392e-10
40062639	chr1:40062639:C:T	0.000293835	0.872706	-3.58392e-10	0.00138204	1.10823	-3.58392e-10
40062927	chr1:40062927:A:G	0.000374304	2.4699	-1.35515	0.000812543	1.93786	-1.36079
40062953	chr1:40062953:C:T	0.000406624	2.55218	-1.3546	0.000877668	2.01463	-1.36045
40063194	chr1:40063194:C:T	6.23395e-05	-0.648818	-0.0289002	0.000237247	-0.657426	0.00343619
40063323	chr1:40063323:A:T	3.21659e-05	-1.12957e-10	-1.33941	0.000119102	-1.12957e-10	-1.34311
40063357	chr1:40063357:T:C	3.71729e-05	0.0782349	-1.27297	8.67765e-05	-0.348792	-1.31096
40064672	chr1:40064672:C:G	0.000405353	-0.15427	1.34872	0.00152871	-0.108047	1.31713
40065142	chr1:40065142:A:G	6.63166e-05	0.743759	-1.35963	0.000147493	0.226736	-1.35604
40065422	chr1:40065422:A:G	7.60978e-05	0.884402	-1.3627	0.000165938	0.348901	-1.36038
40065608	chr1:40065608:T:G	5.01547e-05	-1.12957e-10	-0.895202	0.000195204	-1.12957e-10	-0.849048
40065822	chr1:40065822:C:A	3.45149e-05	-1.12957e-10	-1.26892	0.000126231	-1.12957e-10	-1.28498
40066178	chr1:40066178:G:A	3.21001e-05	-1.12957e-10	-1.34145	0.000118759	-1.12957e-10	-1.34599
40066640	chr1:40066640:C:A	3.39802e-05	-1.12957e-10	-1.28453	0.000128377	-1.12957e-10	-1.26812
40067686	chr1:40067686:G:A	4.16794e-05	-1.08031	-3.58392e-10	0.000203227	-0.808771	-3.58392e-10
40067772	chr1:40067772:C:G	5.91245e-05	-1.12957e-10	-0.730668	0.000232019	-1.12957e-10	-0.676272
40068286	chr1:40068286:T:C	3.91108e-05	-1.12957e-10	-1.14392	0.000148889	-1.12957e-10	-1.11989
40068351	chr1:40068351:A:G	7.49493e-05	0.869425	-1.36293	0.000163816	0.336427	-1.36077
40068401	chr1:40068401:C:G	0.00039165	2.5226	-1.36255	0.000847698	1.98333	-1.3639
40069170	chr1:40069170:T:A	2.33955e-05	-0.309752	-1.34802	9.54477e-05	-0.212998	-1.35152
40069268	chr1:40069268:A:T	5.75353e-05	-0.741751	-0.0161628	0.000220666	-0.747154	0.020714
40069324	chr1:40069324:G:T	3.33014e-05	-1.30471	-3.58392e-10	0.000115554	-1.37336	-3.58392e-10
40069334	chr1:40069334:C:T	6.28029e-05	0.69352	-1.36383	0.000139297	0.177159	-1.36365
40069395	chr1:40069395:T:C	0.000305951	2.27276	-1.35965	0.000677753	1.75848	-1.36279
40069949	chr1:40069949:G:A	3.32604e-05	-1.12957e-10	-1.30595	0.000124164	-1.12957e-10	-1.30149
40069973	chr1:40069973:G:A	1.29087e-05	-0.889552	-1.36286	5.16863e-05	-0.816294	-1.36161
40070003	chr1:40070003:G:A	3.46309e-05	-1.12957e-10	-1.26557	0.000128847	-1.12957e-10	-1.26447
40070298	chr1:40070298:T:G	4.15523e-05	-1.12957e-10	-1.08336	0.000151164	-1.12957e-10	-1.10472
40070402	chr1:40070402:C:CT	3.17851e-05	-1.12957e-10	-1.35132	0.000118075	-1.12957e-10	-1.35177
40071242	chr1:40071242:G:A	5.18288e-05	-1.12957e-10	-0.862366	0.000194251	-1.12957e-10	-0.853943
40071266	chr1:40071266:CT:C	5.72229e-05	-1.12957e-10	-0.763358	0.000224093	-1.12957e-10	-0.711032
40071342	chr1:40071342:C:T	4.51277e-05	-1.12957e-10	-1.00082	0.000172865	-1.12957e-10	-0.970579
40071944	chr1:40071944:A:G	5.91883e-05	-1.12957e-10	-0.729588	0.000232156	-1.12957e-10	-0.675682
40072429	chr1:40072429:G:A	9.91666e-05	1.13089	-1.3444	0.000211165	0.565885	-1.33634
40072786	chr1:40072786:C:T	9.01951e-06	-1.41718	-1.19374	3.02305e-05	-1.50031	-1.21393
40073353	chr1:40073353:T:G	3.44083e-05	-1.12957e-10	-1.27201	0.000130177	-1.12957e-10	-1.2542
40073404	chr1:40073404:C:T	0.00039015	2.48739	-1.33117	0.000846623	1.95907	-1.34091
40073605	chr1:40073605:T:C	4.58553e-05	-1.12957e-10	-0.984823	0.000171883	-1.12957e-10	-0.97628
40073900	chr1:40073900:A:G	1.79939e-05	-0.57001	-1.35027	7.25348e-05	-0.485553	-1.35347
40074058	chr1:40074058:G:T	6.06549e-05	-1.12957e-10	-0.705112	0.000231973	-1.12957e-10	-0.67647
40074145	chr1:40074145:C:G	3.34576e-05	-1.12957e-10	-1.30003	0.000122024	-1.12957e-10	-1.31888
40074513	chr1:40074513:G:T	2.33759e-05	-0.320793	-1.33781	9.61888e-05	-0.223712	-1.33307
40074952	chr1:40074952:A:T	0.000211533	-0.421145	0.965214	0.000791304	-0.383297	0.933887
40075472	chr1:40075472:C:G	3.00322e-05	-0.617802	-0.790241	7.54837e-05	-0.912331	-0.886845
40076470	chr1:40076470:A:C	3.3634e-05	-1.12957e-10	-1.29478	0.000126966	-1.12957e-10	-1.27917
40076618	chr1:40076618:T:C	3.36104e-05	-1.12957e-10	-1.29548	0.000126867	-1.12957e-10	-1.27995
40077229	chr1:40077229:A:G	0.000502351	2.76693	-1.35795	0.000958173	2.10537	-1.36344
40077266	chr1:40077266:G:C	3.63771e-05	-0.340133	-0.87624	0.000131612	-0.364101	-0.879134
40077347	chr1:40077347:T:C	2.01057e-05	-0.449889	-1.35942	8.1698e-05	-0.359	-1.36106
40077635	chr1:40077635:T:C	4.95202e-05	-1.12957e-10	-0.907933	0.000190847	-1.12957e-10	-0.871619
40077753	chr1:40077753:C:T	2.88323e-05	-0.183728	-1.26509	0.00010174	-0.222953	-1.27772
40078152	chr1:40078152:G:GT	5.04422e-05	-1.12957e-10	-0.889484	0.000195734	-1.12957e-10	-0.846336
40078250	chr1:40078250:T:C	6.68815e-05	0.00784374	-0.615235	0.000146542	-0.411063	-0.724716
40078897	chr1:40078897:AGG:A	6.94269e-05	-0.570039	-3.58392e-10	0.0002277	-0.695063	-3.58392e-10
40078901	chr1:40078901:TATA:T	7.15435e-05	-0.540008	-3.58392e-10	0.000234215	-0.666852	-3.58392e-10
40079394	chr1:40079394:T:A	0.000143785	0.158004	-3.58392e-10	0.000620781	0.307886	-3.58392e-10
40080292	chr1:40080292:T:G	0.000245021	0.723878	-0.0328479	0.000595892	0.340535	-0.0735676
40080735	chr1:40080735:G:A	5.04839e-05	-1.12957e-10	-0.888659	0.00018918	-1.12957e-10	-0.880394
40080740	chr1:40080740:G:A	3.7983e-05	-1.12957e-10	-1.17318	0.000142756	-1.12957e-10	-1.16195
40081242	chr1:40081242:A:G	3.1574e-05	-1.12957e-10	-1.35798	0.000117653	-1.12957e-10	-1.35535
40081311	chr1:40081311:A:G	3.13875e-05	-1.12957e-10	-1.3639	0.000116702	-1.12957e-10	-1.36347
40081565	chr1:40081565:AATAG:A	8.69794e-06	-1.29895	-1.34828	3.10056e-05	-1.34268	-1.34625
40081615	chr1:40081615:T:C	2.08154e-05	-0.686414	-1.08821	5.27445e-05	-1.01326	-1.14437
40081692	chr1:40081692:G:A	2.61121e-05	-1.54791	-3.58392e-10	9.6632e-05	-1.55218	-3.58392e-10
40082098	chr1:40082098:G:A	3.25799e-05	-1.12957e-10	-1.32662	0.000119999	-1.12957e-10	-1.33561
40082240	chr1:40082240:C:T	3.4572e-05	-1.12957e-10	-1.26727	0.000127744	-1.12957e-10	-1.27306
40082241	chr1:40082241:G:A	2.32924e-05	-0.666821	-0.995365	5.82693e-05	-0.99719	-1.06083
40082278	chr1:40082278:C:T	2.46079e-05	-0.708872	-0.898373	6.16784e-05	-1.03079	-0.970366
40082372	chr1:40082372:A:G	3.37499e-05	0.0691582	-1.36049	7.7136e-05	-0.415294	-1.36223
40082563	chr1:40082563:C:T	3.1797e-05	-1.12957e-10	-1.35094	0.000117698	-1.12957e-10	-1.35497
40082582	chr1:40082582:C:T	2.09228e-05	-0.765435	-1.00404	5.35234e-05	-1.07426	-1.06871
40082754	chr1:40082754:G:A	3.42799e-05	-1.12957e-10	-1.27575	0.000124448	-1.12957e-10	-1.29921
40083018	chr1:40083018:G:A	2.10905e-05	-0.7628	-0.99869	5.39013e-05	-1.072	-1.06394
40083228	chr1:40083228:A:G	4.65665e-05	-0.159741	-0.809691	0.000105378	-0.60534	-0.860196
40083440	chr1:40083440:G:A	2.40831e-05	-0.744575	-0.884229	6.07548e-05	-1.05865	-0.957594
40083497	chr1:40083497:C:T	3.13881e-05	-1.12957e-10	-1.36389	0.000116655	-1.12957e-10	-1.36388
40083568	chr1:40083568:A:C	6.40289e-05	-0.650978	-3.58392e-10	0.000208586	-0.782741	-3.58392e-10
40083782	chr1:40083782:C:T	2.76052e-05	-0.670024	-0.822286	0.000115539	-0.595831	-0.777651
40083891	chr1:40083891:T:G	2.41597e-05	-0.724874	-0.900753	6.07772e-05	-1.04317	-0.972709
40084001	chr1:40084001:T:C	2.21378e-05	-0.781553	-0.931472	5.77404e-05	-1.0645	-1.00264
40084126	chr1:40084126:A:C	0.000136221	0.103963	-3.58392e-10	0.00035827	-0.241805	-3.58392e-10
40084258	chr1:40084258:C:A	3.35369e-05	0.0575036	-1.35517	7.72414e-05	-0.424689	-1.35147
40084819	chr1:40084819:C:G	9.6461e-06	-1.44894	-1.09482	3.38628e-05	-1.48636	-1.11442
40085102	chr1:40085102:C:T	9.32349e-06	-1.44957	-1.1282	3.24642e-05	-1.48982	-1.15314
40085196	chr1:40085196:A:G	9.22987e-06	-1.47454	-1.11333	3.41198e-05	-1.47515	-1.11807
40085280	chr1:40085280:C:A	3.16074e-05	-1.12957e-10	-1.35692	0.000117215	-1.12957e-10	-1.35908
40085421	chr1:40085421:G:A	2.68963e-05	-0.158512	-1.35981	6.49281e-05	-0.591135	-1.35868
40085485	chr1:40085485:CTT:C	3.19828e-05	-1.12957e-10	-1.34512	0.000119592	-1.12957e-10	-1.33901
40085956	chr1:40085956:T:C	3.16074e-05	-1.12957e-10	-1.35692	0.000117215	-1.12957e-10	-1.35908
40086185	chr1:40086185:G:A	3.21149e-05	-1.12957e-10	-1.34099	0.000120155	-1.12957e-10	-1.33431
40086215	chr1:40086215:G:C	3.20902e-05	-1.12957e-10	-1.34176	0.000120049	-1.12957e-10	-1.33519
40086603	chr1:40086603:G:T	1.39176e-05	-1.41981	-0.757353	4.89961e-05	-1.43267	-0.79868
40087340	chr1:40087340:G:A	8.03999e-06	-1.48019	-1.2457	2.65025e-05	-1.56182	-1.28403
40087698	chr1:40087698:T:C	4.05307e-05	-1.12957e-10	-1.10825	0.000146967	-1.12957e-10	-1.13288
40087702	chr1:40087702:GGAA:G	3.16393e-05	-1.12957e-10	-1.35591	0.000117221	-1.12957e-10	-1.35903
40087772	chr1:40087772:A:G	2.90474e-05	-0.236643	-1.20474	0.000116553	-0.186204	-1.17854
40088575	chr1:40088575:A:T	3.77092e-05	0.0303592	-1.21077	0.000150707	0.07755	-1.1853
40088576	chr1:40088576:A:T	3.31252e-05	-1.12957e-10	-1.31002	0.000124837	-1.12957e-10	-1.29609
40088771	chr1:40088771:T:C	3.19935e-05	-1.12957e-10	-1.34478	0.000118317	-1.12957e-10	-1.34973
40088927	chr1:40088927:T:C	3.44917e-05	-1.12957e-10	-1.2696	0.000127685	-1.12957e-10	-1.27353
40089164	chr1:40089164:G:A	3.16502e-05	-0.173368	-1.1822	0.000126462	-0.128838	-1.15432
40089370	chr1:40089370:C:T	3.36195e-05	-1.12957e-10	-1.29521	0.000123368	-1.12957e-10	-1.30792
40089385	chr1:40089385:A:G	4.61985e-05	-0.977367	-3.58392e-10	0.000154431	-1.08334	-3.58392e-10
40089602	chr1:40089602:C:G	1.76815e-05	-0.602568	-1.33523	7.06385e-05	-0.533755	-1.33176
40089727	chr1:40089727:C:T	3.31054e-05	0.0492634	-1.35988	7.66765e-05	-0.424655	-1.35884
40089802	chr1:40089802:A:C	2.54436e-05	-1.57385	-3.58392e-10	9.73527e-05	-1.54475	-3.58392e-10
40090051	chr1:40090051:T:G	5.4485e-05	0.156716	-0.969104	0.00011681	-0.348213	-1.01433
40090130	chr1:40090130:G:A	1.3232e-05	-1.32378	-0.903893	4.44682e-05	-1.3884	-0.939916
40090179	chr1:40090179:CCTAGA:C	4.77987e-05	-1.12957e-10	-0.943316	0.000176849	-1.12957e-10	-0.947796
40090350	chr1:40090350:G:A	3.38071e-05	0.0737174	-1.36336	7.77999e-05	-0.406108	-1.36284
40090471	chr1:40090471:T:C	4.89022e-05	0.419982	-1.34047	0.000108253	-0.0971509	-1.34147
40090603	chr1:40090603:C:T	4.36089e-05	-1.03505	-3.58392e-10	0.000177492	-0.944168	-3.58392e-10
40090606	chr1:40090606:A:G	1.03771e-05	-1.45298	-1.01773	3.63692e-05	-1.48963	-1.03974
40090648	chr1:40090648:C:T	3.19582e-05	-1.12957e-10	-1.34589	0.000119491	-1.12957e-10	-1.33985
40090845	chr1:40090845:CA:C	1.07958e-05	-1.45726	-0.973903	3.7796e-05	-1.49314	-0.997753
40091250	chr1:40091250:T:C	3.35752e-05	-1.12957e-10	-1.29653	0.000124856	-1.12957e-10	-1.29593
40091270	chr1:40091270:A:T	3.29464e-05	0.0456108	-1.36104	7.67311e-05	-0.421285	-1.3615
40091361	chr1:40091361:A:G	4.6785e-05	-0.964751	-3.58392e-10	0.000160921	-1.04218	-3.58392e-10
40091505	chr1:40091505:G:A	8.12482e-05	-1.12957e-10	-0.412805	0.000305699	-1.12957e-10	-0.400492
40091984	chr1:40091984:G:A	5.06901e-05	-0.0589566	-0.825627	0.000111286	-0.537241	-0.873748
40092584	chr1:40092584:C:G	3.29071e-05	-1.12957e-10	-1.31662	0.000122209	-1.12957e-10	-1.31736
40092839	chr1:40092839:A:G	5.27118e-05	-0.0649995	-0.780475	0.000115557	-0.542687	-0.830638
40092986	chr1:40092986:T:C	3.20425e-05	-1.12957e-10	-1.34325	0.000119321	-1.12957e-10	-1.34128
40093122	chr1:40093122:C:T	3.14349e-05	-1.12957e-10	-1.36239	0.000117076	-1.12957e-10	-1.36027
40093381	chr1:40093381:AATAGG:A	1.64018e-05	-1.28356	-0.729361	5.25136e-05	-1.38782	-0.774201
40093481	chr1:40093481:C:T	1.11921e-05	-1.3324	-1.06271	3.69256e-05	-1.42245	-1.09173
40093535	chr1:40093535:C:T	1.86288e-05	-1.16652	-0.719086	5.76264e-05	-1.29944	-0.769673
40093576	chr1:40093576:T:G	1.88236e-05	-1.16034	-0.714863	5.81572e-05	-1.29428	-0.765665
40093616	chr1:40093616:A:G	1.81076e-05	-1.20278	-0.711199	5.63478e-05	-1.3294	-0.762147
40093653	chr1:40093653:G:A	4.05795e-05	-1.12957e-10	-1.10705	0.000149059	-1.12957e-10	-1.11875
40093806	chr1:40093806:A:C	1.91817e-05	-1.16261	-0.69374	5.92843e-05	-1.29536	-0.745383
40093849	chr1:40093849:A:T	4.63367e-05	-1.12957e-10	-0.974378	0.000170618	-1.12957e-10	-0.983667
40094014	chr1:40094014:G:A	8.70077e-06	-1.28302	-1.36388	3.18455e-05	-1.29882	-1.36337
40094033	chr1:40094033:A:C	3.79832e-05	-1.12957e-10	-1.17317	0.000139739	-1.12957e-10	-1.18331
40094201	chr1:40094201:G:A	5.13795e-05	-0.999764	0.128689	0.000167387	-1.07404	0.0712548
40094562	chr1:40094562:T:C	5.12827e-05	-0.0714175	-0.801542	0.000112877	-0.547257	-0.84954
40094734	chr1:40094734:G:A	7.73974e-06	-1.53565	-1.22829	2.89049e-05	-1.55124	-1.20784
40094786	chr1:40094786:A:G	3.68331e-05	-1.00834	-0.195577	0.000104402	-1.12718	-0.347658
40094966	chr1:40094966:G:A	3.15543e-05	-1.12957e-10	-1.3586	0.000117389	-1.12957e-10	-1.3576
40094992	chr1:40094992:C:T	3.02616e-05	-0.149479	-1.25095	7.25909e-05	-0.591003	-1.24725
40095084	chr1:40095084:C:T	5.85783e-05	-1.12957e-10	-0.739948	0.000213704	-1.12957e-10	-0.758499
40095261	chr1:40095261:T:C	5.6333e-05	-1.12957e-10	-0.779033	0.000205616	-1.12957e-10	-0.797084
40095799	chr1:40095799:C:T	1.1454e-05	-1.29367	-1.0783	3.75404e-05	-1.39109	-1.10659
40095826	chr1:40095826:T:C	4.04561e-05	-1.12957e-10	-1.1101	0.00014852	-1.12957e-10	-1.12237
40095844	chr1:40095844:G:A	4.05352e-05	-1.12957e-10	-1.10814	0.000148803	-1.12957e-10	-1.12047
40095925	chr1:40095925:A:T	4.06349e-05	-1.12957e-10	-1.10569	0.00014916	-1.12957e-10	-1.11807
40095932	chr1:40095932:C:A	6.60362e-06	-1.55901	-1.36368	2.4336e-05	-1.56761	-1.36352
40096005	chr1:40096005:T:C	4.05986e-05	-1.12957e-10	-1.10658	0.000149023	-1.12957e-10	-1.119
40096106	chr1:40096106:G:C	4.01746e-05	-1.12957e-10	-1.11708	0.000147511	-1.12957e-10	-1.12919
40096139	chr1:40096139:C:G	9.40053e-06	-1.20581	-1.36374	3.38374e-05	-1.23855	-1.36297
40096142	chr1:40096142:A:ACAAAAC	9.36418e-06	-1.20987	-1.36355	3.36763e-05	-1.2424	-1.3639
40096239	chr1:40096239:T:C	1.5221e-05	-0.940032	-1.14761	4.20365e-05	-1.20084	-1.18371
40096357	chr1:40096357:A:C	2.66854e-05	-0.667642	-0.858555	0.000110317	-0.584859	-0.834878
40096779	chr1:40096779:G:A	3.99929e-05	-1.12957e-10	-1.12161	0.000146871	-1.12957e-10	-1.13354
40097097	chr1:40097097:A:C	3.57003e-05	-1.12957e-10	-1.23516	0.000131828	-1.12957e-10	-1.24159
40097321	chr1:40097321:T:C	1.03926e-05	-1.33972	-1.12949	3.44841e-05	-1.42743	-1.15516
40097439	chr1:40097439:C:T	3.31444e-05	-1.12957e-10	-1.30944	0.000125009	-1.12957e-10	-1.29471
40097614	chr1:40097614:T:A	4.11171e-05	-1.12957e-10	-1.09389	0.00015128	-1.12957e-10	-1.10396
40098028	chr1:40098028:T:C	3.06737e-05	-1.20541	-0.181492	0.000100441	-1.27383	-0.239697
40098084	chr1:40098084:C:T	4.54319e-05	-1.12957e-10	-0.994099	0.00016631	-1.12957e-10	-1.00924
40098514	chr1:40098514:A:G	4.5052e-05	-1.12957e-10	-1.00249	0.000164941	-1.12957e-10	-1.0175
40098569	chr1:40098569:T:A	1.06155e-05	-1.17591	-1.27209	3.45557e-05	-1.31717	-1.26335
40098613	chr1:40098613:T:C	5.6597e-05	-1.12957e-10	-0.774357	0.00020231	-1.12957e-10	-0.813293
40098685	chr1:40098685:C:T	4.26131e-05	-1.12957e-10	-1.05815	0.000156195	-1.12957e-10	-1.07199
40098855	chr1:40098855:C:G	9.02786e-05	-1.12957e-10	-0.307412	0.000364696	-1.12957e-10	-0.224029
40099215	chr1:40099215:G:A	1.44574e-05	-1.10038	-1.03872	4.30263e-05	-1.32688	-1.0344
40099365	chr1:40099365:T:C	8.42899e-05	0.174622	-0.550673	0.000183648	-0.310758	-0.599313
40099369	chr1:40099369:A:G	9.92211e-05	0.282679	-0.495642	0.000213368	-0.214046	-0.546027
40099449	chr1:40099449:G:C	2.68136e-05	-1.5732	0.0518	0.000104303	-1.5529	0.077104
40099582	chr1:40099582:T:C	0.000113102	0.428502	-0.510527	0.000237783	-0.0911436	-0.560592
40099938	chr1:40099938:G:C	1.62375e-05	-1.36319	-0.6598	5.34109e-05	-1.43789	-0.707188
40099963	chr1:40099963:T:C	2.67393e-05	-0.160456	-1.36372	6.37106e-05	-0.605254	-1.36349
40100040	chr1:40100040:G:T	2.24597e-05	-0.68897	-1.00962	5.67411e-05	-1.01737	-1.06723
40100060	chr1:40100060:T:A	4.79315e-05	-0.940539	-3.58392e-10	0.000149224	-1.11764	-3.58392e-10
40100275	chr1:40100275:G:A	1.77175e-05	-1.53449	-0.401268	6.61625e-05	-1.52459	-0.406388
40100328	chr1:40100328:G:A	3.17807e-05	-1.12957e-10	-1.35145	0.000117528	-1.12957e-10	-1.35642
40100516	chr1:40100516:TTAAC:T	1.66169e-05	-0.637802	-1.36209	4.36166e-05	-0.986768	-1.36089
40100841	chr1:40100841:T:G	6.12796e-05	-1.12957e-10	-0.694866	0.000230048	-1.12957e-10	-0.684804
40101402	chr1:40101402:G:T	8.91968e-06	-1.26089	-1.36117	3.36847e-05	-1.24337	-1.36268
40101534	chr1:40101534:C:T	1.07571e-05	-1.19623	-1.23851	3.92854e-05	-1.22636	-1.22588
40101844	chr1:40101844:T:C	4.54997e-05	-1.12957e-10	-0.992608	0.000168815	-1.12957e-10	-0.994289
40102569	chr1:40102569:G:A	5.17919e-05	0.174777	-1.03786	0.000108835	-0.38029	-1.05297
40102678	chr1:40102678:A:G	4.32336e-05	-1.12957e-10	-1.0437	0.000160518	-1.12957e-10	-1.04468
40102861	chr1:40102861:C:T	7.24532e-05	-1.12957e-10	-0.527372	0.000262477	-1.12957e-10	-0.552929
40102918	chr1:40102918:G:T	3.15616e-05	-1.12957e-10	-1.35837	0.000117904	-1.12957e-10	-1.35322
40103085	chr1:40103085:C:T	1.54423e-05	-1.53325	-0.539956	5.79752e-05	-1.523	-0.540078
40103286	chr1:40103286:GT:G	6.13409e-05	-1.12957e-10	-0.693866	0.000230279	-1.12957e-10	-0.683801
40103618	chr1:40103618:T:A	3.16416e-05	-1.12957e-10	-1.35584	0.000117294	-1.12957e-10	-1.35841
40103799	chr1:40103799:A:G	4.57097e-05	-1.12957e-10	-0.988002	0.000169594	-1.12957e-10	-0.989685
40103804	chr1:40103804:T:C	5.82588e-05	-0.745418	-3.58392e-10	0.000190765	-0.872051	-3.58392e-10
40104582	chr1:40104582:T:G	2.65166e-05	-1.53254	-3.58392e-10	9.64632e-05	-1.55393	-3.58392e-10
40104866	chr1:40104866:A:G	5.98702e-05	0.348727	-1.06686	0.000122332	-0.235065	-1.08129
40104926	chr1:40104926:C:T	3.95995e-05	-1.12957e-10	-1.1315	0.000144625	-1.12957e-10	-1.14895
40105216	chr1:40105216:G:A	5.87385e-05	-1.12957e-10	-0.737217	0.000215099	-1.12957e-10	-0.751994
40105219	chr1:40105219:A:C	5.60963e-05	-1.12957e-10	-0.783243	0.000200606	-1.12957e-10	-0.82175
40105570	chr1:40105570:G:T	3.99913e-05	-1.12957e-10	-1.12165	0.000145994	-1.12957e-10	-1.13953
40105646	chr1:40105646:C:A	5.86013e-05	-1.12957e-10	-0.739556	0.000214608	-1.12957e-10	-0.754278
40106018	chr1:40106018:A:G	3.77295e-05	-1.12957e-10	-1.17987	0.000137308	-1.12957e-10	-1.20087
40106023	chr1:40106023:T:TA	3.71173e-05	-1.12957e-10	-1.19623	0.000140648	-1.12957e-10	-1.17683
40106391	chr1:40106391:C:T	3.31272e-05	-1.12957e-10	-1.30996	0.000124936	-1.12957e-10	-1.29529
40106400	chr1:40106400:T:C	4.15175e-05	-1.12957e-10	-1.0842	0.000152773	-1.12957e-10	-1.09414
40106474	chr1:40106474:C:T	4.24915e-05	-1.12957e-10	-1.06101	0.0001572	-1.12957e-10	-1.06557
40106585	chr1:40106585:C:A	4.64186e-05	-1.12957e-10	-0.972612	0.000172189	-1.12957e-10	-0.974499
40106604	chr1:40106604:G:T	2.05088e-05	-0.600865	-1.18859	8.21887e-05	-0.517116	-1.19696
40106957	chr1:40106957:G:A	4.37332e-05	-1.12957e-10	-1.03221	0.000162349	-1.12957e-10	-1.03335
40107342	chr1:40107342:T:G	9.20625e-05	-1.12957e-10	-0.287846	0.000332532	-1.12957e-10	-0.316358
40107397	chr1:40107397:T:C	3.51218e-05	-1.12957e-10	-1.25149	0.000131035	-1.12957e-10	-1.24763
40107455	chr1:40107455:T:C	5.88442e-05	-1.12957e-10	-0.73542	0.000215487	-1.12957e-10	-0.750194
40107462	chr1:40107462:A:G	5.73088e-05	0.373662	-1.13552	0.000116989	-0.213519	-1.1475
40107489	chr1:40107489:A:G	5.70249e-05	-1.12957e-10	-0.766825	0.000208902	-1.12957e-10	-0.78123
40107497	chr1:40107497:T:C	3.23135e-05	-1.12957e-10	-1.33483	0.00012024	-1.12957e-10	-1.3336
40107858	chr1:40107858:C:T	5.99016e-05	-1.12957e-10	-0.717609	0.000219274	-1.12957e-10	-0.732773
40107985	chr1:40107985:T:C	6.43284e-05	-1.12957e-10	-0.646312	0.000241517	-1.12957e-10	-0.636154
40108411	chr1:40108411:TCTC:T	1.14954e-05	-1.26735	-1.10102	4.46272e-05	-1.23062	-1.09413
40108430	chr1:40108430:G:A	4.63462e-05	-1.12957e-10	-0.974175	0.000171948	-1.12957e-10	-0.975902
40108465	chr1:40108465:G:A	8.22122e-05	-1.12957e-10	-0.40101	0.00032307	-1.12957e-10	-0.345224
40108894	chr1:40108894:G:A	6.59288e-05	-1.12957e-10	-0.621738	0.00023475	-1.12957e-10	-0.664574
40108901	chr1:40108901:T:G	5.95644e-05	-1.12957e-10	-0.723255	0.000212604	-1.12957e-10	-0.763662
40109049	chr1:40109049:G:A	9.82865e-06	-1.27044	-1.25457	3.07226e-05	-1.41937	-1.27872
40109163	chr1:40109163:G:A	3.14253e-05	-1.12957e-10	-1.3627	0.000117134	-1.12957e-10	-1.35977
40109219	chr1:40109219:T:C	3.311e-05	-1.12957e-10	-1.31048	0.000124877	-1.12957e-10	-1.29576
40109842	chr1:40109842:G:A	3.83792e-05	-0.263584	-0.899213	9.99331e-05	-0.616347	-0.902245
40109881	chr1:40109881:A:G	7.12124e-05	-1.12957e-10	-0.544647	0.000269306	-1.12957e-10	-0.527246
40110143	chr1:40110143:T:C	3.14256e-05	-1.12957e-10	-1.36269	0.000116654	-1.12957e-10	-1.36388
40110554	chr1:40110554:A:G	3.1388e-05	-1.12957e-10	-1.36389	0.000116702	-1.12957e-10	-1.36347
40110698	chr1:40110698:A:C	3.31823e-05	-1.12957e-10	-1.3083	0.000121334	-1.12957e-10	-1.32454
40110910	chr1:40110910:A:G	2.67903e-05	-0.160136	-1.36214	7.32222e-05	-0.465753	-1.36384
40110930	chr1:40110930:G:A	0.00011919	0.176101	-0.205692	0.000294661	-0.254431	-0.182837
40111043	chr1:40111043:G:T	1.01246e-05	-1.29528	-1.20007	3.81194e-05	-1.26594	-1.21643
40111047	chr1:40111047:G:T	3.1637e-05	-1.12957e-10	-1.35598	0.000117188	-1.12957e-10	-1.35931
40111107	chr1:40111107:C:T	3.14099e-05	-1.12957e-10	-1.36319	0.000116653	-1.12957e-10	-1.36389
40111243	chr1:40111243:G:A	4.66534e-05	-0.328612	-0.638955	0.000121227	-0.675211	-0.65022
40111430	chr1:40111430:C:T	0.000130952	0.0645181	-3.58392e-10	0.000316566	-0.365562	-3.58392e-10
40111476	chr1:40111476:A:G	3.14163e-05	-1.12957e-10	-1.36299	0.000116651	-1.12957e-10	-1.3639
40112239	chr1:40112239:A:G	3.14019e-05	-1.12957e-10	-1.36345	0.000116653	-1.12957e-10	-1.36389
40112304	chr1:40112304:G:A	8.27494e-05	-1.12957e-10	-0.394497	0.000314276	-1.12957e-10	-0.372822
40112317	chr1:40112317:T:A	3.15316e-05	-1.12957e-10	-1.35932	0.000116863	-1.12957e-10	-1.36209
40112348	chr1:40112348:T:C	3.50036e-05	-1.12957e-10	-1.25486	0.000128607	-1.12957e-10	-1.26633
40113156	chr1:40113156:G:A	3.1398e-05	-1.12957e-10	-1.36357	0.000116875	-1.12957e-10	-1.36199
40113268	chr1:40113268:C:G	6.8997e-06	-1.51519	-1.36365	2.45138e-05	-1.56199	-1.36187
40113727	chr1:40113727:A:G	3.1389e-05	-1.12957e-10	-1.36386	0.000116694	-1.12957e-10	-1.36354
40113733	chr1:40113733:A:G	3.63381e-05	-1.12957e-10	-1.21745	0.000134054	-1.12957e-10	-1.22485
40113785	chr1:40113785:G:A	3.17822e-05	-1.12957e-10	-1.35141	0.000117986	-1.12957e-10	-1.35252
40114081	chr1:40114081:A:AT	3.62113e-05	-1.12957e-10	-1.22094	0.000133645	-1.12957e-10	-1.22791
40114083	chr1:40114083:A:C	3.55839e-05	-1.12957e-10	-1.23842	0.000131389	-1.12957e-10	-1.24493
40114389	chr1:40114389:A:T	3.14225e-05	-1.12957e-10	-1.36279	0.000116658	-1.12957e-10	-1.36384
40114455	chr1:40114455:T:C	3.14168e-05	-1.12957e-10	-1.36297	0.000116651	-1.12957e-10	-1.3639
40115224	chr1:40115224:A:T	6.93996e-06	-1.52963	-1.34338	2.60889e-05	-1.51575	-1.34584
40115314	chr1:40115314:T:C	3.42673e-05	-1.12957e-10	-1.27612	0.000126071	-1.12957e-10	-1.28625
40115411	chr1:40115411:A:G	3.31824e-05	-1.12957e-10	-1.30829	0.000122353	-1.12957e-10	-1.31618
40115673	chr1:40115673:T:G	3.66668e-05	-1.20844	-3.58392e-10	0.000152229	-1.09771	-3.58392e-10
40116274	chr1:40116274:G:A	3.56031e-05	-1.12957e-10	-1.23788	0.000135182	-1.12957e-10	-1.21647
40116584	chr1:40116584:A:G	3.62232e-05	-1.12957e-10	-1.22061	0.000133684	-1.12957e-10	-1.22761
40116686	chr1:40116686:A:G	3.61557e-05	-1.12957e-10	-1.22248	0.000133446	-1.12957e-10	-1.2294
40116862	chr1:40116862:T:A	8.13634e-06	-1.4906	-1.22337	2.91828e-05	-1.49967	-1.24984
40116913	chr1:40116913:T:C	6.87128e-06	-1.51959	-1.36337	2.44164e-05	-1.56398	-1.36386
40116960	chr1:40116960:C:T	8.04224e-06	-1.4874	-1.23821	2.8882e-05	-1.49669	-1.26318
40117251	chr1:40117251:G:A	1.6929e-05	-1.55335	-0.427932	6.30844e-05	-1.49801	-0.480607
40117405	chr1:40117405:T:TAAC	8.16988e-06	-1.48442	-1.22544	2.92974e-05	-1.49388	-1.25172
40117464	chr1:40117464:A:G	3.39575e-05	-1.12957e-10	-1.2852	0.000125003	-1.12957e-10	-1.29476
40117884	chr1:40117884:T:C	8.15506e-05	-1.12957e-10	-0.40909	0.000306061	-1.12957e-10	-0.399309
40117924	chr1:40117924:C:T	6.81025e-06	-1.54035	-1.35153	2.55761e-05	-1.52802	-1.35342
40118454	chr1:40118454:G:A	7.83936e-06	-1.52362	-1.22754	2.72398e-05	-1.56605	-1.25236
40118548	chr1:40118548:C:T	4.14458e-05	-1.12957e-10	-1.08593	0.000160866	-1.12957e-10	-1.04252
40118678	chr1:40118678:T:C	3.1398e-05	-1.12957e-10	-1.36357	0.000116668	-1.12957e-10	-1.36376
40118893	chr1:40118893:A:G	6.52856e-06	-1.57378	-1.36035	2.47669e-05	-1.5501	-1.36348
40118937	chr1:40118937:G:A	0.0001104	-1.12957e-10	-0.106207	0.000420414	-1.12957e-10	-0.0818532
40118998	chr1:40118998:A:G	8.79138e-06	-1.4504	-1.18614	2.93013e-05	-1.53097	-1.21449
40119029	chr1:40119029:A:T	0.000111478	-1.12957e-10	-0.0964847	0.000424561	-1.12957e-10	-0.0720378
40119126	chr1:40119126:G:A	4.42035e-05	-0.5089	-0.512608	0.000118116	-0.827099	-0.524328
40119170	chr1:40119170:C:T	3.13907e-05	-1.12957e-10	-1.3638	0.000116699	-1.12957e-10	-1.3635
40119279	chr1:40119279:G:A	6.57265e-06	-1.57132	-1.35608	2.51266e-05	-1.5377	-1.36147
40119294	chr1:40119294:T:G	3.13906e-05	-1.12957e-10	-1.3638	0.00011668	-1.12957e-10	-1.36366
40119382	chr1:40119382:G:C	6.52305e-06	-1.57375	-1.36122	2.47661e-05	-1.54987	-1.36374
40119563	chr1:40119563:T:C	6.55572e-06	-1.56928	-1.36069	2.52407e-05	-1.53104	-1.3636
40119641	chr1:40119641:G:C	6.54674e-06	-1.5714	-1.35994	2.50715e-05	-1.53803	-1.36334
40119652	chr1:40119652:G:A	6.58484e-06	-1.56627	-1.35927	2.54648e-05	-1.52273	-1.36306
40119706	chr1:40119706:T:C	6.56437e-06	-1.56959	-1.35906	2.52323e-05	-1.53199	-1.36298
40119813	chr1:40119813:A:G	4.49512e-05	-0.425715	-0.57902	0.000118553	-0.757366	-0.590363
40119837	chr1:40119837:C:T	0.000113709	-1.12957e-10	-0.0766697	0.000434328	-1.12957e-10	-0.0492938
40119886	chr1:40119886:A:T	6.52471e-06	-1.5739	-1.36082	2.45635e-05	-1.5582	-1.36363
40120054	chr1:40120054:A:G	6.53097e-06	-1.57355	-1.36021	2.48099e-05	-1.54842	-1.36343
40120094	chr1:40120094:A:G	3.63849e-05	-1.12957e-10	-1.21616	0.000134224	-1.12957e-10	-1.22358
40120162	chr1:40120162:C:A	6.87483e-06	-1.52063	-1.36182	2.4411e-05	-1.56441	-1.36365
40120372	chr1:40120372:T:C	6.51035e-06	-1.574	-1.36292	2.45907e-05	-1.55688	-1.36384
40120472	chr1:40120472:A:G	6.51079e-06	-1.57367	-1.36318	2.47839e-05	-1.54915	-1.36375
40120492	chr1:40120492:A:G	6.52242e-06	-1.57356	-1.36151	2.48043e-05	-1.54827	-1.36381
40120503	chr1:40120503:G:A	6.52832e-06	-1.57253	-1.36163	2.49442e-05	-1.54262	-1.36383
40120580	chr1:40120580:G:A	6.59072e-06	-1.56482	-1.35983	2.55116e-05	-1.52066	-1.3633
40120634	chr1:40120634:T:A	3.17707e-05	-1.12957e-10	-1.35177	0.000118441	-1.12957e-10	-1.34867
40120766	chr1:40120766:A:G	2.21124e-05	-1.32626	-0.387912	6.2854e-05	-1.47068	-0.511596
40120777	chr1:40120777:A:G	3.23714e-05	-1.12957e-10	-1.33304	0.00012002	-1.12957e-10	-1.33543
40120808	chr1:40120808:C:A	8.74949e-06	-1.41944	-1.22188	2.89062e-05	-1.51201	-1.24703
40120939	chr1:40120939:T:C	3.14296e-05	-1.12957e-10	-1.36256	0.000116656	-1.12957e-10	-1.36386
40121332	chr1:40121332:C:T	5.5622e-05	-0.791734	-3.58392e-10	0.000203119	-0.809303	-3.58392e-10
40121342	chr1:40121342:T:C	7.62409e-06	-1.42007	-1.35893	3.05939e-05	-1.34005	-1.36225
40121348	chr1:40121348:C:T	4.09653e-05	-1.12957e-10	-1.09759	0.000154201	-1.12957e-10	-1.08484
40121437	chr1:40121437:A:G	4.13085e-05	-1.12957e-10	-1.08925	0.000155522	-1.12957e-10	-1.07631
40121528	chr1:40121528:T:C	6.51622e-06	-1.57378	-1.36224	2.47577e-05	-1.55006	-1.3639
40121583	chr1:40121583:T:C	8.54478e-06	-1.47041	-1.19458	3.05346e-05	-1.48054	-1.22369
40121694	chr1:40121694:A:G	6.58177e-06	-1.57403	-1.35198	2.47247e-05	-1.55594	-1.35936
40121737	chr1:40121737:G:T	6.6544e-06	-1.57313	-1.3419	2.5168e-05	-1.54586	-1.35166
40121790	chr1:40121790:T:C	6.64419e-06	-1.57329	-1.34328	2.51203e-05	-1.54674	-1.35268
40121816	chr1:40121816:A:T	6.63966e-06	-1.57343	-1.34382	2.50876e-05	-1.54764	-1.35308
40121976	chr1:40121976:A:T	6.66139e-06	-1.57017	-1.34381	2.543e-05	-1.53409	-1.35307
40122118	chr1:40122118:C:G	6.6243e-06	-1.57384	-1.34573	2.49728e-05	-1.55084	-1.35447
40122372	chr1:40122372:G:A	3.64045e-05	-1.12957e-10	-1.21562	0.0001343	-1.12957e-10	-1.22302
40122471	chr1:40122471:T:G	3.32452e-05	-1.12957e-10	-1.3064	0.000122159	-1.12957e-10	-1.31777
40122616	chr1:40122616:C:T	8.97054e-06	-1.41657	-1.1998	2.95964e-05	-1.50982	-1.22562
40122628	chr1:40122628:T:C	3.40499e-05	-1.12957e-10	-1.28249	0.000128814	-1.12957e-10	-1.26472
40122715	chr1:40122715:C:A	6.94522e-06	-1.53132	-1.34094	2.46751e-05	-1.56856	-1.34874
40122829	chr1:40122829:T:C	6.65407e-06	-1.57321	-1.34187	2.51579e-05	-1.54629	-1.35164
40122876	chr1:40122876:C:T	9.79191e-06	-1.54915	-0.979605	3.42173e-05	-1.56088	-1.02948
40122967	chr1:40122967:T:A	6.62164e-05	-1.12957e-10	-0.617385	0.000251026	-1.12957e-10	-0.597536
40122990	chr1:40122990:T:C	5.05163e-05	-0.415095	-0.472923	0.000132747	-0.747101	-0.487548
40122994	chr1:40122994:C:T	3.31433e-05	-1.12957e-10	-1.30947	0.000122218	-1.12957e-10	-1.31729
40123058	chr1:40123058:C:G	6.64456e-06	-1.57268	-1.34383	2.51898e-05	-1.54357	-1.35308
40123150	chr1:40123150:C:A	3.14303e-05	-1.12957e-10	-1.36254	0.000116668	-1.12957e-10	-1.36376
40123416	chr1:40123416:C:G	4.67465e-05	-1.12957e-10	-0.965574	0.000175381	-1.12957e-10	-0.956132
40123533	chr1:40123533:G:T	8.09138e-05	-1.12957e-10	-0.416929	0.000307358	-1.12957e-10	-0.39508
40123957	chr1:40123957:C:T	6.66206e-06	-1.57291	-1.34097	2.52173e-05	-1.54461	-1.35096
40123991	chr1:40123991:G:A	6.67931e-06	-1.57035	-1.34094	2.54722e-05	-1.53457	-1.35093
40124082	chr1:40124082:G:A	3.0392e-05	-0.135931	-1.2602	7.88518e-05	-0.492274	-1.26325
40124705	chr1:40124705:C:T	6.67947e-06	-1.57152	-1.33975	2.4695e-05	-1.56642	-1.35007
40124860	chr1:40124860:G:A	8.89644e-06	-1.26203	-1.36263	3.40003e-05	-1.23288	-1.36385
40124875	chr1:40124875:G:A	5.34528e-05	-1.12957e-10	-0.831514	0.000203102	-1.12957e-10	-0.809387
40124946	chr1:40124946:T:A	3.63769e-05	-1.12957e-10	-1.21638	0.0001342	-1.12957e-10	-1.22376
40125600	chr1:40125600:G:T	3.13949e-05	-1.12957e-10	-1.36367	0.000116842	-1.12957e-10	-1.36227
40125698	chr1:40125698:A:ATGGACACTCAAAAATACC	6.91199e-06	-1.52655	-1.35051	2.45327e-05	-1.56681	-1.35627
40125833	chr1:40125833:C:T	3.13876e-05	-1.12957e-10	-1.3639	0.000116715	-1.12957e-10	-1.36336
40126080	chr1:40126080:C:T	3.14008e-05	-1.12957e-10	-1.36348	0.000116651	-1.12957e-10	-1.3639
40126140	chr1:40126140:T:C	1.7045e-05	-1.27931	-0.695144	4.84884e-05	-1.44143	-0.800341
40126380	chr1:40126380:G:A	7.50018e-05	-1.12957e-10	-0.492801	0.000284784	-1.12957e-10	-0.471361
40126439	chr1:40126439:C:T	6.53191e-05	-1.12957e-10	-0.631029	0.000247576	-1.12957e-10	-0.611374
40126530	chr1:40126530:G:A	3.13876e-05	-1.12957e-10	-1.3639	0.000116715	-1.12957e-10	-1.36335
40126695	chr1:40126695:C:T	3.13876e-05	-1.12957e-10	-1.3639	0.000116716	-1.12957e-10	-1.36334
40126968	chr1:40126968:A:G	3.14422e-05	-1.12957e-10	-1.36216	0.000116683	-1.12957e-10	-1.36363
40126992	chr1:40126992:C:T	3.14376e-05	-1.12957e-10	-1.36231	0.000116676	-1.12957e-10	-1.36369
40127177	chr1:40127177:C:T	3.18279e-05	-1.12957e-10	-1.34997	0.000118134	-1.12957e-10	-1.35127
40127724	chr1:40127724:C:T	6.78639e-06	-1.53446	-1.36094	2.54645e-05	-1.52343	-1.36237
40127855	chr1:40127855:C:T	6.97726e-06	-1.52392	-1.34373	2.46885e-05	-1.56576	-1.35099
40127916	chr1:40127916:C:T	3.14254e-05	-1.12957e-10	-1.3627	0.000116662	-1.12957e-10	-1.36381
40128211	chr1:40128211:A:C	0.000235755	0.652479	-3.58392e-10	0.000694086	0.419503	-3.58392e-10
40128284	chr1:40128284:T:C	6.98036e-06	-1.5232	-1.34401	2.46897e-05	-1.56548	-1.35123
40128405	chr1:40128405:C:T	3.27994e-05	-1.12957e-10	-1.3199	0.000121058	-1.12957e-10	-1.32683
40128486	chr1:40128486:T:G	6.70746e-05	-1.12957e-10	-0.604508	0.000254336	-1.12957e-10	-0.584435
40128709	chr1:40128709:T:C	1.1097e-05	-1.20656	-1.19707	3.48675e-05	-1.35558	-1.21595
40128984	chr1:40128984:A:G	3.72109e-05	-1.12957e-10	-1.19371	0.000137254	-1.12957e-10	-1.20126
40129095	chr1:40129095:G:A	3.67794e-05	-1.12957e-10	-1.20537	0.000135679	-1.12957e-10	-1.2128
40129220	chr1:40129220:C:T	3.32934e-05	-1.12957e-10	-1.30495	0.00012232	-1.12957e-10	-1.31646
40129422	chr1:40129422:T:C	7.34611e-05	-1.12957e-10	-0.513557	0.000279961	-1.12957e-10	-0.488441
40129493	chr1:40129493:G:A	3.14373e-05	-1.12957e-10	-1.36232	0.000116676	-1.12957e-10	-1.36369
40129611	chr1:40129611:T:C	3.13997e-05	-1.12957e-10	-1.36351	0.000116655	-1.12957e-10	-1.36387
40129820	chr1:40129820:G:C	3.73583e-05	-1.12957e-10	-1.18976	0.00013957	-1.12957e-10	-1.18453
40130169	chr1:40130169:A:C	3.13902e-05	-1.12957e-10	-1.36382	0.000116681	-1.12957e-10	-1.36365
40130554	chr1:40130554:C:T	9.32823e-06	-1.41764	-1.15962	3.06899e-05	-1.51057	-1.18859
40130663	chr1:40130663:C:T	9.13938e-05	-1.12957e-10	-0.295136	0.000348021	-1.12957e-10	-0.27083
40130980	chr1:40130980:T:C	8.05367e-06	-1.36213	-1.36206	3.07744e-05	-1.3374	-1.35901
40131076	chr1:40131076:C:A	9.03342e-05	-1.12957e-10	-0.306797	0.000343857	-1.12957e-10	-0.282867
40131207	chr1:40131207:A:C	3.82081e-05	-1.12957e-10	-1.16726	0.000143575	-1.12957e-10	-1.15623
40131397	chr1:40131397:G:A	6.63033e-06	-1.5732	-1.34546	2.46947e-05	-1.56223	-1.35427
40131410	chr1:40131410:C:A	3.18483e-05	-1.12957e-10	-1.34933	0.00011764	-1.12957e-10	-1.35547
40131428	chr1:40131428:T:C	6.64587e-06	-1.55244	-1.36388	2.49117e-05	-1.54427	-1.36348
40131721	chr1:40131721:C:T	6.94427e-05	-1.12957e-10	-0.569811	0.000242959	-1.12957e-10	-0.630198
40131726	chr1:40131726:A:G	3.17159e-05	-1.12957e-10	-1.3535	0.000117273	-1.12957e-10	-1.35859
40131890	chr1:40131890:T:G	8.34246e-06	-1.45592	-1.23303	2.79801e-05	-1.53558	-1.25602
40131923	chr1:40131923:T:A	3.16969e-05	-1.12957e-10	-1.35409	0.000117227	-1.12957e-10	-1.35898
40132360	chr1:40132360:ATTAAT:A	3.34275e-05	-1.12957e-10	-1.30093	0.00012319	-1.12957e-10	-1.30937
40132431	chr1:40132431:T:C	3.14962e-05	-1.12957e-10	-1.36045	0.000116783	-1.12957e-10	-1.36277
40132871	chr1:40132871:C:T	3.65412e-05	-1.12957e-10	-1.21187	0.000134811	-1.12957e-10	-1.21922
40132955	chr1:40132955:G:A	9.04221e-05	-1.12957e-10	-0.305824	0.000344193	-1.12957e-10	-0.281891
40133103	chr1:40133103:T:C	8.8674e-06	-1.5474	-1.08053	3.11785e-05	-1.55817	-1.12519
40133367	chr1:40133367:T:C	3.14218e-05	-1.12957e-10	-1.36281	0.000116658	-1.12957e-10	-1.36385
40133466	chr1:40133466:A:G	8.5383e-05	-1.12957e-10	-0.363166	0.000324895	-1.12957e-10	-0.339592
40133674	chr1:40133674:C:T	6.99606e-06	-1.56739	-1.29758	2.55187e-05	-1.57153	-1.31215
40134393	chr1:40134393:T:C	9.03342e-05	-1.12957e-10	-0.306797	0.000343857	-1.12957e-10	-0.282867
40134603	chr1:40134603:G:A	7.14082e-06	-1.48385	-1.36064	2.71831e-05	-1.4621	-1.3584
40134731	chr1:40134731:C:G	3.68953e-05	-1.12957e-10	-1.20223	0.000136071	-1.12957e-10	-1.20991
40134799	chr1:40134799:C:T	3.2565e-05	-1.12957e-10	-1.32707	0.000119728	-1.12957e-10	-1.33787
40134834	chr1:40134834:T:TCTC	6.87075e-06	-1.56693	-1.31612	2.50999e-05	-1.57188	-1.32835
40135050	chr1:40135050:G:A	8.92467e-05	-1.12957e-10	-0.318909	0.000339625	-1.12957e-10	-0.295251
40135116	chr1:40135116:C:T	3.18366e-05	-1.12957e-10	-1.3497	0.000117515	-1.12957e-10	-1.35653
40135119	chr1:40135119:C:T	8.95756e-05	-1.12957e-10	-0.31523	0.000340886	-1.12957e-10	-0.291544
40135469	chr1:40135469:G:A	9.21661e-06	-1.31968	-1.26962	3.48907e-05	-1.2873	-1.28358
40135851	chr1:40135851:T:C	8.9571e-05	-1.12957e-10	-0.315281	0.000340879	-1.12957e-10	-0.291565
40135964	chr1:40135964:T:C	1.73779e-05	-0.592368	-1.36274	4.98761e-05	-0.857526	-1.35602
40136126	chr1:40136126:TC:T	3.22141e-05	-1.12957e-10	-1.33791	0.000118655	-1.12957e-10	-1.34687
40136302	chr1:40136302:A:G	2.5954e-05	-1.55399	-3.58392e-10	9.45437e-05	-1.57403	-3.58392e-10
40136360	chr1:40136360:T:C	6.84181e-06	-1.56702	-1.32024	2.50104e-05	-1.57183	-1.33197
40136686	chr1:40136686:A:G	4.30867e-05	-1.0471	-3.58392e-10	0.000180065	-0.929776	-3.58392e-10
40136752	chr1:40136752:G:C	6.83935e-06	-1.56609	-1.32153	2.49714e-05	-1.5723	-1.33307
40136929	chr1:40136929:A:G	3.91933e-05	-1.5114	0.369596	0.000111653	-1.56308	0.155386
40137086	chr1:40137086:A:G	3.69511e-05	-1.12957e-10	-1.20072	0.000136273	-1.12957e-10	-1.20843
40137107	chr1:40137107:C:T	8.94426e-05	-1.12957e-10	-0.316717	0.00034038	-1.12957e-10	-0.293029
40137155	chr1:40137155:C:T	3.98954e-05	-1.12405	-3.58392e-10	0.000142896	-1.16098	-3.58392e-10
40137173	chr1:40137173:C:T	6.82279e-06	-1.56689	-1.32315	2.49468e-05	-1.5719	-1.33445
40137282	chr1:40137282:G:A	3.16455e-05	-1.12957e-10	-1.35572	0.000118347	-1.12957e-10	-1.34947
40137807	chr1:40137807:G:A	2.55703e-05	-1.56888	-3.58392e-10	9.72383e-05	-1.54593	-3.58392e-10
40137995	chr1:40137995:C:T	6.68674e-05	-1.12957e-10	-0.607601	0.000249926	-1.12957e-10	-0.601927
40138155	chr1:40138155:A:G	3.23743e-05	-1.12957e-10	-1.33295	0.000119137	-1.12957e-10	-1.34282
40138157	chr1:40138157:C:T	4.97313e-05	-1.12957e-10	-0.903678	0.000190598	-1.12957e-10	-0.872928
40138335	chr1:40138335:C:T	3.27865e-05	-1.12957e-10	-1.3203	0.000121006	-1.12957e-10	-1.32725
40138357	chr1:40138357:G:A	8.17096e-05	-1.12957e-10	-0.407142	0.000310567	-1.12957e-10	-0.384692
40138478	chr1:40138478:C:T	8.1391e-05	-1.12957e-10	-0.411048	0.000309426	-1.12957e-10	-0.388374
40138774	chr1:40138774:C:A	8.95837e-05	-1.12957e-10	-0.31514	0.000340926	-1.12957e-10	-0.291427
40139386	chr1:40139386:C:T	3.19355e-05	-1.12957e-10	-1.34659	0.0001195	-1.12957e-10	-1.33977
40139425	chr1:40139425:G:A	8.86487e-05	-1.12957e-10	-0.325632	0.000337631	-1.12957e-10	-0.301139
40139433	chr1:40139433:A:G	3.33903e-05	-1.12957e-10	-1.30205	0.000123064	-1.12957e-10	-1.31039
40139652	chr1:40139652:T:C	8.81661e-06	-1.53993	-1.09374	3.10114e-05	-1.55232	-1.13641
40140345	chr1:40140345:T:C	3.3906e-05	-1.12957e-10	-1.28672	0.000123618	-1.12957e-10	-1.30589
40140636	chr1:40140636:G:C	3.77797e-05	-1.12957e-10	-1.17854	0.000139257	-1.12957e-10	-1.18677
40140920	chr1:40140920:T:C	6.81799e-06	-1.56879	-1.32196	2.50033e-05	-1.57068	-1.33341
40140931	chr1:40140931:A:G	6.77334e-06	-1.57217	-1.32515	2.5578e-05	-1.54528	-1.33608
40141019	chr1:40141019:C:T	3.23996e-05	-1.12957e-10	-1.33217	0.000119215	-1.12957e-10	-1.34217
40141721	chr1:40141721:G:C	3.27258e-05	-1.32215	-3.58392e-10	0.000132272	-1.23823	-3.58392e-10
40141840	chr1:40141840:C:T	1.31238e-05	-1.06522	-1.17066	5.14862e-05	-1.00856	-1.17322
40142352	chr1:40142352:C:T	1.7454e-05	-0.586841	-1.3639	4.99019e-05	-0.852141	-1.36089
40142552	chr1:40142552:C:G	6.85607e-06	-1.57045	-1.31473	2.52001e-05	-1.56902	-1.32723
40142627	chr1:40142627:AC:A	3.1408e-05	-1.12957e-10	-1.36325	0.000116673	-1.12957e-10	-1.36372
40143061	chr1:40143061:C:T	3.23556e-05	-1.12957e-10	-1.33353	0.00011908	-1.12957e-10	-1.3433
40143149	chr1:40143149:T:C	1.06168e-05	-1.38037	-1.06751	3.46751e-05	-1.4824	-1.09467
40143452	chr1:40143452:A:G	3.68924e-05	-1.12957e-10	-1.20231	0.000134388	-1.12957e-10	-1.22236
40143573	chr1:40143573:G:A	4.64221e-05	-1.12957e-10	-0.972538	0.000167636	-1.12957e-10	-1.0013
40143597	chr1:40143597:G:A	1.02864e-05	-1.40402	-1.07547	3.3873e-05	-1.49832	-1.10215
40143697	chr1:40143697:A:G	6.77257e-06	-1.57075	-1.32668	2.49538e-05	-1.56864	-1.33743
40143824	chr1:40143824:C:T	1.0282e-05	-1.39602	-1.0839	3.37963e-05	-1.49258	-1.11016
40144586	chr1:40144586:A:C	1.4375e-05	-1.55451	-0.590308	5.35709e-05	-1.50444	-0.637651
40144661	chr1:40144661:G:GT	7.30937e-06	-1.45831	-1.36285	2.78788e-05	-1.4338	-1.36143
40144740	chr1:40144740:G:T	6.72896e-06	-1.56933	-1.33456	2.47524e-05	-1.57017	-1.344
40145019	chr1:40145019:C:T	0.000490341	1.38479	-3.58392e-10	0.0012519	1.00932	-3.58392e-10
40145135	chr1:40145135:G:A	7.95043e-05	-1.12957e-10	-0.434502	0.000302208	-1.12957e-10	-0.411978
40146527	chr1:40146527:G:A	7.32873e-06	-1.45853	-1.35998	2.78592e-05	-1.43415	-1.36178
40146614	chr1:40146614:T:G	1.3081e-05	-1.41794	-0.821213	4.33698e-05	-1.50414	-0.849191
40146697	chr1:40146697:T:C	7.1004e-06	-1.48626	-1.3639	2.6963e-05	-1.46494	-1.36369
40146755	chr1:40146755:G:A	3.70656e-05	-1.12957e-10	-1.19762	0.000135116	-1.12957e-10	-1.21696
40147470	chr1:40147470:T:C	9.17684e-06	-1.35078	-1.24285	3.45324e-05	-1.32221	-1.25898
40147628	chr1:40147628:G:A	3.13954e-05	-1.12957e-10	-1.36365	0.00011685	-1.12957e-10	-1.3622
40147655	chr1:40147655:A:G	3.6857e-05	-1.12957e-10	-1.20327	0.000134403	-1.12957e-10	-1.22225
40147889	chr1:40147889:G:A	1.26913e-05	-1.4258	-0.843592	4.2216e-05	-1.50935	-0.87094
40147901	chr1:40147901:T:C	3.70848e-05	-1.12957e-10	-1.19711	0.00013518	-1.12957e-10	-1.21648
40148080	chr1:40148080:G:A	8.10713e-06	-1.57191	-1.14566	3.02831e-05	-1.54508	-1.16743
40148227	chr1:40148227:G:A	1.32805e-05	-1.40976	-0.814253	4.38831e-05	-1.4988	-0.84276
40148283	chr1:40148283:AAAACAAAATC:A	3.29961e-05	-1.12957e-10	-1.31392	0.000124391	-1.12957e-10	-1.29967
40148634	chr1:40148634:C:T	4.85041e-05	-1.12957e-10	-0.928665	0.000184198	-1.12957e-10	-0.907083
40148815	chr1:40148815:G:A	8.1115e-05	-1.12957e-10	-0.414445	0.000323004	-1.12957e-10	-0.345427
40149075	chr1:40149075:C:G	3.75381e-05	-1.12957e-10	-1.18496	0.000141107	-1.12957e-10	-1.17357
40149094	chr1:40149094:T:TGGAA	4.85055e-05	-1.12957e-10	-0.928637	0.000184211	-1.12957e-10	-0.907009
40149420	chr1:40149420:A:G	1.26986e-05	-1.42767	-0.841148	4.22621e-05	-1.51058	-0.868625
40149563	chr1:40149563:A:G	3.25899e-05	-1.12957e-10	-1.32631	0.000120262	-1.12957e-10	-1.33342
40149763	chr1:40149763:AAAT:A	6.84887e-05	-1.12957e-10	-0.583644	0.00025987	-1.12957e-10	-0.562912
40150199	chr1:40150199:T:G	4.1066e-05	-1.09513	-3.58392e-10	0.000130626	-1.25075	-3.58392e-10
40150307	chr1:40150307:C:T	3.45328e-05	-1.12957e-10	-1.2684	0.000129539	-1.12957e-10	-1.25911
40150488	chr1:40150488:A:G	1.18245e-05	-1.43978	-0.900355	3.95548e-05	-1.51963	-0.92578
40150500	chr1:40150500:A:G	3.35057e-05	-1.12957e-10	-1.2986	0.000123429	-1.12957e-10	-1.30743
40150597	chr1:40150597:A:G	6.35308e-05	-1.12957e-10	-0.658788	0.000240562	-1.12957e-10	-0.640115
40151019	chr1:40151019:G:A	1.10791e-05	-1.42322	-0.982028	3.69907e-05	-1.50785	-1.00457
40151156	chr1:40151156:C:T	4.45836e-05	-1.12957e-10	-1.01295	0.000160749	-1.12957e-10	-1.04325
40151358	chr1:40151358:C:T	4.81758e-05	-0.393343	-0.542115	0.000126462	-0.726738	-0.556413
40151495	chr1:40151495:A:G	1.28912e-05	-1.40851	-0.845257	4.22727e-05	-1.50041	-0.87854
40151642	chr1:40151642:C:G	6.45266e-05	-1.12957e-10	-0.643236	0.000244349	-1.12957e-10	-0.624497
40151697	chr1:40151697:C:T	1.27862e-05	-1.38747	-0.874479	4.20447e-05	-1.484	-0.900358
40151875	chr1:40151875:G:A	1.22718e-05	-1.40346	-0.899546	4.05823e-05	-1.49499	-0.92477
40151979	chr1:40151979:T:C	4.29817e-05	-1.12957e-10	-1.04954	0.000159106	-1.12957e-10	-1.05352
40153340	chr1:40153340:TA:T	6.56108e-05	-1.12957e-10	-0.626573	0.000245044	-1.12957e-10	-0.621655
40153568	chr1:40153568:A:G	4.31715e-05	-1.12957e-10	-1.04513	0.000164039	-1.12957e-10	-1.02299
40153899	chr1:40153899:A:G	7.65028e-06	-1.57375	-1.20182	2.84811e-05	-1.55367	-1.22018
40153947	chr1:40153947:A:G	1.18641e-05	-1.41249	-0.924309	3.93734e-05	-1.50113	-0.94887
40154406	chr1:40154406:G:C	3.29121e-05	-1.12957e-10	-1.31647	0.000121133	-1.12957e-10	-1.32621
40154683	chr1:40154683:C:T	3.56437e-05	-1.12957e-10	-1.23674	0.000130057	-1.12957e-10	-1.25512
40155174	chr1:40155174:A:G	7.56467e-06	-1.57405	-1.21277	2.80483e-05	-1.55872	-1.23045
40155380	chr1:40155380:T:G	2.56866e-05	-1.56434	-3.58392e-10	9.68658e-05	-1.54977	-3.58392e-10
40155445	chr1:40155445:A:C	3.52352e-05	-1.12957e-10	-1.24827	0.000128642	-1.12957e-10	-1.26606
40155851	chr1:40155851:C:G	6.32873e-05	-1.12957e-10	-0.662628	0.000234117	-1.12957e-10	-0.66727
40155891	chr1:40155891:T:C	6.36545e-05	-1.12957e-10	-0.656843	0.000241033	-1.12957e-10	-0.638158
40156207	chr1:40156207:A:C	1.2066e-05	-1.39204	-0.927877	3.97844e-05	-1.4873	-0.952319
40156292	chr1:40156292:T:C	1.32268e-05	-1.39338	-0.834685	4.35158e-05	-1.48853	-0.861436
40156304	chr1:40156304:G:C	3.92792e-05	-1.12957e-10	-1.13962	0.000143407	-1.12957e-10	-1.1574
40156796	chr1:40156796:G:A	3.68279e-05	-1.12957e-10	-1.20406	0.000135842	-1.12957e-10	-1.2116
40156821	chr1:40156821:A:G	7.68156e-06	-1.57398	-1.19751	2.85238e-05	-1.55625	-1.2161
40157462	chr1:40157462:A:G	3.52643e-05	-1.12957e-10	-1.24744	0.000130221	-1.12957e-10	-1.25386
40157821	chr1:40157821:A:G	7.54886e-06	-1.57349	-1.21543	2.81658e-05	-1.55203	-1.23296
40157964	chr1:40157964:C:T	7.63653e-06	-1.57383	-1.20354	2.84081e-05	-1.55459	-1.22183
40158061	chr1:40158061:C:T	7.82341e-06	-1.57289	-1.1803	2.92123e-05	-1.5487	-1.1998
40158427	chr1:40158427:C:T	9.91913e-05	-0.213263	-3.58392e-10	0.000317921	-0.361289	-3.58392e-10
40158601	chr1:40158601:G:A	7.60964e-06	-1.43016	-1.35074	2.9012e-05	-1.41461	-1.34077
40158944	chr1:40158944:A:G	3.20723e-05	-1.12957e-10	-1.34232	0.000118625	-1.12957e-10	-1.34712
40159215	chr1:40159215:T:C	3.41264e-05	-1.12957e-10	-1.28024	0.000129101	-1.12957e-10	-1.26249
40159365	chr1:40159365:C:A	3.16585e-05	-1.12957e-10	-1.35531	0.000117376	-1.12957e-10	-1.35771
40159411	chr1:40159411:G:T	5.99638e-05	-1.12957e-10	-0.716572	0.000226853	-1.12957e-10	-0.698789
40159631	chr1:40159631:C:G	3.68425e-05	-1.12957e-10	-1.20366	0.000135895	-1.12957e-10	-1.21121
40160496	chr1:40160496:G:A	7.62141e-06	-1.57397	-1.20538	2.83182e-05	-1.5561	-1.22348
40160672	chr1:40160672:CAGG:C	6.59217e-06	-1.56915	-1.35528	2.46472e-05	-1.56943	-1.349
40161246	chr1:40161246:G:T	4.06979e-05	-0.24824	-0.855895	0.000105709	-0.60086	-0.861538
40161717	chr1:40161717:G:T	6.95238e-06	-1.56874	-1.30248	2.55235e-05	-1.57094	-1.31255
40161939	chr1:40161939:C:T	9.11215e-05	-1.12957e-10	-0.29812	0.000341703	-1.12957e-10	-0.289152
40162166	chr1:40162166:T:C	7.18964e-06	-1.5678	-1.26987	2.62863e-05	-1.57159	-1.28245
40162399	chr1:40162399:A:G	7.14891e-06	-1.47983	-1.36353	2.71101e-05	-1.4614	-1.36179
40162447	chr1:40162447:C:T	1.79949e-05	-0.563641	-1.35658	5.16773e-05	-0.833561	-1.34451
40162644	chr1:40162644:C:T	3.56782e-05	-1.12957e-10	-1.23577	0.000131886	-1.12957e-10	-1.24116
40162692	chr1:40162692:T:C	6.53134e-06	-1.5707	-1.363	2.46437e-05	-1.55822	-1.36036
40162761	chr1:40162761:G:A	6.86925e-06	-1.56699	-1.31626	2.51776e-05	-1.57206	-1.32508
40162893	chr1:40162893:G:A	7.20296e-06	-1.51398	-1.32185	2.5334e-05	-1.56082	-1.33012
40163080	chr1:40163080:T:C	7.31107e-06	-1.50448	-1.31645	2.55825e-05	-1.55596	-1.32522
40163116	chr1:40163116:G:GT	7.43452e-06	-1.48947	-1.31471	2.58305e-05	-1.54787	-1.32367
40163150	chr1:40163150:G:A	7.4436e-06	-1.48388	-1.31908	2.58079e-05	-1.54482	-1.32759
40164022	chr1:40164022:G:A	1.04868e-05	-1.23446	-1.22573	4.05194e-05	-1.19365	-1.22766
40165045	chr1:40165045:A:G	8.08625e-05	-1.12957e-10	-0.417563	0.000292948	-1.12957e-10	-0.443096
40165464	chr1:40165464:C:G	4.02786e-05	-1.12957e-10	-1.11449	0.000148186	-1.12957e-10	-1.12463
40165581	chr1:40165581:G:T	7.00459e-06	-1.57313	-1.29061	2.56527e-05	-1.57114	-1.3073
40165599	chr1:40165599:C:A	3.17676e-05	-1.12957e-10	-1.35187	0.000118851	-1.12957e-10	-1.34522
40166003	chr1:40166003:T:C	7.71304e-05	-1.12957e-10	-0.464816	0.000283388	-1.12957e-10	-0.476274
40166777	chr1:40166777:TCTCA:T	3.37629e-05	-1.12957e-10	-1.29095	0.000124208	-1.12957e-10	-1.30114
40166909	chr1:40166909:C:T	4.00527e-05	-0.112366	-1.00775	0.000102529	-0.50167	-0.991275
40167138	chr1:40167138:T:C	3.16875e-05	-1.35439	-3.58392e-10	0.000114335	-1.38396	-3.58392e-10
40167158	chr1:40167158:G:A	3.21796e-05	-1.12957e-10	-1.33898	0.000120698	-1.12957e-10	-1.3298
40167851	chr1:40167851:T:G	4.17481e-05	-1.12957e-10	-1.07866	0.000153626	-1.12957e-10	-1.08857
40168057	chr1:40168057:A:T	7.23528e-06	-1.50325	-1.32809	2.53285e-05	-1.5555	-1.33567
40168127	chr1:40168127:A:G	3.15549e-05	-1.12957e-10	-1.35858	0.000117691	-1.12957e-10	-1.35503
40168158	chr1:40168158:T:G	3.15589e-05	-1.12957e-10	-1.35846	0.000116939	-1.12957e-10	-1.36144
40168302	chr1:40168302:G:A	3.59526e-05	-1.50115	0.273035	0.000125222	-1.46993	0.176921
40168953	chr1:40168953:G:A	3.56806e-05	-1.12957e-10	-1.23571	0.000132455	-1.12957e-10	-1.23685
40169473	chr1:40169473:G:A	4.68637e-05	-1.12957e-10	-0.96307	0.000172281	-1.12957e-10	-0.973969
40169485	chr1:40169485:G:A	4.41875e-05	-1.12957e-10	-1.02187	0.000162452	-1.12957e-10	-1.03271
40169505	chr1:40169505:A:C	2.64184e-05	-1.53625	-3.58392e-10	0.000100904	-1.50893	-3.58392e-10
40169638	chr1:40169638:A:T	6.27261e-05	-1.12957e-10	-0.671536	0.000237556	-1.12957e-10	-0.652691
40169761	chr1:40169761:C:T	4.38732e-05	-1.02901	-3.58392e-10	0.00017308	-0.969337	-3.58392e-10
40169785	chr1:40169785:C:T	3.92945e-05	-1.13923	-3.58392e-10	0.000133301	-1.23048	-3.58392e-10
40169898	chr1:40169898:T:C	7.44315e-06	-1.53935	-1.26367	2.67229e-05	-1.55019	-1.28738
40170559	chr1:40170559:T:C	4.55553e-05	-0.590582	-0.400805	0.000122811	-0.892992	-0.419452
40170590	chr1:40170590:T:C	3.31531e-05	-1.12957e-10	-1.30918	0.000125024	-1.12957e-10	-1.29458
40170650	chr1:40170650:T:G	6.75572e-06	-1.56783	-1.3321	2.48356e-05	-1.57162	-1.33919
40170664	chr1:40170664:A:G	3.24702e-05	-1.12957e-10	-1.32999	0.00011911	-1.12957e-10	-1.34305
40170715	chr1:40170715:G:T	7.67754e-06	-1.44366	-1.32836	2.93098e-05	-1.42155	-1.32362
40171003	chr1:40171003:A:G	3.55955e-05	-1.12957e-10	-1.23809	0.000130637	-1.12957e-10	-1.25067
40171558	chr1:40171558:G:A	1.61962e-05	-0.830793	-1.19475	6.34884e-05	-0.799346	-1.17289
40171705	chr1:40171705:G:C	4.03276e-05	-1.12957e-10	-1.11328	0.000148547	-1.12957e-10	-1.12219
40171763	chr1:40171763:C:T	9.7723e-05	-0.228176	-3.58392e-10	0.00031274	-0.37772	-3.58392e-10
40172082	chr1:40172082:T:C	6.81622e-06	-1.56422	-1.32679	2.49131e-05	-1.57321	-1.33449
40172156	chr1:40172156:TTTTTTAAACTATAAAAGCACTTC:T	4.18161e-05	-1.12957e-10	-1.07703	0.000153872	-1.12957e-10	-1.08697
40172315	chr1:40172315:AT:A	5.59079e-05	-1.12957e-10	-0.786608	0.000207881	-1.12957e-10	-0.786128
40172506	chr1:40172506:C:T	3.31677e-05	-1.12957e-10	-1.30874	0.000125086	-1.12957e-10	-1.29409
40172555	chr1:40172555:C:T	6.7561e-06	-1.57057	-1.3293	2.49557e-05	-1.56927	-1.33672
40172761	chr1:40172761:A:G	7.23704e-06	-1.49737	-1.33373	2.5282e-05	-1.55236	-1.34064
40174977	chr1:40174977:A:ATC	5.58245e-05	-0.7881	-3.58392e-10	0.00030145	-0.41449	-3.58392e-10
40175338	chr1:40175338:C:T	7.20161e-06	-1.51191	-1.3241	2.53115e-05	-1.55975	-1.33209
40175635	chr1:40175635:T:C	7.22188e-06	-1.51032	-1.32288	2.53576e-05	-1.55904	-1.33097
40175636	chr1:40175636:G:A	3.14657e-05	-1.12957e-10	-1.36141	0.000116727	-1.12957e-10	-1.36325
40175678	chr1:40175678:C:T	3.13904e-05	-1.12957e-10	-1.36381	0.000116691	-1.12957e-10	-1.36356
40175801	chr1:40175801:AAG:A	3.18174e-05	-1.12957e-10	-1.3503	0.000117717	-1.12957e-10	-1.35481
40175870	chr1:40175870:C:T	4.23539e-05	-1.12957e-10	-1.06425	0.000155817	-1.12957e-10	-1.07441
40176570	chr1:40176570:G:A	3.29581e-05	-1.12957e-10	-1.31508	0.000121507	-1.12957e-10	-1.32312
40176876	chr1:40176876:A:G	3.56806e-05	-1.12957e-10	-1.23571	0.000132455	-1.12957e-10	-1.23685
40177529	chr1:40177529:G:A	3.2296e-05	-1.12957e-10	-1.33537	0.000119211	-1.12957e-10	-1.3422
40177935	chr1:40177935:G:C	6.82633e-06	-1.56663	-1.32289	2.50231e-05	-1.57228	-1.33101
40178060	chr1:40178060:A:G	3.44568e-05	-1.27061	-3.58392e-10	0.000118244	-1.35034	-3.58392e-10
40178102	chr1:40178102:ATGAG:A	6.8292e-06	-1.56687	-1.32224	2.50393e-05	-1.57217	-1.33048
40178878	chr1:40178878:A:G	2.61765e-05	-1.54545	-3.58392e-10	9.94834e-05	-1.5231	-3.58392e-10
40178979	chr1:40178979:C:T	3.20618e-05	-1.12957e-10	-1.34265	0.000118463	-1.12957e-10	-1.34849
40179262	chr1:40179262:G:T	2.17697e-05	-0.366949	-1.36285	5.87188e-05	-0.687603	-1.36273
40179565	chr1:40179565:C:G	3.32457e-05	-1.30639	-3.58392e-10	0.000118487	-1.34829	-3.58392e-10
40179716	chr1:40179716:G:A	4.13269e-05	-1.12957e-10	-1.0888	0.000155643	-1.12957e-10	-1.07553
40179722	chr1:40179722:G:C	7.16623e-06	-1.50433	-1.3366	2.51274e-05	-1.55598	-1.34315
40180113	chr1:40180113:T:C	3.2039e-05	-1.12957e-10	-1.34336	0.000120088	-1.12957e-10	-1.33487
40181735	chr1:40181735:A:G	7.78219e-06	-1.42712	-1.33136	2.9742e-05	-1.4037	-1.32683
40181854	chr1:40181854:G:A	1.44204e-05	-0.879413	-1.26226	5.61999e-05	-0.849017	-1.24516
40182131	chr1:40182131:G:A	6.85705e-06	-1.56396	-1.32107	2.50371e-05	-1.57328	-1.32945
40182136	chr1:40182136:T:TA	3.21636e-05	-1.12957e-10	-1.33948	0.000120641	-1.12957e-10	-1.33028
40182356	chr1:40182356:C:T	3.31833e-05	-1.12957e-10	-1.30827	0.000125152	-1.12957e-10	-1.29357
40182449	chr1:40182449:A:T	6.78774e-06	-1.56452	-1.33068	2.48295e-05	-1.57313	-1.33794
40182870	chr1:40182870:G:A	3.21713e-05	-1.12957e-10	-1.33924	0.000120674	-1.12957e-10	-1.33
40182994	chr1:40182994:C:G	7.28339e-06	-1.54704	-1.27768	2.62297e-05	-1.55654	-1.29966
40182999	chr1:40182999:C:G	6.94549e-05	-1.12957e-10	-0.569635	0.000263402	-1.12957e-10	-0.549413
40183026	chr1:40183026:G:A	7.38088e-06	-1.55063	-1.26079	2.65409e-05	-1.55941	-1.28499
40183625	chr1:40183625:G:A	1.45638e-05	-0.870368	-1.2614	5.68828e-05	-0.837323	-1.24478
40183796	chr1:40183796:A:G	2.16097e-05	-0.375006	-1.36216	5.83841e-05	-0.694036	-1.36201
40183903	chr1:40183903:T:C	7.84857e-06	-1.4275	-1.32248	3.00141e-05	-1.40403	-1.31739
40184249	chr1:40184249:A:G	3.20276e-05	-1.12957e-10	-1.34372	0.000118357	-1.12957e-10	-1.34938
40184310	chr1:40184310:A:G	7.49471e-06	-1.43543	-1.36069	2.85652e-05	-1.41158	-1.35932
40184361	chr1:40184361:G:A	3.13882e-05	-1.12957e-10	-1.36388	0.000116915	-1.12957e-10	-1.36165
40184935	chr1:40184935:A:G	1.42662e-05	-0.969427	-1.183	5.575e-05	-0.941811	-1.1604
40184995	chr1:40184995:G:A	4.21526e-05	-1.12957e-10	-1.06902	0.000155088	-1.12957e-10	-1.0791
40185206	chr1:40185206:A:T	7.22401e-06	-1.48936	-1.34354	2.5177e-05	-1.54804	-1.34913
40185292	chr1:40185292:G:A	3.23259e-05	-1.12957e-10	-1.33444	0.000121352	-1.12957e-10	-1.32439
40185348	chr1:40185348:C:G	3.22623e-05	-1.12957e-10	-1.33641	0.000119919	-1.12957e-10	-1.33628
40185360	chr1:40185360:CCTCAAGTGATA:C	2.79687e-05	-1.47923	-3.58392e-10	0.000109478	-1.42737	-3.58392e-10
40186121	chr1:40186121:G:A	6.72782e-06	-1.57084	-1.33322	2.48774e-05	-1.56896	-1.34017
40186618	chr1:40186618:T:C	6.75446e-06	-1.56535	-1.33476	2.47465e-05	-1.57288	-1.34152
40186871	chr1:40186871:A:G	3.1391e-05	-1.12957e-10	-1.36379	0.000116819	-1.12957e-10	-1.36247
40187082	chr1:40187082:AG:A	7.7965e-06	-1.43735	-1.31928	2.9797e-05	-1.41467	-1.31402
40187223	chr1:40187223:G:C	3.32419e-05	-1.12957e-10	-1.3065	0.000125408	-1.12957e-10	-1.29152
40187402	chr1:40187402:G:A	4.18135e-05	-1.12957e-10	-1.07709	0.000153864	-1.12957e-10	-1.08703
40187776	chr1:40187776:A:G	7.25378e-06	-1.49478	-1.33401	2.53145e-05	-1.55091	-1.34081
40188029	chr1:40188029:C:G	0.000159336	-0.890268	1.15097	0.000562928	-0.840447	1.0505
40188854	chr1:40188854:T:C	3.94673e-05	-1.12957e-10	-1.13484	0.000143181	-1.12957e-10	-1.15899
40189607	chr1:40189607:G:C	3.90114e-05	-1.12957e-10	-1.14646	0.000141617	-1.12957e-10	-1.16997
40190149	chr1:40190149:T:A	3.33594e-05	-1.12957e-10	-1.30297	0.000125905	-1.12957e-10	-1.28756
40190370	chr1:40190370:T:C	3.94673e-05	-1.12957e-10	-1.13484	0.000143181	-1.12957e-10	-1.15899
40190463	chr1:40190463:G:T	3.21639e-05	-1.12957e-10	-1.33947	0.000118781	-1.12957e-10	-1.34581
40190624	chr1:40190624:T:C	3.17003e-05	-1.12957e-10	-1.35399	0.000118377	-1.12957e-10	-1.34922
40191448	chr1:40191448:T:G	7.2931e-06	-1.4971	-1.32629	2.54533e-05	-1.55223	-1.33402
40191490	chr1:40191490:A:T	3.21065e-05	-1.12957e-10	-1.34126	0.000118606	-1.12957e-10	-1.34729
40191777	chr1:40191777:G:A	3.25767e-05	-1.12957e-10	-1.32672	0.000122422	-1.12957e-10	-1.31562
40193559	chr1:40193559:T:C	7.27982e-06	-1.49782	-1.32738	2.54186e-05	-1.5526	-1.33501
40193764	chr1:40193764:TGTGGGTGG:T	4.20417e-05	-1.12957e-10	-1.07165	0.000152302	-1.12957e-10	-1.09723
40193809	chr1:40193809:G:A	7.22232e-06	-1.50061	-1.33252	2.52662e-05	-1.55406	-1.33956
40193958	chr1:40193958:G:A	3.14855e-05	-1.12957e-10	-1.36078	0.000116919	-1.12957e-10	-1.36161
40194372	chr1:40194372:C:T	4.1295e-05	-1.12957e-10	-1.08957	0.000152061	-1.12957e-10	-1.09881
40194404	chr1:40194404:T:C	7.42982e-06	-1.49444	-1.31037	2.58575e-05	-1.55079	-1.3197
40194531	chr1:40194531:T:C	6.76449e-06	-1.56762	-1.33101	2.4858e-05	-1.57172	-1.3382
40194750	chr1:40194750:G:A	1.00845e-05	-1.24739	-1.25193	3.897e-05	-1.20669	-1.25361
40194769	chr1:40194769:G:A	7.03228e-06	-1.52303	-1.33677	2.49029e-05	-1.5648	-1.34331
40194998	chr1:40194998:TA:T	1.55605e-05	-1.24331	-0.82226	4.45125e-05	-1.40873	-0.918593
40195001	chr1:40195001:T:C	1.53116e-05	-1.2237	-0.857998	4.37228e-05	-1.39484	-0.950388
40195098	chr1:40195098:G:T	0.000100348	-1.12957e-10	-0.201671	0.000406015	-1.12957e-10	-0.116702
40195691	chr1:40195691:T:C	3.22057e-05	-1.12957e-10	-1.33817	0.000120823	-1.12957e-10	-1.32877
40196418	chr1:40196418:A:C	2.33984e-05	-0.444433	-1.21321	6.32156e-05	-0.774484	-1.20206
40196734	chr1:40196734:CAA:C	6.74389e-06	-1.56307	-1.3386	2.4649e-05	-1.5735	-1.34486
40196832	chr1:40196832:G:A	7.29399e-06	-1.49639	-1.32687	2.54497e-05	-1.55183	-1.33455
40197710	chr1:40197710:A:C	3.29555e-05	-1.12957e-10	-1.31516	0.000121504	-1.12957e-10	-1.32315
40197726	chr1:40197726:T:G	9.9913e-06	-1.18526	-1.32334	3.84208e-05	-1.15014	-1.32435
40198055	chr1:40198055:GT:G	3.16684e-05	-1.12957e-10	-1.35499	0.000117792	-1.12957e-10	-1.35417
40198060	chr1:40198060:A:G	8.08894e-06	-1.40647	-1.31334	3.10026e-05	-1.38118	-1.30784
40198254	chr1:40198254:C:T	3.3489e-05	-1.12957e-10	-1.29909	0.000123297	-1.12957e-10	-1.30849
40199477	chr1:40199477:A:G	3.43045e-05	-1.12957e-10	-1.27504	0.000126542	-1.12957e-10	-1.28252
40199830	chr1:40199830:T:A	7.30042e-06	-1.49101	-1.33137	2.54224e-05	-1.54892	-1.33854
40200175	chr1:40200175:A:G	4.14405e-05	-1.12957e-10	-1.08605	0.000160873	-1.12957e-10	-1.04248
40200397	chr1:40200397:A:G	5.35903e-05	-1.12957e-10	-0.828944	0.000205925	-1.12957e-10	-0.795582
40201193	chr1:40201193:G:C	6.88525e-06	-1.57228	-1.30865	2.68594e-05	-1.54059	-1.29189
40201495	chr1:40201495:G:A	4.33441e-05	-1.12957e-10	-1.04114	0.000156418	-1.12957e-10	-1.07056
40201558	chr1:40201558:G:A	4.14444e-05	-1.12957e-10	-1.08596	0.00015723	-1.12957e-10	-1.06538
40202572	chr1:40202572:A:G	4.69828e-05	-1.12957e-10	-0.960532	0.000179569	-1.12957e-10	-0.932535
40202776	chr1:40202776:A:T	3.62955e-05	-1.21862	-3.58392e-10	0.000129103	-1.26248	-3.58392e-10
40202917	chr1:40202917:A:G	6.78235e-06	-1.56295	-1.33304	2.47681e-05	-1.57353	-1.34
40202976	chr1:40202976:G:A	4.15166e-05	-1.12957e-10	-1.08422	0.000156372	-1.12957e-10	-1.07086
40203055	chr1:40203055:C:T	3.61637e-05	-0.476878	-0.74538	9.58806e-05	-0.806918	-0.753071
40203100	chr1:40203100:G:A	4.19346e-05	-1.0742	-3.58392e-10	0.000165483	-1.01423	-3.58392e-10
40203263	chr1:40203263:C:T	4.63601e-05	-1.12957e-10	-0.973875	0.000170414	-1.12957e-10	-0.984864
40203318	chr1:40203318:G:C	6.81959e-06	-1.55947	-1.33105	2.47998e-05	-1.574	-1.33826
40203551	chr1:40203551:C:CAAAA	7.33792e-06	-1.50214	-1.31512	2.56399e-05	-1.55493	-1.32401
40203590	chr1:40203590:A:C	6.79172e-06	-1.56876	-1.32585	2.49898e-05	-1.57097	-1.33365
40204093	chr1:40204093:C:T	5.68444e-05	-1.12957e-10	-0.769996	0.000204721	-1.12957e-10	-0.801446
40204101	chr1:40204101:T:C	7.38587e-06	-1.49091	-1.31984	2.56885e-05	-1.54889	-1.32816
40204102	chr1:40204102:T:G	7.47638e-06	-1.49853	-1.30003	2.60439e-05	-1.55306	-1.31025
40204398	chr1:40204398:G:A	4.13083e-05	-1.12957e-10	-1.08925	0.000155572	-1.12957e-10	-1.07599
40204556	chr1:40204556:G:A	6.78672e-06	-1.53161	-1.36373	2.60565e-05	-1.49918	-1.36364
40204569	chr1:40204569:A:G	7.23033e-06	-1.50349	-1.32854	2.53173e-05	-1.55558	-1.33603
40204581	chr1:40204581:T:A	3.20513e-05	-1.12957e-10	-1.34298	0.000118432	-1.12957e-10	-1.34876
40205140	chr1:40205140:T:G	6.78529e-06	-1.56908	-1.32647	2.49831e-05	-1.57072	-1.33417
40205575	chr1:40205575:C:T	3.16236e-05	-1.12957e-10	-1.35641	0.000118172	-1.12957e-10	-1.35095
40205769	chr1:40205769:G:A	6.7407e-06	-1.56744	-1.33471	2.47733e-05	-1.57184	-1.34148
40205925	chr1:40205925:G:A	7.32007e-06	-1.55383	-1.26587	2.63571e-05	-1.56192	-1.28943
40206093	chr1:40206093:A:G	6.78821e-06	-1.56609	-1.32903	2.48808e-05	-1.57253	-1.33647
40206134	chr1:40206134:G:A	7.63578e-06	-1.44436	-1.33311	2.61453e-05	-1.51934	-1.34009
40206598	chr1:40206598:G:A	6.07388e-05	-1.12957e-10	-0.703731	0.000229407	-1.12957e-10	-0.687596
40206736	chr1:40206736:G:A	8.71001e-06	-1.30734	-1.3385	2.88565e-05	-1.44746	-1.3133
40207140	chr1:40207140:C:T	3.22485e-05	-1.12957e-10	-1.33684	0.000120986	-1.12957e-10	-1.32741
40207545	chr1:40207545:T:C	4.26537e-05	-1.12957e-10	-1.0572	0.000162069	-1.12957e-10	-1.03507
40207546	chr1:40207546:G:T	7.59715e-06	-1.47261	-1.30993	2.90504e-05	-1.45542	-1.29864
40208412	chr1:40208412:TTC:T	3.2217e-05	-1.12957e-10	-1.33782	0.000119081	-1.12957e-10	-1.34329
40209839	chr1:40209839:T:C	3.14468e-05	-1.36202	-3.58392e-10	0.000111171	-1.41202	-3.58392e-10
40210032	chr1:40210032:G:A	3.32795e-05	-1.30537	-3.58392e-10	0.000142284	-1.16527	-3.58392e-10
40210220	chr1:40210220:G:A	4.13451e-05	-1.12957e-10	-1.08836	0.000155714	-1.12957e-10	-1.07507
40210595	chr1:40210595:C:T	3.14052e-05	-1.12957e-10	-1.36334	0.000116652	-1.12957e-10	-1.3639
40211322	chr1:40211322:A:G	7.19075e-06	-1.49682	-1.3407	2.51369e-05	-1.55208	-1.34667
40211378	chr1:40211378:A:G	7.60256e-06	-1.46238	-1.31945	2.89944e-05	-1.44164	-1.31435
40211788	chr1:40211788:A:AT	7.24584e-06	-1.49526	-1.33462	2.52904e-05	-1.55126	-1.34141
40212116	chr1:40212116:CAGG:C	4.00644e-05	-1.11982	-3.58392e-10	0.000141975	-1.16744	-3.58392e-10
40212636	chr1:40212636:G:C	6.78076e-06	-1.56601	-1.33022	2.48537e-05	-1.57256	-1.33752
40212926	chr1:40212926:A:G	3.62539e-05	-1.12957e-10	-1.21977	0.000134586	-1.12957e-10	-1.22089
40213238	chr1:40213238:T:G	3.16853e-05	-1.12957e-10	-1.35446	0.000118299	-1.12957e-10	-1.34988
40213659	chr1:40213659:A:C	6.81379e-06	-1.56432	-1.32705	2.49089e-05	-1.57316	-1.3347
40213855	chr1:40213855:C:T	3.18596e-05	-1.12957e-10	-1.34897	0.000117834	-1.12957e-10	-1.35382
40214022	chr1:40214022:G:C	1.07847e-05	-1.06921	-1.36298	4.32744e-05	-0.991843	-1.36369
40214037	chr1:40214037:G:A	1.4752e-05	-1.30102	-0.817917	4.29218e-05	-1.4493	-0.91441
40215004	chr1:40215004:A:G	3.21088e-05	-1.12957e-10	-1.34118	0.000120166	-1.12957e-10	-1.33422
40215186	chr1:40215186:C:T	7.16282e-06	-1.50674	-1.33467	2.51393e-05	-1.55722	-1.34144
40215439	chr1:40215439:C:G	2.91763e-05	-1.43696	-3.58392e-10	0.000105112	-1.46807	-3.58392e-10
40216054	chr1:40216054:ATACTC:A	3.32339e-05	-1.12957e-10	-1.30674	0.000125374	-1.12957e-10	-1.29179
40216206	chr1:40216206:G:A	3.21901e-05	-1.12957e-10	-1.33865	0.000120731	-1.12957e-10	-1.32953
40216436	chr1:40216436:T:C	7.16922e-06	-1.49935	-1.34117	2.50918e-05	-1.55347	-1.34708
40216694	chr1:40216694:C:A	3.16524e-05	-1.12957e-10	-1.3555	0.000118159	-1.12957e-10	-1.35107
40216952	chr1:40216952:T:C	7.35963e-06	-1.48798	-1.32632	2.55779e-05	-1.54727	-1.3341
40216991	chr1:40216991:A:G	3.20307e-05	-1.12957e-10	-1.34362	0.000118361	-1.12957e-10	-1.34935
40217048	chr1:40217048:C:G	3.41043e-05	-1.12957e-10	-1.28089	0.000124273	-1.12957e-10	-1.30061
40217190	chr1:40217190:G:A	4.17648e-05	-1.12957e-10	-1.07826	0.000153687	-1.12957e-10	-1.08817
40217477	chr1:40217477:T:TA	7.31517e-05	-0.517778	-3.58392e-10	0.000309455	-0.388281	-3.58392e-10
40217542	chr1:40217542:C:T	0.000220348	0.584897	-3.58392e-10	0.000652131	0.357152	-3.58392e-10
40217624	chr1:40217624:T:C	6.74419e-06	-1.56478	-1.33685	2.46981e-05	-1.57302	-1.34335
40217864	chr1:40217864:C:T	2.5454e-05	-1.57344	-3.58392e-10	9.51737e-05	-1.56739	-3.58392e-10
40218297	chr1:40218297:C:G	3.1873e-05	-1.12957e-10	-1.34855	0.000119146	-1.12957e-10	-1.34274
40218391	chr1:40218391:T:C	3.58727e-05	-1.12957e-10	-1.23034	0.000132916	-1.12957e-10	-1.23337
40218751	chr1:40218751:A:G	3.20759e-05	-1.12957e-10	-1.34221	0.000118508	-1.12957e-10	-1.34811
40218888	chr1:40218888:A:G	3.15135e-05	-1.12957e-10	-1.3599	0.00011683	-1.12957e-10	-1.36237
40218990	chr1:40218990:TTAAGTA:T	6.77765e-06	-1.56305	-1.33363	2.47557e-05	-1.5735	-1.34053
40219383	chr1:40219383:T:C	7.30056e-06	-1.49957	-1.32279	2.54993e-05	-1.55354	-1.3309
40219494	chr1:40219494:A:T	3.56832e-05	-1.12957e-10	-1.23563	0.000132465	-1.12957e-10	-1.23678
40219596	chr1:40219596:A:C	7.52117e-06	-1.46657	-1.32602	2.59072e-05	-1.53479	-1.33379
40219998	chr1:40219998:G:T	5.27699e-05	-0.844372	-3.58392e-10	0.000224571	-0.7089	-3.58392e-10
40221082	chr1:40221082:G:A	6.76311e-06	-1.56739	-1.33144	2.48452e-05	-1.57184	-1.33859
40221119	chr1:40221119:G:A	3.18639e-05	-1.12957e-10	-1.34884	0.000119101	-1.12957e-10	-1.34312
40221167	chr1:40221167:G:A	7.65597e-06	-1.45431	-1.32052	2.92152e-05	-1.43305	-1.31535
40221188	chr1:40221188:G:A	6.81457e-06	-1.56509	-1.32616	2.49339e-05	-1.57294	-1.33392
40221627	chr1:40221627:A:G	8.28036e-06	-1.48756	-1.20886	2.85737e-05	-1.54611	-1.2245
40221722	chr1:40221722:A:G	4.17526e-05	-1.12957e-10	-1.07855	0.00015858	-1.12957e-10	-1.05683
40222068	chr1:40222068:A:G	5.91644e-05	-1.12957e-10	-0.729993	0.000221039	-1.12957e-10	-0.724754
40222327	chr1:40222327:G:A	7.06393e-05	-1.12957e-10	-0.552726	0.00026795	-1.12957e-10	-0.532291
40222460	chr1:40222460:C:T	4.28428e-05	0.00529737	-1.05807	0.00010771	-0.401033	-1.04261
40222507	chr1:40222507:C:A	7.2859e-06	-1.5016	-1.32277	2.54717e-05	-1.55464	-1.33089
40223434	chr1:40223434:C:T	7.05259e-05	-1.12957e-10	-0.554333	0.000267515	-1.12957e-10	-0.533918
40224027	chr1:40224027:C:G	7.06393e-05	-1.12957e-10	-0.552726	0.00026795	-1.12957e-10	-0.532291
40224161	chr1:40224161:T:C	3.18644e-05	-1.12957e-10	-1.34883	0.000117852	-1.12957e-10	-1.35366
40224271	chr1:40224271:G:GA	7.22204e-06	-1.50584	-1.32734	2.53106e-05	-1.55684	-1.33503
40224913	chr1:40224913:G:A	7.05518e-05	-0.553966	-3.58392e-10	0.000298113	-0.42562	-3.58392e-10
40225082	chr1:40225082:G:A	2.92728e-05	-1.43365	-3.58392e-10	0.000107504	-1.44556	-3.58392e-10
40225213	chr1:40225213:C:T	3.20271e-05	-1.12957e-10	-1.34373	0.000118355	-1.12957e-10	-1.34941
40225522	chr1:40225522:C:T	7.79865e-06	-1.45258	-1.30378	2.66417e-05	-1.52682	-1.3138
40225615	chr1:40225615:G:T	7.09054e-05	-1.12957e-10	-0.548966	0.000268869	-1.12957e-10	-0.52887
40225810	chr1:40225810:G:A	3.41724e-05	-1.12957e-10	-1.2789	0.000125441	-1.12957e-10	-1.29125
40226571	chr1:40226571:G:A	7.21387e-06	-1.50589	-1.32842	2.52864e-05	-1.5569	-1.33592
40226683	chr1:40226683:T:A	6.60021e-06	-1.56582	-1.35739	2.54717e-05	-1.52517	-1.36036
40226785	chr1:40226785:A:G	7.34614e-06	-1.5136	-1.30254	2.80338e-05	-1.50008	-1.2896
40227021	chr1:40227021:G:A	7.1014e-05	-1.12957e-10	-0.547435	0.000269392	-1.12957e-10	-0.526924
40227419	chr1:40227419:G:C	4.26418e-05	-1.12957e-10	-1.05748	0.000162022	-1.12957e-10	-1.03536
40227776	chr1:40227776:A:G	7.43486e-06	-1.54217	-1.26196	2.66982e-05	-1.55254	-1.28595
40227864	chr1:40227864:A:G	6.6674e-06	-1.56621	-1.34687	2.45014e-05	-1.57245	-1.35191
40227909	chr1:40227909:A:G	3.59202e-05	-1.12957e-10	-1.22901	0.00013309	-1.12957e-10	-1.23207
40228259	chr1:40228259:C:T	4.03461e-05	-1.12957e-10	-1.11282	0.000149049	-1.12957e-10	-1.11881
40228287	chr1:40228287:A:G	0.000389638	1.15491	-3.58392e-10	0.00100642	0.791059	-3.58392e-10
40228430	chr1:40228430:A:T	3.32716e-05	-1.12957e-10	-1.30561	0.000125544	-1.12957e-10	-1.29043
40228661	chr1:40228661:T:C	3.21957e-05	-1.12957e-10	-1.33848	0.000118891	-1.12957e-10	-1.34488
40228935	chr1:40228935:A:G	7.17396e-06	-1.50487	-1.33499	2.51525e-05	-1.55638	-1.34175
40229132	chr1:40229132:T:C	3.22896e-05	-1.12957e-10	-1.33557	0.000119121	-1.12957e-10	-1.34295
40229559	chr1:40229559:A:G	3.25286e-05	-1.12957e-10	-1.32819	0.000119962	-1.12957e-10	-1.33592
40229675	chr1:40229675:G:A	2.89483e-05	-1.4448	-3.58392e-10	0.000106315	-1.45669	-3.58392e-10
40229822	chr1:40229822:A:G	6.76246e-06	-1.56649	-1.33244	2.48113e-05	-1.57232	-1.33947
40230025	chr1:40230025:C:A	7.17334e-06	-1.51367	-1.32627	2.52393e-05	-1.56075	-1.33393
40230068	chr1:40230068:G:C	7.15303e-06	-1.51684	-1.32594	2.52094e-05	-1.56215	-1.33373
40231223	chr1:40231223:T:C	3.29465e-05	-1.12957e-10	-1.31543	0.000121475	-1.12957e-10	-1.32339
40231336	chr1:40231336:G:A	2.91771e-05	-1.43693	-3.58392e-10	0.0001058	-1.46154	-3.58392e-10
40232148	chr1:40232148:T:C	7.23433e-06	-1.49816	-1.33332	2.52758e-05	-1.55297	-1.34027
40232217	chr1:40232217:A:T	3.17557e-05	-1.12957e-10	-1.35224	0.000118272	-1.12957e-10	-1.3501
40232487	chr1:40232487:C:T	3.25438e-05	-1.12957e-10	-1.32772	0.00012194	-1.12957e-10	-1.31956
40232787	chr1:40232787:T:C	7.25876e-06	-1.49863	-1.32947	2.53579e-05	-1.55314	-1.33686
40232923	chr1:40232923:A:G	7.31538e-06	-1.49835	-1.32198	2.55317e-05	-1.55299	-1.33018
40233004	chr1:40233004:C:A	7.27855e-06	-1.48625	-1.33913	2.53135e-05	-1.54642	-1.34534
40233523	chr1:40233523:C:A	7.27935e-06	-1.54359	-1.28168	2.62109e-05	-1.5539	-1.30302
40233749	chr1:40233749:G:A	3.22496e-05	-1.12957e-10	-1.33681	0.000119039	-1.12957e-10	-1.34364
40233971	chr1:40233971:C:T	3.23188e-05	-1.12957e-10	-1.33466	0.000121306	-1.12957e-10	-1.32477
40234130	chr1:40234130:A:G	3.19553e-05	-1.12957e-10	-1.34598	0.000119714	-1.12957e-10	-1.33799
40234172	chr1:40234172:A:G	3.21396e-05	-1.12957e-10	-1.34022	0.00011871	-1.12957e-10	-1.34641
40234353	chr1:40234353:C:T	7.34674e-06	-1.54071	-1.27535	2.64147e-05	-1.55154	-1.29764
40234398	chr1:40234398:G:A	4.69267e-05	-1.12957e-10	-0.961726	0.000179343	-1.12957e-10	-0.933792
40234445	chr1:40234445:G:A	2.69574e-05	-1.51605	-3.58392e-10	0.000109291	-1.42908	-3.58392e-10
40235243	chr1:40235243:T:G	6.01628e-05	-1.12957e-10	-0.71326	0.00022381	-1.12957e-10	-0.712296
40235467	chr1:40235467:C:T	3.26919e-05	-1.12957e-10	-1.32319	0.000120619	-1.12957e-10	-1.33045
40235592	chr1:40235592:A:G	4.1211e-05	-1.12957e-10	-1.09161	0.00015641	-1.12957e-10	-1.07061
40235706	chr1:40235706:T:G	7.67688e-06	-1.449	-1.3231	2.92836e-05	-1.42801	-1.31805
40236559	chr1:40236559:A:G	3.83325e-05	-1.16401	-3.58392e-10	0.000180892	-0.92519	-3.58392e-10
40236898	chr1:40236898:C:T	7.31825e-06	-1.49274	-1.3272	2.54871e-05	-1.55007	-1.33485
40237497	chr1:40237497:T:C	7.07198e-05	-1.12957e-10	-0.551588	0.000268253	-1.12957e-10	-0.531161
40239121	chr1:40239121:T:C	6.86742e-06	-1.56497	-1.31856	2.51055e-05	-1.57296	-1.32704
40239566	chr1:40239566:C:T	3.19019e-05	-1.12957e-10	-1.34765	0.000117967	-1.12957e-10	-1.35269
40239588	chr1:40239588:C:T	3.22242e-05	-1.12957e-10	-1.3376	0.000119138	-1.12957e-10	-1.34281
40239727	chr1:40239727:T:C	7.13421e-06	-1.50584	-1.33957	2.50415e-05	-1.55685	-1.34571
40239755	chr1:40239755:C:G	1.43198e-05	-0.929552	-1.21912	5.60389e-05	-0.897572	-1.19947
40239906	chr1:40239906:A:C	5.56936e-05	-1.12957e-10	-0.790448	0.00020717	-1.12957e-10	-0.789555
40240054	chr1:40240054:A:T	9.28453e-06	-1.43333	-1.14863	3.60308e-05	-1.41641	-1.12231
40241047	chr1:40241047:A:G	3.16609e-05	-1.12957e-10	-1.35523	0.000118202	-1.12957e-10	-1.3507
40241653	chr1:40241653:A:ATGAAAT	7.25392e-06	-1.4883	-1.34047	2.52555e-05	-1.54755	-1.3465
40241705	chr1:40241705:A:G	2.59161e-05	-1.55545	-3.58392e-10	9.63608e-05	-1.55499	-3.58392e-10
40241725	chr1:40241725:T:C	7.1379e-05	-1.12957e-10	-0.54231	0.000270685	-1.12957e-10	-0.522135
40241747	chr1:40241747:GGAAT:G	3.15217e-05	-1.12957e-10	-1.35964	0.000116849	-1.12957e-10	-1.36221
40241829	chr1:40241829:C:CT	3.2057e-05	-1.12957e-10	-1.3428	0.000118448	-1.12957e-10	-1.34862
40242583	chr1:40242583:T:TC	1.44279e-05	-0.922033	-1.21912	5.64587e-05	-0.890109	-1.19947
40242948	chr1:40242948:T:C	4.17099e-05	-1.12957e-10	-1.07957	0.000153488	-1.12957e-10	-1.08947
40243181	chr1:40243181:A:G	1.48194e-05	-0.75755	-1.35683	4.41731e-05	-0.989583	-1.34539
40243267	chr1:40243267:C:A	3.28003e-05	-1.12957e-10	-1.31988	0.00012108	-1.12957e-10	-1.32664
40243537	chr1:40243537:A:G	6.95447e-06	-1.56861	-1.30232	2.55242e-05	-1.57099	-1.31248
40244068	chr1:40244068:T:C	3.18488e-05	-1.12957e-10	-1.34931	0.000119036	-1.12957e-10	-1.34367
40244100	chr1:40244100:C:T	7.27495e-06	-1.49365	-1.33223	2.53633e-05	-1.55048	-1.33931
40244399	chr1:40244399:G:A	7.25092e-06	-1.49838	-1.3308	2.5331e-05	-1.55301	-1.33805
40244906	chr1:40244906:A:G	7.26406e-06	-1.49986	-1.32751	2.53835e-05	-1.55385	-1.33514
40245234	chr1:40245234:G:A	5.86263e-05	-1.12957e-10	-0.739129	0.000211015	-1.12957e-10	-0.771165
40245803	chr1:40245803:C:T	1.45475e-05	-0.778115	-1.35478	5.05946e-05	-0.845732	-1.35352
40245884	chr1:40245884:A:G	6.84007e-06	-1.53931	-1.34821	2.52949e-05	-1.56313	-1.32936
40246138	chr1:40246138:G:C	2.91813e-05	-1.43679	-3.58392e-10	0.000115523	-1.37362	-3.58392e-10
40246955	chr1:40246955:A:C	7.78223e-06	-1.41708	-1.34139	2.6319e-05	-1.50541	-1.34739
40247098	chr1:40247098:A:G	7.38467e-06	-1.45414	-1.35676	2.53934e-05	-1.52859	-1.36001
40247109	chr1:40247109:C:T	5.59209e-05	-0.786375	-3.58392e-10	0.000238722	-0.647795	-3.58392e-10
40247124	chr1:40247124:G:C	7.007e-06	-1.50054	-1.36286	2.54657e-05	-1.52422	-1.36154
40247168	chr1:40247168:TC:T	3.57634e-05	-1.12957e-10	-1.23339	0.0001348	-1.12957e-10	-1.2193
40247170	chr1:40247170:C:G	3.55202e-05	-1.12957e-10	-1.24021	0.000133823	-1.12957e-10	-1.22657
40247307	chr1:40247307:T:C	6.76303e-06	-1.56689	-1.33195	2.48262e-05	-1.57212	-1.33907
40248302	chr1:40248302:G:T	3.21239e-05	-1.12957e-10	-1.34071	0.000118653	-1.12957e-10	-1.34689
40248337	chr1:40248337:C:T	3.20913e-05	-1.12957e-10	-1.34173	0.000120321	-1.12957e-10	-1.33293
40248338	chr1:40248338:G:A	1.35772e-05	-1.04478	-1.15714	5.32846e-05	-0.97159	-1.17585
40248362	chr1:40248362:A:G	8.04379e-06	-1.39789	-1.32752	2.70463e-05	-1.49032	-1.33522
40250125	chr1:40250125:C:G	0.000124528	-1.12957e-10	0.014217	0.000506805	-1.12957e-10	0.105033
40250367	chr1:40250367:C:G	7.94963e-06	-1.38119	-1.356	2.67052e-05	-1.47881	-1.35943
40250837	chr1:40250837:T:C	0.000335639	1.00572	-3.58392e-10	0.000960819	0.744694	-3.58392e-10
40251298	chr1:40251298:G:A	4.7922e-05	-1.12957e-10	-0.940739	0.000182703	-1.12957e-10	-0.915228
40251390	chr1:40251390:C:T	3.13931e-05	-1.12957e-10	-1.36372	0.000116668	-1.12957e-10	-1.36376
40251780	chr1:40251780:C:A	3.16286e-05	-1.12957e-10	-1.35625	0.000117144	-1.12957e-10	-1.35969
40251839	chr1:40251839:A:AG	3.35271e-05	-1.12957e-10	-1.29796	0.000126617	-1.12957e-10	-1.28192
40251848	chr1:40251848:G:C	4.01097e-05	-1.12957e-10	-1.11869	0.000146663	-1.12957e-10	-1.13496
40252409	chr1:40252409:C:T	6.73139e-06	-1.56076	-1.34277	2.45452e-05	-1.57388	-1.34869
40252412	chr1:40252412:G:A	3.32786e-05	-1.12957e-10	-1.3054	0.000125587	-1.12957e-10	-1.2901
40252586	chr1:40252586:A:G	7.86774e-06	-1.39466	-1.35288	2.65214e-05	-1.48814	-1.357
40252773	chr1:40252773:C:G	3.82125e-05	-1.12957e-10	-1.16715	0.000144438	-1.12957e-10	-1.15024
40253333	chr1:40253333:A:G	3.33313e-05	-0.241831	-1.06198	8.59889e-05	-0.610327	-1.05855
40253567	chr1:40253567:T:C	9.39047e-06	-1.37824	-1.19238	3.62918e-05	-1.32294	-1.20856
40253609	chr1:40253609:C:T	4.77283e-05	-1.12957e-10	-0.944789	0.000181969	-1.12957e-10	-0.919256
40253635	chr1:40253635:T:C	5.1587e-05	-1.12957e-10	-0.867044	0.000194232	-1.12957e-10	-0.854042
40253867	chr1:40253867:G:A	6.7014e-06	-1.56138	-1.34662	2.44674e-05	-1.57379	-1.35196
40254043	chr1:40254043:A:G	8.2167e-06	-1.35708	-1.34707	2.73425e-05	-1.46226	-1.3524
40254140	chr1:40254140:A:G	3.2804e-05	-1.12957e-10	-1.31976	0.000123317	-1.12957e-10	-1.30834
40254217	chr1:40254217:G:A	3.24047e-05	-0.27289	-1.05912	8.39937e-05	-0.636772	-1.05558
40254313	chr1:40254313:A:C	3.91502e-05	-1.12957e-10	-1.14291	0.000148178	-1.12957e-10	-1.12468
40254890	chr1:40254890:A:G	3.46748e-05	-1.12957e-10	-1.2643	0.000127863	-1.12957e-10	-1.27214
40254916	chr1:40254916:C:T	1.66764e-05	-0.861381	-1.13494	6.6161e-05	-0.820016	-1.11099
40255385	chr1:40255385:C:T	9.41767e-06	-1.32368	-1.24405	3.67067e-05	-1.26444	-1.25569
40255487	chr1:40255487:G:C	7.14357e-06	-1.48142	-1.36268	2.92053e-05	-1.38487	-1.36388
40255544	chr1:40255544:A:T	4.58774e-05	-1.12957e-10	-0.98434	0.000174711	-1.12957e-10	-0.959959
40255727	chr1:40255727:T:C	4.58556e-05	-1.12957e-10	-0.984817	0.000174626	-1.12957e-10	-0.960446
40255939	chr1:40255939:A:G	6.72698e-06	-1.56097	-1.34322	2.45355e-05	-1.57387	-1.34911
40256236	chr1:40256236:T:C	7.2463e-06	-1.57391	-1.25591	2.66088e-05	-1.55954	-1.28231
40256448	chr1:40256448:T:C	6.7383e-06	-1.5607	-1.34181	2.4564e-05	-1.5739	-1.34791
40256470	chr1:40256470:T:C	6.69513e-06	-1.56093	-1.348	2.44373e-05	-1.57387	-1.35311
40257123	chr1:40257123:G:A	7.43501e-06	-1.44021	-1.3639	2.65244e-05	-1.48115	-1.36388
40257318	chr1:40257318:G:C	2.65887e-05	-1.52983	-3.58392e-10	0.0001015	-1.50304	-3.58392e-10
40257510	chr1:40257510:G:A	3.31041e-05	-1.12957e-10	-1.31066	0.000123295	-1.12957e-10	-1.30851
40257682	chr1:40257682:G:A	4.27129e-05	-1.12957e-10	-1.05581	0.000156573	-1.12957e-10	-1.06957
40257946	chr1:40257946:G:A	2.91519e-05	-0.383981	-1.05381	7.65253e-05	-0.732771	-1.0527
40257972	chr1:40257972:C:T	4.05822e-05	-1.12957e-10	-1.10698	0.00014598	-1.12957e-10	-1.13962
40258017	chr1:40258017:CT:C	6.67938e-05	-1.12957e-10	-0.608703	0.000232873	-1.12957e-10	-0.672601
40258772	chr1:40258772:A:G	3.27319e-05	-1.12957e-10	-1.32196	0.000121728	-1.12957e-10	-1.3213
40259036	chr1:40259036:T:C	4.09831e-05	-1.12957e-10	-1.09715	0.000150904	-1.12957e-10	-1.10645
40259274	chr1:40259274:C:A	8.1805e-06	-1.571	-1.13756	3.00353e-05	-1.56932	-1.1514
40259342	chr1:40259342:A:G	4.10485e-05	-1.12957e-10	-1.09556	0.000151139	-1.12957e-10	-1.1049
40259654	chr1:40259654:G:A	2.79835e-05	-0.381878	-1.09682	7.33681e-05	-0.731632	-1.09597
40260571	chr1:40260571:TA:T	9.34647e-06	-1.42769	-1.14762	3.15922e-05	-1.50838	-1.16181
40261539	chr1:40261539:G:A	4.95278e-05	-1.12957e-10	-0.907779	0.000187145	-1.12957e-10	-0.891211
40261607	chr1:40261607:A:G	8.42726e-06	-1.32618	-1.35266	2.9788e-05	-1.37964	-1.34934
40261650	chr1:40261650:G:A	4.08739e-05	-1.12957e-10	-1.09982	0.00015208	-1.12957e-10	-1.09868
40262692	chr1:40262692:T:C	9.85544e-06	-1.42795	-1.09434	3.32874e-05	-1.50856	-1.10935
40262949	chr1:40262949:TTC:T	3.89149e-05	-1.12957e-10	-1.14894	0.000139439	-1.12957e-10	-1.18547
40263175	chr1:40263175:G:A	9.73743e-06	-1.42766	-1.10667	3.28936e-05	-1.50836	-1.12145
40263702	chr1:40263702:A:G	6.00403e-05	-1.12957e-10	-0.715298	0.00022655	-1.12957e-10	-0.700126
40263852	chr1:40263852:T:TG	9.72928e-06	-1.41866	-1.11651	3.27734e-05	-1.50252	-1.13096
40264059	chr1:40264059:C:T	4.55443e-05	-0.991628	-3.58392e-10	0.000159836	-1.04894	-3.58392e-10
40264109	chr1:40264109:G:A	3.20102e-05	-1.12957e-10	-1.34426	0.000118433	-1.12957e-10	-1.34874
40264305	chr1:40264305:G:A	3.59677e-05	-1.12957e-10	-1.22769	0.000131898	-1.12957e-10	-1.24107
40266381	chr1:40266381:G:A	3.38128e-05	-1.12957e-10	-1.28947	0.000127828	-1.12957e-10	-1.27241
40266498	chr1:40266498:C:T	4.59372e-05	-1.12957e-10	-0.983037	0.000180031	-1.12957e-10	-0.929962
40266676	chr1:40266676:T:C	5.88106e-05	-0.73599	-3.58392e-10	0.000273019	-0.513551	-3.58392e-10
40266696	chr1:40266696:T:C	9.09736e-06	-1.27679	-1.32554	3.22007e-05	-1.33159	-1.31952
40267009	chr1:40267009:C:CT	8.42486e-06	-1.33095	-1.34818	2.98257e-05	-1.38353	-1.34419
40267012	chr1:40267012:C:CT	8.33336e-06	-1.3432	-1.34685	2.95523e-05	-1.3942	-1.34273
40268396	chr1:40268396:T:A	4.11432e-05	-1.12957e-10	-1.09325	0.00015148	-1.12957e-10	-1.10264
40268514	chr1:40268514:A:G	4.11264e-05	-1.12957e-10	-1.09366	0.00015142	-1.12957e-10	-1.10304
40268618	chr1:40268618:A:C	5.15364e-05	-0.868024	-3.58392e-10	0.000171192	-0.980307	-3.58392e-10
40268729	chr1:40268729:C:T	3.92075e-05	-1.12957e-10	-1.14145	0.00014366	-1.12957e-10	-1.15564
40269067	chr1:40269067:C:T	3.72368e-05	-1.12957e-10	-1.19302	0.000136572	-1.12957e-10	-1.20624
40269800	chr1:40269800:A:G	4.77865e-05	-0.601323	-0.342248	0.000127927	-0.904881	-0.366754
40270145	chr1:40270145:T:G	3.90566e-05	-0.465996	-0.679305	0.00010375	-0.788875	-0.692231
40270423	chr1:40270423:T:C	3.80326e-05	-1.12957e-10	-1.17187	0.000139396	-1.12957e-10	-1.18577
40270428	chr1:40270428:G:A	3.32066e-05	-1.12957e-10	-1.30756	0.000123433	-1.12957e-10	-1.30739
40270664	chr1:40270664:C:G	5.57376e-05	-1.12957e-10	-0.789659	0.000213602	-1.12957e-10	-0.75898
40270745	chr1:40270745:C:T	3.8866e-05	-1.12957e-10	-1.15019	0.000142452	-1.12957e-10	-1.16409
40270801	chr1:40270801:A:G	0.000154757	0.231543	-3.58392e-10	0.000356187	-0.247638	-3.58392e-10
40270815	chr1:40270815:G:A	7.26222e-06	-1.47067	-1.35696	2.51081e-05	-1.53716	-1.36275
40271168	chr1:40271168:A:G	3.23214e-05	-1.12957e-10	-1.33458	0.000119478	-1.12957e-10	-1.33996
40271225	chr1:40271225:C:T	7.24146e-06	-1.47224	-1.35825	2.80255e-05	-1.42871	-1.36127
40271663	chr1:40271663:A:G	3.38334e-05	-1.12957e-10	-1.28886	0.000127835	-1.12957e-10	-1.27235
40271821	chr1:40271821:T:C	3.54236e-05	-1.12957e-10	-1.24294	0.000129408	-1.12957e-10	-1.26012
40271844	chr1:40271844:T:G	9.98767e-05	-0.206377	-3.58392e-10	0.000344724	-0.28035	-3.58392e-10
40271917	chr1:40271917:T:C	8.44899e-06	-1.46848	-1.20779	3.23436e-05	-1.42605	-1.22063
40272883	chr1:40272883:T:G	3.94874e-05	-1.12957e-10	-1.13433	0.000144339	-1.12957e-10	-1.15093
40273826	chr1:40273826:C:T	9.49677e-06	-1.50118	-1.05818	3.45082e-05	-1.51041	-1.07149
40274534	chr1:40274534:A:G	1.00388e-05	-1.388	-1.11586	3.86781e-05	-1.3329	-1.13492
40274958	chr1:40274958:T:C	7.85538e-05	-1.12957e-10	-0.446529	0.000297384	-1.12957e-10	-0.428068
40275255	chr1:40275255:A:G	5.72272e-05	-1.12957e-10	-0.763283	0.000215986	-1.12957e-10	-0.747879
40275819	chr1:40275819:G:A	8.14494e-06	-1.50216	-1.21076	2.97206e-05	-1.52943	-1.20182
40275860	chr1:40275860:T:G	0.000111434	-1.12957e-10	-0.096878	0.000432477	-1.12957e-10	-0.0535636
40276227	chr1:40276227:C:T	7.52326e-06	-1.52943	-1.26288	3.01521e-05	-1.48024	-1.23659
40276614	chr1:40276614:C:A	3.60322e-05	-1.12957e-10	-1.2259	0.000132352	-1.12957e-10	-1.23763
40276694	chr1:40276694:C:T	2.85647e-05	-0.47097	-0.987172	7.60635e-05	-0.805538	-0.985986
40276773	chr1:40276773:G:T	4.03402e-05	-1.12957e-10	-1.11296	0.000147729	-1.12957e-10	-1.12771
40276812	chr1:40276812:A:G	7.8708e-05	-1.12957e-10	-0.444568	0.000297872	-1.12957e-10	-0.426429
40278055	chr1:40278055:G:A	7.24848e-06	-1.49644	-1.33308	2.60491e-05	-1.55186	-1.31125
40278910	chr1:40278910:A:G	3.27906e-05	-1.12957e-10	-1.32017	0.000121963	-1.12957e-10	-1.31938
40279087	chr1:40279087:G:A	9.24042e-06	-1.57095	-1.01577	3.38198e-05	-1.56929	-1.03276
40279755	chr1:40279755:T:TG	7.83291e-05	-1.12957e-10	-0.449393	0.000286344	-1.12957e-10	-0.465897
40280379	chr1:40280379:C:T	4.12164e-05	-1.12957e-10	-1.09148	0.000150842	-1.12957e-10	-1.10686
40280484	chr1:40280484:G:A	8.25325e-06	-1.4185	-1.2812	2.96131e-05	-1.46035	-1.27453
40280486	chr1:40280486:G:A	4.23866e-05	-1.12957e-10	-1.06348	0.000159834	-1.12957e-10	-1.04896
40281212	chr1:40281212:T:C	3.29579e-05	-1.12957e-10	-1.31508	0.000124001	-1.12957e-10	-1.30281
40281530	chr1:40281530:G:A	3.14454e-05	-1.12957e-10	-1.36206	0.000116869	-1.12957e-10	-1.36204
40281899	chr1:40281899:C:T	8.82941e-06	-1.56902	-1.06321	3.22378e-05	-1.57116	-1.07879
40282247	chr1:40282247:A:C	7.47028e-06	-1.4962	-1.30318	2.70526e-05	-1.55162	-1.27369
40282477	chr1:40282477:ACT:A	9.16711e-05	-1.12957e-10	-0.292106	0.000357117	-1.12957e-10	-0.24503
40283773	chr1:40283773:A:G	6.8966e-05	-1.12957e-10	-0.576699	0.00026584	-1.12957e-10	-0.540198
40283941	chr1:40283941:T:TTC	3.98762e-05	-1.12957e-10	-1.12453	0.000145648	-1.12957e-10	-1.1419
40284948	chr1:40284948:T:G	9.32421e-06	-1.49563	-1.08207	3.41485e-05	-1.52342	-1.06895
40285204	chr1:40285204:G:A	9.99154e-06	-1.43644	-1.07214	3.38134e-05	-1.51452	-1.08772
40285307	chr1:40285307:A:G	2.70132e-05	-1.51399	-3.58392e-10	9.79917e-05	-1.53821	-3.58392e-10
40285728	chr1:40285728:TTCTA:T	1.03918e-05	-1.42107	-1.04823	3.4966e-05	-1.50426	-1.06445
40285960	chr1:40285960:C:T	7.09555e-05	-1.12957e-10	-0.54826	0.000273514	-1.12957e-10	-0.511738
40286896	chr1:40286896:T:A	5.50415e-05	-1.12957e-10	-0.802226	0.000202259	-1.12957e-10	-0.813543
40286979	chr1:40286979:G:T	3.30225e-05	-1.12957e-10	-1.31312	0.000124454	-1.12957e-10	-1.29915
40287107	chr1:40287107:T:C	3.29875e-05	-1.12957e-10	-1.31418	0.000124309	-1.12957e-10	-1.30032
40287306	chr1:40287306:C:T	3.96771e-05	-1.12954	-3.58392e-10	0.00016294	-1.02971	-3.58392e-10
40287700	chr1:40287700:T:TA	4.09378e-05	-0.741587	-0.356673	0.000112697	-1.01775	-0.380644
40288094	chr1:40288094:C:T	2.80255e-05	-0.506793	-0.970404	7.52719e-05	-0.833142	-0.968843
40288141	chr1:40288141:G:C	5.15467e-05	-1.12957e-10	-0.867826	0.000197576	-1.12957e-10	-0.836971
40288297	chr1:40288297:T:C	8.69513e-06	-1.57211	-1.07544	3.19677e-05	-1.56755	-1.09082
40288313	chr1:40288313:A:G	4.9007e-05	-1.17321	0.254856	0.000195305	-1.13969	0.291158
40288923	chr1:40288923:A:G	3.42374e-05	-1.12957e-10	-1.277	0.000127284	-1.12957e-10	-1.27668
40289290	chr1:40289290:G:A	3.60574e-05	-1.12957e-10	-1.2252	0.000133832	-1.12957e-10	-1.22651
40289884	chr1:40289884:A:C	6.93312e-06	-1.57371	-1.30029	2.60324e-05	-1.56342	-1.30033
40289964	chr1:40289964:T:G	2.79283e-05	-1.48067	-3.58392e-10	0.00010031	-1.51483	-3.58392e-10
40290211	chr1:40290211:C:G	8.90638e-06	-1.39758	-1.22597	3.19063e-05	-1.44306	-1.21723
40290609	chr1:40290609:C:T	4.0609e-05	-1.12957e-10	-1.10632	0.000148667	-1.12957e-10	-1.12138
40291221	chr1:40291221:C:T	9.7533e-06	-1.44047	-1.09223	3.30843e-05	-1.51688	-1.10715
40292321	chr1:40292321:T:C	8.0835e-06	-1.46941	-1.25108	2.92164e-05	-1.50545	-1.24291
40293392	chr1:40293392:C:T	8.46082e-06	-1.52021	-1.15466	3.19154e-05	-1.49035	-1.16965
40293402	chr1:40293402:A:G	3.31139e-05	-1.12957e-10	-1.31036	0.000124876	-1.12957e-10	-1.29577
40293559	chr1:40293559:A:G	7.15247e-06	-1.54936	-1.2935	2.68988e-05	-1.52851	-1.3025
40294943	chr1:40294943:C:T	3.21037e-05	-1.12957e-10	-1.34134	0.00012055	-1.12957e-10	-1.33102
40295109	chr1:40295109:C:T	3.14071e-05	-1.12957e-10	-1.36328	0.000116658	-1.12957e-10	-1.36385
40295173	chr1:40295173:G:A	8.1814e-06	-1.54451	-1.16394	3.05623e-05	-1.52256	-1.18077
40295247	chr1:40295247:A:G	3.19929e-05	-1.12957e-10	-1.3448	0.00011996	-1.12957e-10	-1.33593
40295351	chr1:40295351:TC:T	5.4682e-05	-0.808778	-3.58392e-10	0.000236467	-0.657284	-3.58392e-10
40295818	chr1:40295818:T:C	4.05608e-05	-1.12957e-10	-1.10751	0.000148195	-1.12957e-10	-1.12456
40296263	chr1:40296263:C:T	4.18323e-05	-1.12957e-10	-1.07664	0.000157642	-1.12957e-10	-1.06276
40296326	chr1:40296326:G:A	4.38678e-05	-1.02913	-3.58392e-10	0.000159109	-1.0535	-3.58392e-10
40296654	chr1:40296654:G:T	3.1474e-05	-1.12957e-10	-1.36115	0.00011697	-1.12957e-10	-1.36118
40296667	chr1:40296667:C:T	4.33143e-05	-1.12957e-10	-1.04183	0.000158235	-1.12957e-10	-1.05901
40296891	chr1:40296891:C:T	0.000109981	-1.12957e-10	-0.110002	0.000406322	-1.12957e-10	-0.115946
40296898	chr1:40296898:G:A	3.17432e-05	-1.12957e-10	-1.35264	0.000118623	-1.12957e-10	-1.34714
40297423	chr1:40297423:C:T	1.23285e-05	-1.38481	-0.91359	4.81634e-05	-1.35678	-0.891715
40297731	chr1:40297731:C:T	3.15397e-05	-1.12957e-10	-1.35907	0.00011731	-1.12957e-10	-1.35827
40298087	chr1:40298087:G:A	3.22038e-05	-1.12957e-10	-1.33823	0.000120105	-1.12957e-10	-1.33473
40298197	chr1:40298197:G:A	2.84777e-05	-1.46119	-3.58392e-10	0.000104252	-1.47628	-3.58392e-10
40298201	chr1:40298201:T:C	3.52056e-05	-1.12957e-10	-1.24911	0.000133464	-1.12957e-10	-1.22926
40298389	chr1:40298389:C:T	3.5366e-05	-1.12957e-10	-1.24456	0.000130662	-1.12957e-10	-1.25048
40298752	chr1:40298752:T:A	4.41552e-05	-1.12957e-10	-1.0226	0.000159973	-1.12957e-10	-1.04808
40298804	chr1:40298804:A:G	3.93276e-05	-1.13839	-3.58392e-10	0.00013873	-1.19056	-3.58392e-10
40298854	chr1:40298854:GC:G	7.26529e-06	-1.51292	-1.31429	2.62055e-05	-1.53652	-1.32061
40298856	chr1:40298856:T:G	7.25157e-06	-1.51455	-1.31454	2.61654e-05	-1.53781	-1.32084
40298889	chr1:40298889:A:G	3.97314e-05	-1.12957e-10	-1.12817	0.000146704	-1.12957e-10	-1.13468
40299170	chr1:40299170:A:T	3.56629e-05	-1.12957e-10	-1.2362	0.000131324	-1.12957e-10	-1.24542
40299287	chr1:40299287:G:A	3.16074e-05	-1.12957e-10	-1.35692	0.000117457	-1.12957e-10	-1.35702
40299629	chr1:40299629:T:C	8.02799e-06	-1.51122	-1.21616	3.11528e-05	-1.47398	-1.21021
40299818	chr1:40299818:C:T	3.55538e-05	-1.12957e-10	-1.23927	0.000130939	-1.12957e-10	-1.24836
40299839	chr1:40299839:G:T	2.63632e-05	-1.53835	-3.58392e-10	0.000100759	-1.51036	-3.58392e-10
40299850	chr1:40299850:G:A	3.1525e-05	-1.12957e-10	-1.35953	0.000117006	-1.12957e-10	-1.36087
40299877	chr1:40299877:C:T	2.5779e-05	-0.320664	-1.24009	9.36417e-05	-0.332382	-1.25124
40299889	chr1:40299889:G:A	3.97175e-05	-1.12957e-10	-1.12852	0.00014589	-1.12957e-10	-1.14024
40300018	chr1:40300018:C:T	3.26602e-05	-1.12957e-10	-1.32416	0.000119606	-1.12957e-10	-1.33889
40300604	chr1:40300604:G:A	3.9612e-05	-1.12957e-10	-1.13118	0.000148583	-1.12957e-10	-1.12195
40300639	chr1:40300639:C:T	3.39532e-05	-1.12957e-10	-1.28533	0.000125289	-1.12957e-10	-1.29247
40300662	chr1:40300662:TG:T	3.38992e-05	-1.12957e-10	-1.28692	0.000125099	-1.12957e-10	-1.29399
40300946	chr1:40300946:C:T	3.37957e-05	-1.12957e-10	-1.28998	0.000124742	-1.12957e-10	-1.29685
40301060	chr1:40301060:A:G	3.39532e-05	-1.12957e-10	-1.28533	0.000125289	-1.12957e-10	-1.29247
40301251	chr1:40301251:G:A	2.95746e-05	-1.4234	-3.58392e-10	0.000114422	-1.3832	-3.58392e-10
40301692	chr1:40301692:TG:T	3.60206e-05	-1.12957e-10	-1.22622	0.000135877	-1.12957e-10	-1.21134
40301720	chr1:40301720:G:A	3.30964e-05	-1.12957e-10	-1.31089	0.000122274	-1.12957e-10	-1.31683
40301754	chr1:40301754:A:G	3.32299e-05	-1.12957e-10	-1.30686	0.000122325	-1.12957e-10	-1.31641
40301803	chr1:40301803:A:G	3.1872e-05	-1.12957e-10	-1.34858	0.000118506	-1.12957e-10	-1.34813
40301906	chr1:40301906:A:G	9.74566e-06	-1.56165	-0.971836	3.63692e-05	-1.54222	-0.987148
40302126	chr1:40302126:CTG:C	9.31112e-06	-1.56037	-1.01873	3.48048e-05	-1.5404	-1.03294
40302146	chr1:40302146:A:G	3.78167e-05	-1.12957e-10	-1.17756	0.000138369	-1.12957e-10	-1.19317
40302216	chr1:40302216:C:T	9.4721e-06	-1.56861	-0.993352	3.68733e-05	-1.54328	-0.972327
40302230	chr1:40302230:A:G	9.44689e-06	-1.56855	-0.996074	3.50922e-05	-1.55434	-1.01078
40302519	chr1:40302519:G:A	1.88619e-05	-0.515055	-1.35811	8.85018e-05	-0.279159	-1.36091
40302566	chr1:40302566:G:A	2.82322e-05	-1.46985	-3.58392e-10	0.00010544	-1.46495	-3.58392e-10
40302604	chr1:40302604:C:T	1.13534e-05	-1.47938	-0.901418	3.89085e-05	-1.53073	-0.931146
40302672	chr1:40302672:C:T	7.75014e-06	-1.5737	-1.1889	2.86028e-05	-1.57249	-1.1971
40302953	chr1:40302953:C:T	7.1997e-06	-1.57097	-1.2653	2.67809e-05	-1.55936	-1.27605
40303055	chr1:40303055:C:T	0.000123291	-1.12957e-10	0.00423724	0.000452171	-1.12957e-10	-0.00903332
40303375	chr1:40303375:G:A	3.1445e-05	-1.12957e-10	-1.36207	0.00011676	-1.12957e-10	-1.36297
40303502	chr1:40303502:G:T	1.1471e-05	-1.56624	-0.804251	4.23938e-05	-1.54901	-0.827082
40303912	chr1:40303912:T:C	1.0334e-05	-1.56927	-0.905599	3.82013e-05	-1.55661	-0.923614
40303916	chr1:40303916:C:T	8.99971e-06	-1.56709	-1.04603	3.3906e-05	-1.57368	-1.02581
40304046	chr1:40304046:A:C	0.000191854	-1.12957e-10	0.44642	0.000724498	-1.12957e-10	0.462386
40304111	chr1:40304111:G:A	2.56788e-05	-1.56465	-3.58392e-10	9.63379e-05	-1.55523	-3.58392e-10
40304238	chr1:40304238:C:T	3.2113e-05	-1.12957e-10	-1.34105	0.000120526	-1.12957e-10	-1.33123
40304425	chr1:40304425:A:G	4.59556e-05	-1.12957e-10	-0.982637	0.00016759	-1.12957e-10	-1.00157
40305058	chr1:40305058:TTTC:T	9.64011e-06	-1.25237	-1.29201	3.48799e-05	-1.27532	-1.29586
40305075	chr1:40305075:T:C	3.13883e-05	-1.12957e-10	-1.36388	0.00011667	-1.12957e-10	-1.36374
40305203	chr1:40305203:G:A	3.62819e-05	-1.12957e-10	-1.21899	0.000139093	-1.12957e-10	-1.18795
40305271	chr1:40305271:G:A	3.24469e-05	-1.12957e-10	-1.33071	0.000122686	-1.12957e-10	-1.31346
40305298	chr1:40305298:A:G	0.000126375	-1.48793	1.51688	0.00042236	-1.52449	1.44726
40305301	chr1:40305301:C:T	6.67365e-06	-1.55493	-1.35722	2.49309e-05	-1.55168	-1.35531
40305354	chr1:40305354:G:A	2.31764e-05	-1.34815	-0.31903	7.63963e-05	-1.42865	-0.358512
40305900	chr1:40305900:A:G	2.24458e-05	-1.37864	-0.320569	7.46444e-05	-1.45298	-0.357381
40306322	chr1:40306322:G:C	1.61144e-05	-1.52767	-0.502924	5.87094e-05	-1.53807	-0.512418
40306351	chr1:40306351:G:A	3.70588e-05	-1.12957e-10	-1.19781	0.000136117	-1.12957e-10	-1.20958
40306531	chr1:40306531:G:C	3.51975e-05	-1.5732	0.323857	0.000127595	-1.56453	0.290297
40306555	chr1:40306555:G:A	0.000206512	-1.12957e-10	0.520047	0.000780108	-1.12957e-10	0.53634
40306593	chr1:40306593:CAA:C	0.000231523	-1.12957e-10	0.634367	0.00087528	-1.12957e-10	0.651451
40306620	chr1:40306620:CA:C	1.42948e-05	-1.29896	-0.851465	5.14244e-05	-1.32158	-0.8614
40306828	chr1:40306828:C:T	3.19776e-05	-1.12957e-10	-1.34528	0.000119182	-1.12957e-10	-1.34244
40306996	chr1:40306996:C:T	3.14076e-05	-1.12957e-10	-1.36326	0.000116666	-1.12957e-10	-1.36378
40307074	chr1:40307074:A:T	3.14448e-05	-1.12957e-10	-1.36208	0.000116781	-1.12957e-10	-1.36279
40307477	chr1:40307477:T:C	4.24571e-05	-1.36673	0.304909	0.000155936	-1.36158	0.287936
40307478	chr1:40307478:G:A	2.24204e-05	-1.46483	-0.235512	7.56141e-05	-1.51861	-0.278837
40307503	chr1:40307503:G:C	2.78923e-05	-1.48196	-3.58392e-10	0.000104125	-1.4775	-3.58392e-10
40307617	chr1:40307617:C:T	1.8724e-05	-1.44446	-0.436043	7.13851e-05	-1.43511	-0.419896
40308409	chr1:40308409:C:T	1.23012e-05	-1.55863	-0.741987	4.53441e-05	-1.56409	-0.744728
40308522	chr1:40308522:A:C	8.28226e-06	-1.40295	-1.29325	2.79047e-05	-1.49253	-1.30177
40308550	chr1:40308550:C:T	2.97254e-05	-1.41831	-3.58392e-10	0.000111267	-1.41116	-3.58392e-10
40308557	chr1:40308557:A:G	1.76704e-05	-0.952873	-0.985552	5.75827e-05	-1.05184	-1.01803
40308563	chr1:40308563:T:C	7.09436e-05	-1.12957e-10	-0.548428	0.000259677	-1.12957e-10	-0.563654
40308734	chr1:40308734:T:C	1.5137e-05	-0.776062	-1.31711	5.04956e-05	-0.897664	-1.30354
40308812	chr1:40308812:T:G	6.13681e-05	-0.693423	-3.58392e-10	0.000261893	-0.555157	-3.58392e-10
40308981	chr1:40308981:C:T	2.54395e-05	-1.57401	-3.58392e-10	9.46969e-05	-1.57241	-3.58392e-10
40309148	chr1:40309148:A:G	7.55709e-05	-1.34805	0.862805	0.000302801	-1.28611	0.876094
40309279	chr1:40309279:T:C	8.2541e-06	-1.57336	-1.12624	3.05036e-05	-1.57401	-1.13124
40309546	chr1:40309546:C:T	5.34534e-05	-0.831502	-3.58392e-10	0.000180214	-0.92895	-3.58392e-10
40309620	chr1:40309620:C:T	0.000269852	-1.12957e-10	0.787559	0.00106575	-1.12957e-10	0.848338
40309662	chr1:40309662:A:G	3.19908e-05	-1.12957e-10	-1.34487	0.000119248	-1.12957e-10	-1.34189
40310087	chr1:40310087:G:A	0.000148089	-1.12957e-10	0.187501	0.000550869	-1.12957e-10	0.188404
40310095	chr1:40310095:G:A	3.36169e-05	-1.12957e-10	-1.29528	0.000127603	-1.12957e-10	-1.27417
40310254	chr1:40310254:A:G	3.08078e-05	-1.38254	-3.58392e-10	0.000123288	-1.30857	-3.58392e-10
40310382	chr1:40310382:T:A	8.0139e-06	-1.46512	-1.26401	2.96457e-05	-1.4783	-1.25548
40310568	chr1:40310568:T:C	0.000108717	-1.12957e-10	-0.121568	0.00041006	-1.12957e-10	-0.106789
40310841	chr1:40310841:C:T	8.39966e-06	-1.52897	-1.15316	3.08254e-05	-1.5361	-1.15865
40311019	chr1:40311019:C:T	3.34039e-05	-1.30164	-3.58392e-10	0.000119961	-1.33593	-3.58392e-10
40311262	chr1:40311262:T:C	3.42099e-05	-1.12957e-10	-1.2778	0.000125281	-1.12957e-10	-1.29253
40311837	chr1:40311837:C:T	6.16204e-05	-1.12957e-10	-0.689321	0.000232916	-1.12957e-10	-0.672416
40312120	chr1:40312120:G:A	2.50981e-05	-0.226764	-1.36076	8.00653e-05	-0.382095	-1.35815
40312132	chr1:40312132:T:C	9.85118e-06	-1.52323	-0.999493	3.58173e-05	-1.5331	-1.01156
40312170	chr1:40312170:A:G	2.78222e-05	-1.21809	-0.266388	0.000105423	-1.19235	-0.272761
40312179	chr1:40312179:G:A	0.000347191	-1.12957e-10	1.03956	0.00129816	-1.12957e-10	1.04561
40312248	chr1:40312248:C:G	0.000361445	-1.12957e-10	1.0798	0.00135137	-1.12957e-10	1.08578
40312895	chr1:40312895:C:T	1.86636e-05	-1.54547	-0.338273	6.83678e-05	-1.54399	-0.354201
40313177	chr1:40313177:T:C	9.97571e-06	-1.5349	-0.975263	3.63062e-05	-1.54358	-0.987521
40313182	chr1:40313182:C:T	1.7999e-05	-1.53356	-0.386437	6.6059e-05	-1.53317	-0.399376
40313254	chr1:40313254:C:T	4.55682e-05	-0.991102	-3.58392e-10	0.000162048	-1.0352	-3.58392e-10
40314012	chr1:40314012:G:T	3.2684e-05	-1.12957e-10	-1.32343	0.000120269	-1.12957e-10	-1.33336
40314169	chr1:40314169:G:T	1.36929e-05	-1.57326	-0.620171	5.03787e-05	-1.57303	-0.630499
40315317	chr1:40315317:G:A	4.17802e-05	-1.53462	0.456731	0.000152703	-1.54998	0.45538
40315479	chr1:40315479:G:C	0.000133978	0.0873634	-3.58392e-10	0.000607273	0.285886	-3.58392e-10
40315505	chr1:40315505:A:C	2.64114e-05	-0.940013	-0.596503	0.000102196	-0.895024	-0.601181
40315645	chr1:40315645:C:T	0.000381847	-1.12957e-10	1.13471	0.00133218	-1.12957e-10	1.07148
40315703	chr1:40315703:T:C	3.42761e-05	-1.12957e-10	-1.27586	0.000125922	-1.12957e-10	-1.28743
40315941	chr1:40315941:T:C	1.43278e-05	-1.43683	-0.71128	5.35063e-05	-1.37924	-0.764052
40316175	chr1:40316175:C:G	5.62706e-05	-1.12957e-10	-0.78014	0.000212018	-1.12957e-10	-0.766423
40316250	chr1:40316250:C:T	3.23442e-05	-1.33388	-3.58392e-10	0.000116374	-1.36629	-3.58392e-10
40316302	chr1:40316302:C:T	1.85663e-05	-1.18697	-0.701995	7.06927e-05	-1.1581	-0.706649
40316581	chr1:40316581:C:T	0.00033273	-1.12957e-10	0.997018	0.0012423	-1.12957e-10	1.00163
40316672	chr1:40316672:C:G	3.02213e-05	-1.40177	-3.58392e-10	0.000108968	-1.43204	-3.58392e-10
40317167	chr1:40317167:G:A	3.17438e-05	-1.12957e-10	-1.35262	0.000118331	-1.12957e-10	-1.3496
40317936	chr1:40317936:G:A	7.61514e-06	-1.41712	-1.36305	3.12638e-05	-1.31675	-1.36389
40318022	chr1:40318022:C:G	6.42823e-05	-1.12957e-10	-0.647029	0.00023954	-1.12957e-10	-0.644371
40318226	chr1:40318226:T:A	2.97326e-05	-1.41807	-3.58392e-10	0.000117235	-1.35891	-3.58392e-10
40318718	chr1:40318718:T:C	5.43525e-05	-1.12957e-10	-0.814823	0.00020494	-1.12957e-10	-0.800376
40318927	chr1:40318927:A:G	5.85264e-05	-0.740836	-3.58392e-10	0.000239129	-0.64609	-3.58392e-10
40319263	chr1:40319263:C:A	2.23503e-05	-1.12155	-0.581925	7.54533e-05	-1.16717	-0.632406
40319314	chr1:40319314:T:C	7.50208e-05	-1.06342	0.570877	0.000283597	-1.01081	0.535268
40319770	chr1:40319770:A:G	1.72604e-05	-1.28925	-0.672647	5.87063e-05	-1.33044	-0.720101
40320036	chr1:40320036:GA:G	1.69663e-05	-1.29333	-0.68575	5.77925e-05	-1.3337	-0.732538
40320218	chr1:40320218:T:A	3.97466e-05	-1.12779	-3.58392e-10	0.000158544	-1.05706	-3.58392e-10
40320275	chr1:40320275:C:G	5.34605e-05	-1.12957e-10	-0.831369	0.000201008	-1.12957e-10	-0.819746
40320449	chr1:40320449:A:G	1.76027e-05	-1.27066	-0.671599	5.98197e-05	-1.31282	-0.718938
40320854	chr1:40320854:G:A	1.55369e-05	-1.28724	-0.779857	5.30357e-05	-1.32835	-0.823774
40320918	chr1:40320918:T:C	1.66957e-05	-1.30177	-0.69339	5.69076e-05	-1.34151	-0.74015
40321007	chr1:40321007:G:A	2.91467e-05	-1.43797	-3.58392e-10	0.000105407	-1.46527	-3.58392e-10
40321242	chr1:40321242:T:A	1.44792e-05	-0.995779	-1.14182	5.73772e-05	-0.933068	-1.14038
40321306	chr1:40321306:T:C	1.91364e-05	-1.50242	-0.3563	6.95772e-05	-1.45807	-0.422583
40321956	chr1:40321956:T:C	4.51796e-05	-1.12957e-10	-0.999667	0.000169499	-1.12957e-10	-0.990244
40321994	chr1:40321994:A:G	4.1604e-05	-1.08212	-3.58392e-10	0.000139623	-1.18415	-3.58392e-10
40322589	chr1:40322589:G:A	3.26506e-05	-1.12957e-10	-1.32445	0.00012168	-1.12957e-10	-1.3217
40322614	chr1:40322614:C:A	2.04666e-05	-1.48982	-0.301696	7.44933e-05	-1.44284	-0.369546
40323001	chr1:40323001:A:T	1.55584e-05	-1.3266	-0.739117	5.31412e-05	-1.36559	-0.784555
40323091	chr1:40323091:G:A	2.72908e-05	-1.56755	0.0637839	0.000102285	-1.53549	0.0401649
40323289	chr1:40323289:G:A	1.80693e-05	-1.55788	-0.358219	6.21381e-05	-1.57402	-0.419713
40323480	chr1:40323480:G:T	1.55828e-05	-1.38085	-0.683292	5.33741e-05	-1.41485	-0.730913
40323675	chr1:40323675:T:C	1.55891e-05	-1.37437	-0.689378	5.33744e-05	-1.40898	-0.736781
40323689	chr1:40323689:T:A	1.55833e-05	-1.37526	-0.688853	5.33608e-05	-1.40974	-0.736275
40323776	chr1:40323776:C:T	2.15197e-05	-1.5372	-0.204143	7.69101e-05	-1.50432	-0.276136
40324068	chr1:40324068:CT:C	1.56236e-05	-1.37489	-0.68664	5.34892e-05	-1.40948	-0.734133
40324127	chr1:40324127:C:T	1.5523e-05	-1.37399	-0.694001	5.31571e-05	-1.40864	-0.741198
40324221	chr1:40324221:T:C	1.57108e-05	-1.37798	-0.677987	5.3783e-05	-1.4123	-0.725835
40324255	chr1:40324255:C:T	2.03695e-05	-1.52963	-0.266643	7.31408e-05	-1.49415	-0.336558
40324281	chr1:40324281:C:T	1.62658e-05	-1.38111	-0.640142	5.56272e-05	-1.4151	-0.689321
40324364	chr1:40324364:T:A	1.62555e-05	-1.37976	-0.642126	5.55847e-05	-1.41392	-0.691268
40324924	chr1:40324924:C:T	3.13912e-05	-1.12957e-10	-1.36379	0.000116938	-1.12957e-10	-1.36145
40325356	chr1:40325356:G:C	1.11405e-05	-1.54809	-0.851636	4.03054e-05	-1.54562	-0.880984
40325536	chr1:40325536:C:T	7.68075e-05	-0.469011	-3.58392e-10	0.000369463	-0.211042	-3.58392e-10
40325873	chr1:40325873:A:C	1.74944e-05	-1.31625	-0.632184	5.83538e-05	-1.36774	-0.688823
40325974	chr1:40325974:C:T	3.47575e-05	-1.12957e-10	-1.26192	0.00012842	-1.12957e-10	-1.26779
40325983	chr1:40325983:A:G	1.2711e-05	-1.41139	-0.856448	4.37108e-05	-1.44355	-0.901946
40326051	chr1:40326051:ACT:A	4.27302e-05	-1.12957e-10	-1.05541	0.000160364	-1.12957e-10	-1.04565
40326120	chr1:40326120:T:C	1.36881e-05	-1.43543	-0.75835	4.71341e-05	-1.46414	-0.805955
40327143	chr1:40327143:A:G	1.44018e-05	-1.45152	-0.691441	4.98381e-05	-1.47842	-0.735894
40327201	chr1:40327201:C:T	3.55424e-05	-1.12957e-10	-1.23959	0.000129693	-1.12957e-10	-1.25792
40327202	chr1:40327202:G:A	3.9031e-05	-1.12957e-10	-1.14596	0.00014627	-1.12957e-10	-1.13764
40327397	chr1:40327397:A:G	1.45907e-05	-1.4459	-0.684037	5.04382e-05	-1.47325	-0.729091
40327772	chr1:40327772:T:G	1.96474e-05	-1.25568	-0.576689	6.5447e-05	-1.31235	-0.629507
40328423	chr1:40328423:C:T	1.43243e-05	-1.48239	-0.665963	4.97217e-05	-1.50523	-0.711419
40328817	chr1:40328817:T:C	9.58406e-06	-1.30464	-1.24557	3.55687e-05	-1.31714	-1.23449
40329166	chr1:40329166:T:C	1.43241e-05	-1.44507	-0.703297	4.95521e-05	-1.47257	-0.747494
40329373	chr1:40329373:C:G	3.43592e-05	-1.12957e-10	-1.27344	0.000127	-1.12957e-10	-1.27891
40329388	chr1:40329388:G:A	4.44111e-05	-1.12957e-10	-1.01682	0.000162034	-1.12957e-10	-1.03528
40329412	chr1:40329412:AT:A	6.68003e-06	-1.57082	-1.34037	2.55701e-05	-1.5486	-1.33307
40329416	chr1:40329416:T:A	6.60391e-05	0.392667	-1.01273	0.000208258	0.210612	-0.994926
40329810	chr1:40329810:AT:A	1.39656e-05	-1.4698	-0.70392	4.84558e-05	-1.49432	-0.748118
40330298	chr1:40330298:G:A	3.84803e-05	-1.12957e-10	-1.16017	0.000144105	-1.12957e-10	-1.15255
40330315	chr1:40330315:C:T	1.44516e-05	-1.45149	-0.688023	4.99991e-05	-1.47834	-0.732746
40330695	chr1:40330695:T:C	8.41363e-06	-1.38396	-1.2965	3.04642e-05	-1.39641	-1.31013
40331266	chr1:40331266:G:A	1.37595e-05	-1.56119	-0.627387	5.29882e-05	-1.52229	-0.630734
40331291	chr1:40331291:G:A	3.71231e-05	-1.19607	-3.58392e-10	0.00013245	-1.23689	-3.58392e-10
40331524	chr1:40331524:A:T	0.000419413	1.22854	-3.58392e-10	0.00212423	1.53807	-3.58392e-10
40331726	chr1:40331726:C:T	9.89938e-06	-1.25677	-1.26107	3.55444e-05	-1.2736	-1.27871
40331729	chr1:40331729:A:G	3.89472e-05	-1.12957e-10	-1.14811	0.00014613	-1.12957e-10	-1.1386
40331851	chr1:40331851:A:G	0.000225074	-1.12957e-10	0.606117	0.000838131	-1.12957e-10	0.608082
40331922	chr1:40331922:C:T	2.9331e-05	-1.43167	-3.58392e-10	0.000106281	-1.45701	-3.58392e-10
40332157	chr1:40332157:G:A	8.15101e-06	-1.47728	-1.23489	2.83892e-05	-1.5231	-1.25398
40332172	chr1:40332172:T:C	1.46167e-05	-1.36972	-0.758426	5.02628e-05	-1.40497	-0.800854
40332384	chr1:40332384:T:C	3.5559e-05	-1.12957e-10	-1.23912	0.000130657	-1.12957e-10	-1.25052
40332757	chr1:40332757:T:C	1.44879e-05	-1.38359	-0.753405	4.98772e-05	-1.41754	-0.79599
40332866	chr1:40332866:C:T	2.77315e-05	-1.48774	-3.58392e-10	0.000100866	-1.5093	-3.58392e-10
40333151	chr1:40333151:T:C	0.000101039	-0.194806	-3.58392e-10	0.000392675	-0.150111	-3.58392e-10
40333564	chr1:40333564:C:T	9.71414e-06	-1.21597	-1.32076	3.59132e-05	-1.23923	-1.30276
40334054	chr1:40334054:C:T	2.5225e-05	-1.45502	-0.127457	9.77808e-05	-1.4395	-0.100861
40334108	chr1:40334108:C:T	6.89986e-05	-1.12957e-10	-0.576227	0.000261466	-1.12957e-10	-0.55679
40334317	chr1:40334317:G:A	1.37207e-05	-1.37772	-0.813688	4.72988e-05	-1.41236	-0.85425
40334789	chr1:40334789:G:A	4.24881e-05	-1.12957e-10	-1.06109	0.00015402	-1.12957e-10	-1.08601
40334814	chr1:40334814:A:G	9.32948e-06	-1.39947	-1.17766	3.08633e-05	-1.47192	-1.2216
40335211	chr1:40335211:C:T	4.09896e-05	-1.12957e-10	-1.09699	0.000153733	-1.12957e-10	-1.08787
40335252	chr1:40335252:T:TC	1.4506e-05	-1.37195	-0.763801	4.99047e-05	-1.40681	-0.806163
40335425	chr1:40335425:C:T	2.9509e-05	-1.50469	0.0790693	0.000105288	-1.46763	0.00124369
40335819	chr1:40335819:T:C	9.61047e-06	-1.2848	-1.26266	3.45579e-05	-1.30051	-1.27995
40335961	chr1:40335961:A:G	9.71444e-06	-1.29374	-1.24296	3.48771e-05	-1.30934	-1.26192
40336428	chr1:40336428:A:G	4.08291e-05	-1.12957e-10	-1.10092	0.000153488	-1.12957e-10	-1.08947
40336462	chr1:40336462:C:T	0.000248072	-1.12957e-10	0.703407	0.000923461	-1.12957e-10	0.705035
40336622	chr1:40336622:G:A	2.79927e-05	-1.52353	0.0451601	9.94199e-05	-1.49141	-0.0323264
40336660	chr1:40336660:C:A	2.73151e-05	-1.50706	0.00418391	9.75614e-05	-1.47069	-0.0719166
40336678	chr1:40336678:A:G	2.84796e-05	-1.49249	0.0313675	0.00010195	-1.45266	-0.0459496
40336751	chr1:40336751:C:T	5.58141e-05	-1.13706	0.348776	0.000210869	-1.08813	0.316276
40336856	chr1:40336856:A:G	0.000144469	0.162749	-3.58392e-10	0.000530903	0.151486	-3.58392e-10
40337027	chr1:40337027:G:A	3.65487e-05	-1.12957e-10	-1.21167	0.000134132	-1.12957e-10	-1.22427
40337087	chr1:40337087:C:A	8.55197e-06	-1.35955	-1.3046	3.04292e-05	-1.38939	-1.3183
40337116	chr1:40337116:C:T	3.2617e-05	-0.774744	-0.550736	0.000152039	-0.579763	-0.51919
40337192	chr1:40337192:A:G	4.19311e-05	-1.12957e-10	-1.07429	0.000157386	-1.12957e-10	-1.06439
40337266	chr1:40337266:A:G	1.46633e-05	-1.33152	-0.793446	5.03025e-05	-1.37029	-0.834744
40337386	chr1:40337386:G:A	4.29005e-05	-1.05143	-3.58392e-10	0.000154369	-1.08375	-3.58392e-10
40337450	chr1:40337450:G:A	8.1948e-06	-1.3729	-1.33391	3.01719e-05	-1.37993	-1.33626
40337936	chr1:40337936:T:TTTTA	3.20869e-05	-1.12957e-10	-1.34187	0.000119908	-1.12957e-10	-1.33637
40338072	chr1:40338072:T:C	8.13392e-06	-1.38894	-1.32533	2.99541e-05	-1.3955	-1.32792
40338161	chr1:40338161:T:G	1.0463e-05	-1.30827	-1.1542	3.90119e-05	-1.32097	-1.13826
40338183	chr1:40338183:G:A	8.23101e-06	-1.367	-1.33541	3.03051e-05	-1.37408	-1.3377
40339189	chr1:40339189:A:G	2.21013e-05	-0.929623	-0.785056	8.47197e-05	-0.878728	-0.805016
40339340	chr1:40339340:T:C	3.15723e-05	-1.12957e-10	-1.35803	0.000117084	-1.12957e-10	-1.3602
40340102	chr1:40340102:A:G	4.92987e-05	-0.489498	-0.422917	0.00017908	-0.576277	-0.35898
40340384	chr1:40340384:CTCTTATTTTAACTCCTT:C	4.81125e-05	-1.23762	0.300848	0.000180527	-1.19544	0.26823
40340402	chr1:40340402:GCTT:G	4.70875e-05	-1.24121	0.2829	0.000176675	-1.19914	0.250363
40340410	chr1:40340410:T:C	8.00552e-05	-1.12957e-10	-0.427597	0.000310732	-1.12957e-10	-0.384161
40341199	chr1:40341199:C:T	3.7579e-05	-1.12957e-10	-1.18387	0.000134725	-1.12957e-10	-1.21985
40341261	chr1:40341261:T:A	3.24085e-05	-1.33189	-3.58392e-10	0.000114675	-1.38099	-3.58392e-10
40341287	chr1:40341287:C:T	8.57276e-06	-1.38652	-1.27521	3.09807e-05	-1.40452	-1.28521
40341422	chr1:40341422:T:C	3.29464e-05	-1.12957e-10	-1.31543	0.000122578	-1.12957e-10	-1.31434
40341726	chr1:40341726:C:T	0.000147295	-1.12957e-10	0.182127	0.000548631	-1.12957e-10	0.184333
40341745	chr1:40341745:T:C	5.01661e-05	-1.12957e-10	-0.894973	0.000181269	-1.12957e-10	-0.923109
40342020	chr1:40342020:G:C	9.20688e-05	-1.12957e-10	-0.287777	0.000330159	-1.12957e-10	-0.323518
40342163	chr1:40342163:C:A	9.69745e-06	-1.43641	-1.10204	3.64942e-05	-1.44487	-1.08107
40342310	chr1:40342310:C:CA	3.83933e-05	-0.70726	-0.45517	0.000106332	-0.90592	-0.550609
40342407	chr1:40342407:G:A	3.75665e-05	-0.75009	-0.43411	0.000104468	-0.943529	-0.530679
40342463	chr1:40342463:A:T	0.000105874	-1.12957e-10	-0.148064	0.000394587	-1.12957e-10	-0.145254
40342772	chr1:40342772:C:T	4.0952e-05	-1.09791	-3.58392e-10	0.000128979	-1.26345	-3.58392e-10
40342992	chr1:40342992:T:A	1.79225e-05	-1.30172	-0.622533	5.96802e-05	-1.3546	-0.67949
40343065	chr1:40343065:A:C	3.84435e-05	-1.12957e-10	-1.16112	0.000145292	-1.12957e-10	-1.14435
40343231	chr1:40343231:T:C	1.75217e-05	-1.23746	-0.709413	5.84971e-05	-1.29489	-0.759229
40343260	chr1:40343260:G:A	0.000108566	-1.12957e-10	-0.122951	0.000404022	-1.12957e-10	-0.121622
40343432	chr1:40343432:T:C	0.000129215	0.150973	-0.0998113	0.000500519	0.195624	-0.103071
40343497	chr1:40343497:G:A	3.83787e-05	-1.16281	-3.58392e-10	0.000131229	-1.24615	-3.58392e-10
40343578	chr1:40343578:A:C	7.07328e-06	-1.49659	-1.3574	2.52042e-05	-1.53464	-1.36144
40343591	chr1:40343591:A:C	3.41233e-05	-1.12957e-10	-1.28033	0.000125612	-1.12957e-10	-1.2899
40343600	chr1:40343600:A:C	7.00289e-06	-1.50149	-1.3625	2.50583e-05	-1.53803	-1.36386
40343819	chr1:40343819:A:G	4.8973e-05	-1.12957e-10	-0.919044	0.000182765	-1.12957e-10	-0.91489
40344186	chr1:40344186:G:A	2.63756e-05	-0.973437	-0.564436	7.8015e-05	-1.1174	-0.648788
40344339	chr1:40344339:C:T	8.06914e-06	-1.40099	-1.32127	3.10063e-05	-1.37277	-1.31613
40344485	chr1:40344485:T:C	7.28769e-05	-1.12957e-10	-0.521541	0.000267172	-1.12957e-10	-0.5352
40345111	chr1:40345111:G:A	8.08995e-05	-0.257017	-0.160089	0.000252829	-0.426725	-0.163656
40345173	chr1:40345173:G:A	4.02981e-05	-0.491178	-0.622832	0.000135138	-0.546578	-0.670218
40345573	chr1:40345573:T:C	6.86426e-05	0.214551	-0.795951	0.000174404	-0.0939532	-0.867767
40345692	chr1:40345692:C:T	0.000189415	-1.12957e-10	0.433626	0.000678709	-1.12957e-10	0.3971
40345775	chr1:40345775:A:C	6.96946e-05	-1.12957e-10	-0.56619	0.000255477	-1.12957e-10	-0.579959
40345833	chr1:40345833:GTTTC:G	7.2377e-06	-1.54672	-1.28428	2.79999e-05	-1.52992	-1.26097
40346462	chr1:40346462:C:T	1.02113e-05	-1.37566	-1.11116	3.92954e-05	-1.29721	-1.15477
40346596	chr1:40346596:C:T	8.79163e-06	-1.52131	-1.1152	3.3785e-05	-1.49895	-1.10413
40346651	chr1:40346651:T:C	9.6887e-05	-1.12957e-10	-0.236767	0.000344534	-1.12957e-10	-0.280899
40347250	chr1:40347250:TG:T	1.39313e-05	-0.872595	-1.30358	4.79581e-05	-0.938709	-1.31406
40348030	chr1:40348030:C:T	8.68877e-06	-1.52046	-1.12782	3.3375e-05	-1.49801	-1.11728
40348214	chr1:40348214:A:C	7.69443e-05	-1.12957e-10	-0.467232	0.000307359	-1.12957e-10	-0.395078
40348260	chr1:40348260:G:A	6.87855e-05	0.219027	-0.798347	0.000174562	-0.091162	-0.869649
40349036	chr1:40349036:C:T	3.32419e-05	-1.12957e-10	-1.3065	0.000124738	-1.12957e-10	-1.29687
40349228	chr1:40349228:G:A	3.3137e-05	-1.12957e-10	-1.30966	0.000120883	-1.12957e-10	-1.32827
40349245	chr1:40349245:G:A	8.32122e-06	-1.57069	-1.12082	3.00794e-05	-1.56965	-1.14961
40349799	chr1:40349799:G:A	0.00014586	-1.12957e-10	0.172331	0.000550407	-1.12957e-10	0.187565
40350303	chr1:40350303:G:T	3.53543e-05	-0.0759149	-1.16898	0.000112635	-0.252485	-1.14646
40350472	chr1:40350472:G:A	2.67382e-05	-1.52422	-3.58392e-10	9.70191e-05	-1.54818	-3.58392e-10
40351132	chr1:40351132:A:G	0.000925641	1.39954	0.620635	0.00201293	1.00667	0.477588
40351576	chr1:40351576:C:T	7.51772e-05	-1.12957e-10	-0.490465	0.000282585	-1.12957e-10	-0.479115
40352325	chr1:40352325:A:G	9.50349e-05	-1.12957e-10	-0.256069	0.000350754	-1.12957e-10	-0.263008
40352563	chr1:40352563:G:A	5.72771e-05	-0.762413	-3.58392e-10	0.000206505	-0.792768	-3.58392e-10
40352663	chr1:40352663:A:G	2.28082e-05	-0.429009	-1.25418	8.75221e-05	-0.405045	-1.24616
40352826	chr1:40352826:C:T	1.77845e-05	-1.50764	-0.424341	6.75082e-05	-1.47224	-0.438603
40352992	chr1:40352992:C:T	1.82762e-05	-1.52166	-0.383058	6.91037e-05	-1.48979	-0.397689
40353422	chr1:40353422:G:A	3.81367e-05	0.0151187	-1.18425	0.00012072	-0.167263	-1.16236
40353550	chr1:40353550:A:G	8.18767e-05	-0.405099	-3.58392e-10	0.000287934	-0.460361	-3.58392e-10
40353970	chr1:40353970:T:G	7.12136e-05	-1.12957e-10	-0.54463	0.000265242	-1.12957e-10	-0.54245
40354065	chr1:40354065:C:T	0.000200506	-1.12957e-10	0.490533	0.000711786	-1.12957e-10	0.444684
40354424	chr1:40354424:C:T	2.30895e-05	-0.379063	-1.29187	8.97434e-05	-0.341836	-1.2843
40354663	chr1:40354663:T:A	1.09127e-05	-1.41726	-1.00312	4.11828e-05	-1.34514	-1.05994
40355030	chr1:40355030:C:T	6.97356e-06	-1.55068	-1.31751	2.5748e-05	-1.56531	-1.30942
40355353	chr1:40355353:G:A	3.93859e-05	-1.12957e-10	-1.13691	0.000148003	-1.12957e-10	-1.12586
40355645	chr1:40355645:G:A	1.5742e-05	-1.44552	-0.608464	5.74327e-05	-1.47174	-0.600735
40355672	chr1:40355672:A:T	1.62845e-05	-1.44476	-0.575335	5.95011e-05	-1.47036	-0.566738
40356450	chr1:40356450:G:A	3.35154e-05	-1.12957e-10	-1.29831	0.000121884	-1.12957e-10	-1.32002
40356536	chr1:40356536:G:T	8.3676e-05	-0.383361	-3.58392e-10	0.000301188	-0.41536	-3.58392e-10
40356549	chr1:40356549:T:C	3.81071e-05	-1.16991	-3.58392e-10	0.000130939	-1.24836	-3.58392e-10
40356616	chr1:40356616:C:T	1.50903e-05	-1.51577	-0.580494	5.63765e-05	-1.53363	-0.557416
40356652	chr1:40356652:C:T	0.00017084	-1.12957e-10	0.330415	0.000619797	-1.12957e-10	0.306299
40356749	chr1:40356749:C:T	4.52638e-05	0.261995	-1.2598	0.000140512	0.0567893	-1.23459
40356864	chr1:40356864:G:A	6.69522e-06	-1.57399	-1.33493	2.50876e-05	-1.57167	-1.32905
40357060	chr1:40357060:T:C	0.000129613	-1.12957e-10	0.054243	0.000473988	-1.12957e-10	0.0380886
40357130	chr1:40357130:GTTGA:G	1.33997e-05	-1.56658	-0.648496	4.70907e-05	-1.56463	-0.706384
40357231	chr1:40357231:G:A	1.03011e-05	-1.14696	-1.3311	3.8785e-05	-1.13891	-1.32615
40357253	chr1:40357253:G:A	1.2127e-05	-1.55633	-0.758545	4.55655e-05	-1.53644	-0.767503
40357256	chr1:40357256:ACCAG:A	2.6121e-05	-1.54757	-3.58392e-10	9.90455e-05	-1.52751	-3.58392e-10
40357481	chr1:40357481:A:G	1.20331e-05	-1.56174	-0.760911	4.25182e-05	-1.55926	-0.813904
40357592	chr1:40357592:G:T	3.22769e-05	-1.12957e-10	-1.33596	0.00012066	-1.12957e-10	-1.33012
40357640	chr1:40357640:A:G	1.29168e-05	-1.56626	-0.685524	4.54619e-05	-1.56422	-0.741996
40357707	chr1:40357707:T:G	1.31054e-05	-1.4879	-0.749395	4.91092e-05	-1.50639	-0.722655
40357732	chr1:40357732:C:T	4.54633e-05	0.256999	-1.25041	0.000141293	0.0517825	-1.22404
40357797	chr1:40357797:G:A	8.79953e-06	-1.28088	-1.35473	3.30158e-05	-1.27373	-1.35237
40357983	chr1:40357983:T:A	3.43249e-05	-1.12957e-10	-1.27444	0.000124478	-1.12957e-10	-1.29897
40358283	chr1:40358283:C:A	0.000144739	-1.12957e-10	0.164622	0.000527792	-1.12957e-10	0.14561
40358358	chr1:40358358:C:T	0.000116516	-1.12957e-10	-0.0522876	0.00044067	-1.12957e-10	-0.0347961
40358716	chr1:40358716:T:C	0.000127171	-1.12957e-10	0.0352188	0.000465045	-1.12957e-10	0.0190411
40358751	chr1:40358751:G:A	1.1966e-05	-1.50329	-0.824956	4.48266e-05	-1.52001	-0.800278
40358997	chr1:40358997:T:G	0.00101711	-1.12957e-10	2.11441	0.00372921	-1.12957e-10	2.10086
40359911	chr1:40359911:A:G	3.47609e-05	-1.12957e-10	-1.26182	0.000127957	-1.12957e-10	-1.2714
40359928	chr1:40359928:T:C	1.29101e-05	-1.44369	-0.808618	4.80925e-05	-1.4667	-0.783263
40360488	chr1:40360488:A:T	8.29383e-06	-1.4952	-1.1996	3.21888e-05	-1.47082	-1.18066
40360819	chr1:40360819:G:A	5.32264e-05	-1.12957e-10	-0.835758	0.000194847	-1.12957e-10	-0.85088
40361329	chr1:40361329:G:A	0.000173353	1.25747	-0.912457	0.000470631	0.988752	-0.957771
40361737	chr1:40361737:T:C	3.2362e-05	-1.12957e-10	-1.33333	0.000118605	-1.12957e-10	-1.34729
40361750	chr1:40361750:C:T	0.0001133	0.376161	-0.456435	0.000366563	0.262286	-0.481208
40361926	chr1:40361926:T:C	1.0979e-05	-1.47257	-0.941758	4.22393e-05	-1.40682	-0.972917
40362337	chr1:40362337:A:G	8.91491e-06	-1.26363	-1.35896	3.44255e-05	-1.22756	-1.35673
40362611	chr1:40362611:T:G	8.09007e-06	-1.3669	-1.35277	2.87274e-05	-1.41392	-1.35133
40362772	chr1:40362772:G:A	6.54841e-05	-0.628506	-3.58392e-10	0.000302005	-0.412648	-3.58392e-10
40362884	chr1:40362884:C:T	3.1397e-05	-1.12957e-10	-1.3636	0.000116746	-1.12957e-10	-1.3631
40363171	chr1:40363171:A:G	1.47151e-05	-1.37899	-0.742447	5.75206e-05	-1.29446	-0.776485
40363359	chr1:40363359:A:G	3.25517e-05	-1.12957e-10	-1.32748	0.00012245	-1.12957e-10	-1.31539
40364002	chr1:40364002:G:C	0.000174711	0.792826	-0.440009	0.000558234	0.667005	-0.465319
40364310	chr1:40364310:G:A	7.13278e-06	-1.4819	-1.36371	2.58795e-05	-1.50648	-1.36316
40364362	chr1:40364362:A:G	1.55295e-05	-1.35032	-0.717247	6.10525e-05	-1.26014	-0.751219
40364388	chr1:40364388:G:C	7.28551e-06	-1.46474	-1.35968	2.61919e-05	-1.49453	-1.36312
40364424	chr1:40364424:A:G	1.53384e-05	-1.3616	-0.71835	6.01683e-05	-1.27376	-0.75219
40364708	chr1:40364708:C:T	3.75323e-05	-1.12957e-10	-1.18511	0.000137318	-1.12957e-10	-1.20079
40364954	chr1:40364954:A:G	1.57845e-05	-1.36084	-0.690444	6.18868e-05	-1.27277	-0.725014
40365709	chr1:40365709:C:T	6.8294e-05	0.22037	-0.806861	0.000419667	0.740059	-0.82369
40365792	chr1:40365792:C:T	1.23649e-05	-1.31177	-0.983689	4.96288e-05	-1.22299	-0.99553
40366132	chr1:40366132:C:T	1.44661e-05	-1.37204	-0.766465	5.73835e-05	-1.29165	-0.781683
40369488	chr1:40369488:T:C	3.13916e-05	-1.12957e-10	-1.36377	0.000116675	-1.12957e-10	-1.3637
40370087	chr1:40370087:CA:C	0.00117591	-1.24355	3.50303	0.00540754	-1.09015	3.56261
40370926	chr1:40370926:G:A	5.38706e-05	-1.12957e-10	-0.823729	0.000192594	-1.12957e-10	-0.862509
40371015	chr1:40371015:T:C	5.86904e-05	0.249392	-0.987429	0.000318802	0.605266	-0.96379
40371122	chr1:40371122:G:A	1.20286e-05	-0.971154	-1.35187	4.81671e-05	-0.896196	-1.35222
40371353	chr1:40371353:A:C	4.08292e-05	-1.12957e-10	-1.10092	0.000149867	-1.12957e-10	-1.11334
40371809	chr1:40371809:A:G	4.24446e-05	-1.12957e-10	-1.06211	0.000155652	-1.12957e-10	-1.07547
40372297	chr1:40372297:A:T	4.14639e-05	-1.08549	-3.58392e-10	0.000143131	-1.15933	-3.58392e-10
40372687	chr1:40372687:A:G	3.22391e-05	-1.12957e-10	-1.33713	0.000118912	-1.12957e-10	-1.34471
40372964	chr1:40372964:C:G	6.99705e-05	0.713641	-1.27588	0.000278264	0.786278	-1.2808
40373304	chr1:40373304:A:C	7.69123e-05	0.837041	-1.30469	0.000302895	0.893898	-1.30361
40373562	chr1:40373562:C:T	5.29149e-05	0.169972	-1.0116	0.000285258	0.519009	-0.988709
40373607	chr1:40373607:G:T	3.46422e-05	-1.12957e-10	-1.26524	0.000127273	-1.12957e-10	-1.27676
40373644	chr1:40373644:C:T	3.2821e-05	-1.12957e-10	-1.31925	0.000121475	-1.12957e-10	-1.32338
40373856	chr1:40373856:GC:G	3.26151e-05	-1.12957e-10	-1.32554	0.000121385	-1.12957e-10	-1.32413
40374626	chr1:40374626:A:T	2.56657e-05	-1.56516	-3.58392e-10	9.48085e-05	-1.57123	-3.58392e-10
40374681	chr1:40374681:A:G	1.04569e-05	-1.3341	-1.12896	4.18062e-05	-1.25106	-1.13899
40376019	chr1:40376019:C:T	3.14025e-05	-1.12957e-10	-1.36343	0.000117111	-1.12957e-10	-1.35997
40376099	chr1:40376099:C:T	8.3087e-05	0.715178	-1.1056	0.000327814	0.783517	-1.11416
40376238	chr1:40376238:A:G	4.8705e-05	-1.12957e-10	-0.924531	0.000178459	-1.12957e-10	-0.938734
40376242	chr1:40376242:T:G	1.21635e-05	-0.953213	-1.35866	4.87102e-05	-0.878317	-1.35889
40376306	chr1:40376306:T:C	6.32211e-05	-1.12957e-10	-0.663675	0.000244019	-1.12957e-10	-0.625848
40376892	chr1:40376892:A:G	8.53226e-06	-1.30824	-1.35822	3.01146e-05	-1.36085	-1.35723
40376942	chr1:40376942:T:C	8.65163e-06	-1.2925	-1.36007	3.04875e-05	-1.34653	-1.35925
40378147	chr1:40378147:C:T	8.77108e-06	-1.47321	-1.16564	3.02638e-05	-1.50695	-1.20619
40378344	chr1:40378344:T:C	8.78963e-06	-1.27849	-1.35825	3.09369e-05	-1.33387	-1.35727
40378364	chr1:40378364:A:G	5.49875e-05	0.496766	-1.29997	0.000217201	0.560884	-1.30315
40379030	chr1:40379030:C:T	1.19926e-05	-0.969289	-1.35673	4.79623e-05	-0.895691	-1.35699
40379449	chr1:40379449:T:C	1.10468e-05	-1.05035	-1.35782	4.31609e-05	-1.0028	-1.35536
40380572	chr1:40380572:C:T	6.11099e-05	-1.12957e-10	-0.697639	0.000218591	-1.12957e-10	-0.735892
40380693	chr1:40380693:C:A	5.044e-05	-1.12957e-10	-0.889528	0.000195493	-1.12957e-10	-0.84757
40380813	chr1:40380813:G:A	3.50454e-05	-1.12957e-10	-1.25367	0.000131227	-1.12957e-10	-1.24616
40380985	chr1:40380985:G:A	3.6733e-05	-1.12957e-10	-1.20664	0.000139957	-1.12957e-10	-1.18176
40381033	chr1:40381033:T:C	1.49122e-05	-1.13329	-0.974846	5.24995e-05	-1.22279	-0.939496
40381559	chr1:40381559:G:A	5.21012e-05	-1.12957e-10	-0.857125	0.000191972	-1.12957e-10	-0.865746
40381740	chr1:40381740:A:G	3.87433e-05	-1.12957e-10	-1.15335	0.000143541	-1.12957e-10	-1.15647
40382150	chr1:40382150:T:C	0.000705097	-0.422406	2.17043	0.00362717	-0.148841	2.22196
40382762	chr1:40382762:T:C	7.89029e-05	-1.12957e-10	-0.442095	0.000296677	-1.12957e-10	-0.430449
40382921	chr1:40382921:C:T	3.18014e-05	-1.12957e-10	-1.3508	0.00011771	-1.12957e-10	-1.35487
40383149	chr1:40383149:G:A	9.02841e-06	-1.25226	-1.35767	3.16873e-05	-1.31052	-1.35665
40383158	chr1:40383158:T:A	8.85555e-06	-1.46789	-1.16138	3.05185e-05	-1.50254	-1.20222
40383308	chr1:40383308:G:A	5.43099e-05	-1.12957e-10	-0.815607	0.000194079	-1.12957e-10	-0.854825
40383319	chr1:40383319:G:GCTC	1.10394e-05	-1.05083	-1.35801	4.31223e-05	-1.00348	-1.35558
40384142	chr1:40384142:C:A	3.17884e-05	-1.12957e-10	-1.35121	0.00011767	-1.12957e-10	-1.35521
40384339	chr1:40384339:A:T	0.000133467	-1.12957e-10	0.0835409	0.000484191	-1.12957e-10	0.0593871
40384534	chr1:40384534:A:G	4.89422e-05	-1.12957e-10	-0.919674	0.000183699	-1.12957e-10	-0.909792
40384606	chr1:40384606:G:C	3.15139e-05	-1.12957e-10	-1.35988	0.000117261	-1.12957e-10	-1.35869
40384914	chr1:40384914:T:C	3.18204e-05	-1.12957e-10	-1.35021	0.000117651	-1.12957e-10	-1.35537
40385696	chr1:40385696:G:A	3.16817e-05	-1.12957e-10	-1.35457	0.000117407	-1.12957e-10	-1.35745
40385697	chr1:40385697:C:T	3.64168e-05	-1.21528	-3.58392e-10	0.000123443	-1.30731	-3.58392e-10
40386030	chr1:40386030:G:A	3.73195e-05	-1.12957e-10	-1.1908	0.000142369	-1.12957e-10	-1.16467
40386190	chr1:40386190:C:T	3.27805e-05	-1.12957e-10	-1.32048	0.00012104	-1.12957e-10	-1.32697
40386669	chr1:40386669:C:T	9.5712e-05	-1.12957e-10	-0.24897	0.000348007	-1.12957e-10	-0.270871
40386710	chr1:40386710:T:G	8.38484e-05	0.439434	-0.820737	0.000270896	0.316631	-0.83799
40386750	chr1:40386750:AAAC:A	1.04988e-05	-1.31224	-1.14681	4.21313e-05	-1.22597	-1.15634
40386886	chr1:40386886:T:C	2.57974e-05	-1.56004	-3.58392e-10	9.46976e-05	-1.5724	-3.58392e-10
40386892	chr1:40386892:C:T	3.14236e-05	-1.12957e-10	-1.36275	0.000117301	-1.12957e-10	-1.35835
40387143	chr1:40387143:A:T	1.07939e-05	-1.07309	-1.35824	4.21228e-05	-1.02666	-1.35585
40387149	chr1:40387149:G:A	0.000263133	1.04961	-0.287268	0.000655799	0.732532	-0.36977
40387172	chr1:40387172:T:C	0.00020674	-1.12957e-10	0.521149	0.000765325	-1.12957e-10	0.517208
40387399	chr1:40387399:T:G	3.6801e-05	-1.20479	-3.58392e-10	0.000145956	-1.13979	-3.58392e-10
40387611	chr1:40387611:A:AG	6.8277e-06	-1.53145	-1.35787	2.50379e-05	-1.54856	-1.35414
40387817	chr1:40387817:C:T	2.59068e-05	-1.55581	-3.58392e-10	9.63555e-05	-1.55505	-3.58392e-10
40388068	chr1:40388068:C:T	8.70256e-06	-1.29525	-1.35144	3.06759e-05	-1.34963	-1.34999
40388204	chr1:40388204:TC:T	9.86496e-05	-0.218739	-3.58392e-10	0.000336507	-0.304473	-3.58392e-10
40388220	chr1:40388220:A:G	1.06437e-05	-1.0889	-1.35645	4.15191e-05	-1.0432	-1.35374
40389180	chr1:40389180:A:G	5.42777e-05	-1.12957e-10	-0.816199	0.000200686	-1.12957e-10	-0.821351
40389756	chr1:40389756:G:T	3.40092e-05	-1.12957e-10	-1.28368	0.000123626	-1.12957e-10	-1.30583
40390019	chr1:40390019:A:G	0.000119572	0.659478	-0.685872	0.000330819	0.421955	-0.743475
40390419	chr1:40390419:T:C	3.14969e-05	-1.12957e-10	-1.36042	0.000117072	-1.12957e-10	-1.36031
40391005	chr1:40391005:G:A	3.22621e-05	-1.12957e-10	-1.33642	0.000119285	-1.12957e-10	-1.34157
40391038	chr1:40391038:T:C	3.23225e-05	-1.12957e-10	-1.33455	0.000118502	-1.12957e-10	-1.34817
40391104	chr1:40391104:C:T	6.87559e-06	-1.51869	-1.36365	2.50837e-05	-1.53828	-1.3626
40391252	chr1:40391252:A:G	0.000104997	0.527402	-0.683786	0.000292141	0.295624	-0.741479
40391308	chr1:40391308:T:C	3.2361e-05	-1.12957e-10	-1.33336	0.000118608	-1.12957e-10	-1.34727
40391440	chr1:40391440:C:T	3.1715e-05	-1.12957e-10	-1.35352	0.000117447	-1.12957e-10	-1.35711
40391858	chr1:40391858:A:C	6.98548e-05	0.740212	-1.30411	0.000273858	0.792515	-1.303
40391998	chr1:40391998:A:G	4.91478e-05	-1.12957e-10	-0.91548	0.000190313	-1.12957e-10	-0.874424
40393011	chr1:40393011:G:A	0.000253882	0.986142	-0.259584	0.000633557	0.671642	-0.343385
40393204	chr1:40393204:T:TAGTC	6.8055e-06	-1.54126	-1.35132	2.49448e-05	-1.5544	-1.35203
40393864	chr1:40393864:A:C	1.13931e-05	-1.01866	-1.35865	4.45072e-05	-0.971104	-1.35634
40393865	chr1:40393865:G:A	3.20093e-05	-1.12957e-10	-1.34429	0.000118999	-1.12957e-10	-1.34398
40394177	chr1:40394177:G:A	5.99336e-05	-0.717076	-3.58392e-10	0.000281175	-0.484115	-3.58392e-10
40394685	chr1:40394685:C:T	0.000287309	1.08727	-0.237023	0.000711467	0.766221	-0.321985
40395733	chr1:40395733:G:T	5.24526e-05	-1.12957e-10	-0.850403	0.000189826	-1.12957e-10	-0.876985
40395760	chr1:40395760:A:C	5.24628e-05	-0.850208	-3.58392e-10	0.000201896	-0.815338	-3.58392e-10
40396076	chr1:40396076:C:T	0.000128333	0.0443187	-3.58392e-10	0.000435689	-0.046164	-3.58392e-10
40396077	chr1:40396077:G:A	5.18401e-05	0.212374	-1.07452	0.000279202	0.563277	-1.05443
40396168	chr1:40396168:A:G	8.89058e-06	-1.27007	-1.35525	3.12639e-05	-1.32661	-1.35402
40396192	chr1:40396192:G:A	4.4717e-05	-1.12957e-10	-1.00996	0.000173188	-1.12957e-10	-0.968715
40396277	chr1:40396277:A:G	6.45956e-05	-0.642167	-3.58392e-10	0.000223431	-0.71399	-3.58392e-10
40396467	chr1:40396467:T:G	3.49417e-05	-1.12957e-10	-1.25663	0.000130101	-1.12957e-10	-1.25478
40396589	chr1:40396589:A:G	3.86815e-05	-1.12957e-10	-1.15495	0.000143313	-1.12957e-10	-1.15806
40397159	chr1:40397159:G:A	2.54125e-05	-0.261059	-1.31402	9.78162e-05	-0.225965	-1.31404
40397680	chr1:40397680:CA:C	3.51326e-05	-1.12957e-10	-1.25119	0.000133492	-1.12957e-10	-1.22905
40397682	chr1:40397682:TTGCCTTCCAG:T	3.5138e-05	-1.12957e-10	-1.25103	0.000133515	-1.12957e-10	-1.22888
40398094	chr1:40398094:A:G	5.21012e-05	-1.12957e-10	-0.857125	0.000191972	-1.12957e-10	-0.865746
40398201	chr1:40398201:A:AT	6.74647e-05	-1.12957e-10	-0.598709	0.000260839	-1.12957e-10	-0.559189
40398219	chr1:40398219:C:T	7.07662e-05	-1.12957e-10	-0.550931	0.00027401	-1.12957e-10	-0.509927
40398300	chr1:40398300:C:T	2.54543e-05	-1.57343	-3.58392e-10	9.45622e-05	-1.57383	-3.58392e-10
40398412	chr1:40398412:A:AC	6.01851e-05	0.595294	-1.30818	0.000236457	0.651548	-1.30887
40398719	chr1:40398719:G:C	3.22621e-05	-1.12957e-10	-1.33642	0.000119285	-1.12957e-10	-1.34157
40399184	chr1:40399184:G:A	9.1824e-06	-1.52738	-1.06564	3.29849e-05	-1.54882	-1.07822
40399629	chr1:40399629:C:A	8.69141e-06	-1.29186	-1.35611	3.06346e-05	-1.34602	-1.35494
40399961	chr1:40399961:G:A	5.03954e-05	0.204605	-1.09502	0.000271166	0.554855	-1.07522
40400129	chr1:40400129:G:A	4.24351e-05	-0.065465	-0.996873	0.000189379	0.166141	-1.04548
40400235	chr1:40400235:C:T	3.45836e-05	-1.12957e-10	-1.26693	0.000127069	-1.12957e-10	-1.27836
40400649	chr1:40400649:TGAA:T	1.34971e-05	-1.54303	-0.664804	5.26494e-05	-1.51823	-0.641208
40400818	chr1:40400818:CTGG:C	8.65871e-05	0.203199	-0.552361	0.000236855	-0.0522951	-0.603351
40401146	chr1:40401146:T:C	8.6195e-06	-1.3319	-1.32439	3.48618e-05	-1.24098	-1.33072
40401150	chr1:40401150:C:A	3.15705e-05	-1.12957e-10	-1.35809	0.000117027	-1.12957e-10	-1.36068
40401179	chr1:40401179:C:T	1.20281e-05	-1.33385	-0.989212	4.80282e-05	-1.2465	-1.00481
40401186	chr1:40401186:T:C	1.24664e-05	-1.53792	-0.74935	4.44088e-05	-1.5543	-0.775358
40401365	chr1:40401365:A:G	4.47501e-05	-1.00922	-3.58392e-10	0.00017976	-0.931472	-3.58392e-10
40401756	chr1:40401756:A:G	3.15889e-05	-1.12957e-10	-1.35751	0.000117153	-1.12957e-10	-1.35961
40402027	chr1:40402027:T:TG	3.15703e-05	-1.12957e-10	-1.3581	0.000117027	-1.12957e-10	-1.36069
40402129	chr1:40402129:A:G	1.12687e-05	-1.05053	-1.33775	4.49396e-05	-0.979757	-1.33802
40402319	chr1:40402319:CT:C	3.15719e-05	-1.12957e-10	-1.35805	0.000117031	-1.12957e-10	-1.36065
40402669	chr1:40402669:A:G	4.03476e-05	-1.12957e-10	-1.11278	0.00015111	-1.12957e-10	-1.10508
40402744	chr1:40402744:G:A	1.39081e-05	-0.853212	-1.32463	5.46035e-05	-0.80426	-1.31873
40403276	chr1:40403276:C:T	5.33529e-05	0.227587	-1.06097	0.000244053	0.478808	-1.10451
40403282	chr1:40403282:C:G	8.74547e-05	0.311933	-0.651125	0.000246764	0.0590007	-0.673661
40403412	chr1:40403412:C:G	8.60239e-05	0.295106	-0.650794	0.000243023	0.0433989	-0.673335
40403600	chr1:40403600:A:G	4.83117e-05	0.257106	-1.18975	0.000223557	0.511622	-1.22505
40403713	chr1:40403713:G:A	3.18058e-05	-1.12957e-10	-1.35066	0.00011808	-1.12957e-10	-1.35173
40403916	chr1:40403916:T:C	3.5348e-05	-1.12957e-10	-1.24507	0.000132415	-1.12957e-10	-1.23715
40404088	chr1:40404088:A:G	3.35469e-05	-1.12957e-10	-1.29737	0.000126594	-1.12957e-10	-1.28211
40404791	chr1:40404791:CAT:C	3.39009e-05	-1.12957e-10	-1.28687	0.000122927	-1.12957e-10	-1.3115
40405102	chr1:40405102:TAC:T	9.0728e-06	-1.31717	-1.28787	3.26417e-05	-1.34505	-1.29245
40405573	chr1:40405573:C:T	7.4008e-05	0.291398	-0.797538	0.000241347	0.179675	-0.816532
40405631	chr1:40405631:A:G	5.32843e-05	-1.12957e-10	-0.834672	0.000203887	-1.12957e-10	-0.805529
40405825	chr1:40405825:A:G	3.60249e-05	0.111445	-1.33755	0.000105586	-0.133817	-1.32975
40406684	chr1:40406684:G:A	0.000166828	0.626525	-0.319875	0.000960545	0.989532	-0.245124
40406951	chr1:40406951:C:T	1.06676e-05	-1.3929	-1.0502	4.44589e-05	-1.25622	-1.07231
40407092	chr1:40407092:C:T	1.75158e-05	-1.2982	-0.649012	6.78508e-05	-1.27199	-0.633791
40407319	chr1:40407319:C:G	4.84528e-05	-1.12957e-10	-0.929723	0.000178687	-1.12957e-10	-0.937457
40407788	chr1:40407788:TATC:T	6.19603e-05	-1.12957e-10	-0.68382	0.000235037	-1.12957e-10	-0.663348
40409236	chr1:40409236:G:A	0.000150743	-1.12957e-10	0.205263	0.000596477	-1.12957e-10	0.267948
40409312	chr1:40409312:T:C	4.861e-05	-1.12957e-10	-0.926483	0.000179261	-1.12957e-10	-0.934249
40410095	chr1:40410095:T:C	2.89077e-05	-1.44621	-3.58392e-10	0.000105972	-1.45991	-3.58392e-10
40410152	chr1:40410152:C:G	8.65181e-05	-0.0195456	-0.330414	0.000230978	-0.265106	-0.415663
40410612	chr1:40410612:C:G	7.45211e-05	0.457849	-0.957079	0.00024294	0.341103	-0.971381
40410783	chr1:40410783:C:G	8.44169e-06	-1.33475	-1.34238	2.99505e-05	-1.38489	-1.33865
40410829	chr1:40410829:T:G	3.40889e-05	0.0370796	-1.31842	9.91699e-05	-0.200815	-1.32544
40411368	chr1:40411368:C:T	6.14153e-05	-0.692655	-3.58392e-10	0.000205624	-0.797044	-3.58392e-10
40411794	chr1:40411794:G:A	3.6528e-05	0.0176196	-1.22985	0.000106528	-0.215063	-1.23962
40412224	chr1:40412224:G:A	2.59696e-05	-1.55339	-3.58392e-10	9.52842e-05	-1.56623	-3.58392e-10
40413137	chr1:40413137:C:T	4.70386e-05	-1.12957e-10	-0.959344	0.000179294	-1.12957e-10	-0.934065
40413303	chr1:40413303:C:T	0.0013063	-1.12957e-10	2.36464	0.00566328	-1.12957e-10	2.51867
40413582	chr1:40413582:G:A	7.18449e-06	-1.50095	-1.33744	2.5838e-05	-1.53055	-1.3407
40414000	chr1:40414000:T:C	3.4957e-05	-1.12957e-10	-1.25619	0.000128454	-1.12957e-10	-1.26752
40414108	chr1:40414108:A:G	5.00399e-05	-0.897492	-3.58392e-10	0.000163462	-1.02651	-3.58392e-10
40414280	chr1:40414280:T:G	1.02019e-05	-1.36385	-1.12389	4.29573e-05	-1.21823	-1.14465
40414434	chr1:40414434:G:A	1.82153e-05	-1.1344	-0.773652	7.11119e-05	-1.08861	-0.770232
40414985	chr1:40414985:A:G	0.00019525	-1.12957e-10	0.463966	0.000727234	-1.12957e-10	0.466156
40415132	chr1:40415132:C:T	2.46669e-05	-1.15352	-0.45133	9.18656e-05	-1.04712	-0.555644
40415674	chr1:40415674:A:G	0.00212559	-1.12957e-10	2.85149	0.00929017	-1.12957e-10	3.01362
40415865	chr1:40415865:A:C	0.000152539	-1.12957e-10	0.21711	0.000603978	-1.12957e-10	0.280446
40416168	chr1:40416168:G:A	8.70609e-06	-1.29773	-1.34856	3.07747e-05	-1.35092	-1.34548
40416360	chr1:40416360:A:G	1.55479e-05	-1.23056	-0.835825	6.03984e-05	-1.18939	-0.832743
40417081	chr1:40417081:A:G	4.01947e-05	-1.12957e-10	-1.11658	0.000147578	-1.12957e-10	-1.12873
40417423	chr1:40417423:C:T	8.98594e-06	-1.29804	-1.31661	3.18084e-05	-1.35965	-1.30371
40417460	chr1:40417460:A:G	0.000156731	0.598867	-0.354648	0.000898556	0.95897	-0.281274
40417509	chr1:40417509:AAG:A	3.92823e-05	-1.12957e-10	-1.13954	0.000139613	-1.12957e-10	-1.18422
40417572	chr1:40417572:A:G	4.19063e-05	-1.12957e-10	-1.07488	0.000157298	-1.12957e-10	-1.06495
40417594	chr1:40417594:A:G	3.99378e-05	0.0627769	-1.18577	0.000115224	-0.177313	-1.19891
40417712	chr1:40417712:C:T	1.9139e-05	-0.970619	-0.887967	7.52574e-05	-0.917418	-0.884761
40417851	chr1:40417851:C:T	8.11441e-05	0.450115	-0.864201	0.00026363	0.333773	-0.88232
40419041	chr1:40419041:A:T	3.0033e-05	-0.266689	-1.14133	0.000127645	-0.120927	-1.15291
40419285	chr1:40419285:T:A	3.99629e-05	-1.12957e-10	-1.12236	0.000141803	-1.12957e-10	-1.16865
40420082	chr1:40420082:C:T	1.90749e-05	-1.07608	-0.785862	7.47054e-05	-1.02754	-0.782006
40420160	chr1:40420160:A:G	8.85545e-06	-1.27556	-1.35372	3.19313e-05	-1.30359	-1.35591
40420985	chr1:40420985:C:T	3.15379e-05	-1.12957e-10	-1.35912	0.000117215	-1.12957e-10	-1.35908
40421367	chr1:40421367:C:T	4.72591e-05	-1.12957e-10	-0.954669	0.00017415	-1.12957e-10	-0.963175
40421674	chr1:40421674:G:T	2.61788e-05	-1.54536	-3.58392e-10	9.47985e-05	-1.57134	-3.58392e-10
40421701	chr1:40421701:A:C	3.20679e-05	-1.12957e-10	-1.34246	0.000120237	-1.12957e-10	-1.33363
40422926	chr1:40422926:C:T	5.3819e-05	-1.12957e-10	-0.824687	0.000210929	-1.12957e-10	-0.771572
40423162	chr1:40423162:G:A	5.58998e-05	-1.12957e-10	-0.786752	0.000192956	-1.12957e-10	-0.860632
40423508	chr1:40423508:A:G	3.43016e-05	-1.12957e-10	-1.27512	0.000127556	-1.12957e-10	-1.27453
40423859	chr1:40423859:G:A	3.32023e-05	-1.12957e-10	-1.30769	0.000125109	-1.12957e-10	-1.29391
40424689	chr1:40424689:G:A	4.23404e-05	-1.12957e-10	-1.06457	0.000162557	-1.12957e-10	-1.03207
40424935	chr1:40424935:A:G	4.90356e-05	-1.12957e-10	-0.917767	0.000186971	-1.12957e-10	-0.892141
40425185	chr1:40425185:A:G	8.61805e-05	-1.12957e-10	-0.353869	0.000306873	-1.12957e-10	-0.396659
40425466	chr1:40425466:G:A	8.14053e-06	-1.34956	-1.36389	2.93762e-05	-1.38131	-1.3616
40425591	chr1:40425591:A:G	3.90316e-05	0.0795941	-1.22553	0.000159839	0.128675	-1.1776
40425630	chr1:40425630:T:C	6.97092e-06	-1.56041	-1.30816	2.61222e-05	-1.55361	-1.3067
40425789	chr1:40425789:CTT:C	3.21583e-05	-1.12957e-10	-1.33964	0.000120044	-1.12957e-10	-1.33523
40426869	chr1:40426869:G:GA	1.11172e-05	-1.03943	-1.36239	4.07534e-05	-1.05886	-1.35669
40426917	chr1:40426917:A:C	7.39706e-06	-1.57128	-1.23795	2.81263e-05	-1.5659	-1.22049
40427071	chr1:40427071:G:A	5.80509e-05	-1.12957e-10	-0.748993	0.000200672	-1.12957e-10	-0.82142
40427169	chr1:40427169:G:A	1.53675e-05	-1.17933	-0.898727	5.4193e-05	-1.28109	-0.849455
40427898	chr1:40427898:A:C	2.0858e-05	-1.55668	-0.215891	7.93961e-05	-1.54124	-0.207402
40428098	chr1:40428098:A:G	4.01176e-05	-1.12957e-10	-1.1185	0.000145385	-1.12957e-10	-1.14371
40428460	chr1:40428460:C:T	3.33387e-05	-1.12957e-10	-1.30359	0.000124548	-1.12957e-10	-1.2984
40428531	chr1:40428531:C:T	3.1677e-05	-1.12957e-10	-1.35472	0.000117414	-1.12957e-10	-1.35739
40428645	chr1:40428645:T:C	2.56552e-05	-1.56557	-3.58392e-10	9.51851e-05	-1.56727	-3.58392e-10
40428854	chr1:40428854:G:A	0.00225807	0.765478	2.14647	0.013501	0.899993	2.48743
40428941	chr1:40428941:G:A	3.80281e-05	-1.12957e-10	-1.17199	0.000140965	-1.12957e-10	-1.17458
40429118	chr1:40429118:C:G	5.90361e-05	-1.12957e-10	-0.732165	0.000203887	-1.12957e-10	-0.805524
40429453	chr1:40429453:A:C	6.51416e-06	-1.57256	-1.36378	2.41952e-05	-1.57304	-1.3639
40429806	chr1:40429806:C:T	2.71143e-05	-1.51025	-3.58392e-10	0.000100836	-1.5096	-3.58392e-10
40429807	chr1:40429807:A:G	2.84635e-05	-1.46169	-3.58392e-10	0.000105808	-1.46147	-3.58392e-10
40429992	chr1:40429992:T:C	1.31238e-05	-1.17856	-1.05733	5.27193e-05	-1.09221	-1.0659
40430010	chr1:40430010:G:A	2.68669e-05	-1.22808	-0.291339	8.89218e-05	-1.27173	-0.363608
40430065	chr1:40430065:A:G	2.06667e-05	-1.42203	-0.359764	8.05418e-05	-1.39563	-0.338691
40430126	chr1:40430126:A:T	5.93716e-05	-1.12957e-10	-0.726498	0.000222012	-1.12957e-10	-0.720361
40430294	chr1:40430294:A:G	1.913e-05	-1.44144	-0.417615	7.43697e-05	-1.4161	-0.397939
40430453	chr1:40430453:A:C	6.47321e-05	-1.12957e-10	-0.640055	0.000222232	-1.12957e-10	-0.719371
40430562	chr1:40430562:G:A	2.54464e-05	-1.57374	-3.58392e-10	9.46058e-05	-1.57337	-3.58392e-10
40430601	chr1:40430601:A:G	4.10208e-05	-1.12957e-10	-1.09623	0.000148477	-1.12957e-10	-1.12267
40431379	chr1:40431379:C:T	3.1529e-05	-1.12957e-10	-1.3594	0.000116974	-1.12957e-10	-1.36114
40431820	chr1:40431820:A:G	6.83245e-06	-1.56932	-1.31931	2.58729e-05	-1.56326	-1.30664
40432359	chr1:40432359:AT:A	6.45117e-05	-1.12957e-10	-0.643467	0.00023312	-1.12957e-10	-0.67154
40432366	chr1:40432366:G:T	6.03659e-05	-1.12957e-10	-0.709888	0.000218485	-1.12957e-10	-0.736375
40432435	chr1:40432435:T:C	0.000149215	-1.12957e-10	0.195078	0.000588585	-1.12957e-10	0.254629
40433466	chr1:40433466:T:C	0.00381322	-1.44723	4.88314	0.0149329	-1.40463	4.89286
40433913	chr1:40433913:A:G	3.27528e-05	-1.12957e-10	-1.32132	0.000121866	-1.12957e-10	-1.32017
40434031	chr1:40434031:C:T	3.1572e-05	-1.12957e-10	-1.35804	0.000117988	-1.12957e-10	-1.35251
40434336	chr1:40434336:G:A	0.000259957	-1.12957e-10	0.750204	0.00111111	-1.12957e-10	0.890021
40434805	chr1:40434805:A:T	2.54396e-05	-1.57401	-3.58392e-10	9.45427e-05	-1.57404	-3.58392e-10
40435543	chr1:40435543:G:C	0.00024065	0.666662	0.00636865	0.00116767	0.758194	0.181483
40435731	chr1:40435731:C:T	5.84567e-05	-1.12957e-10	-0.742026	0.000202068	-1.12957e-10	-0.814488
40435741	chr1:40435741:G:A	1.44425e-05	-1.5279	-0.612237	5.5381e-05	-1.51191	-0.59694
40435962	chr1:40435962:G:A	8.84937e-06	-1.5557	-1.07426	3.33285e-05	-1.56454	-1.05214
40436210	chr1:40436210:G:T	8.78538e-06	-1.50439	-1.13283	3.27933e-05	-1.52029	-1.11258
40436224	chr1:40436224:C:T	1.69312e-05	-1.51921	-0.461945	6.5213e-05	-1.50212	-0.443318
40436228	chr1:40436228:T:C	1.64148e-05	-1.51266	-0.499471	6.33061e-05	-1.49439	-0.480721
40436253	chr1:40436253:G:A	5.81095e-05	-1.12957e-10	-0.747985	0.000200896	-1.12957e-10	-0.820306
40436537	chr1:40436537:T:C	9.89312e-06	-1.50716	-1.01131	3.71196e-05	-1.51698	-0.991971
40436811	chr1:40436811:A:G	1.10085e-05	-1.49024	-0.921408	4.13507e-05	-1.50137	-0.899631
40436817	chr1:40436817:T:C	1.09991e-05	-1.49203	-0.920474	4.13239e-05	-1.50295	-0.898703
40436961	chr1:40436961:T:C	1.04394e-05	-1.50553	-0.959204	3.92202e-05	-1.51552	-0.938385
40437006	chr1:40437006:G:A	9.42852e-06	-1.5307	-1.03587	3.54674e-05	-1.54289	-1.01159
40437107	chr1:40437107:C:T	1.03751e-05	-1.50774	-0.963173	3.89721e-05	-1.51775	-0.942501
40437651	chr1:40437651:T:C	9.39406e-06	-1.51031	-1.05993	3.52114e-05	-1.52526	-1.03646
40437866	chr1:40437866:G:A	2.55022e-05	-1.57155	-3.58392e-10	9.50258e-05	-1.56894	-3.58392e-10
40437933	chr1:40437933:A:G	9.5824e-06	-1.50124	-1.04914	3.58916e-05	-1.51727	-1.02532
40438078	chr1:40438078:G:A	0.00135658	0.786927	1.61548	0.00759965	0.882362	1.9304
40438198	chr1:40438198:A:G	9.67523e-06	-1.5082	-1.03254	3.62924e-05	-1.52342	-1.00807
40438274	chr1:40438274:T:C	9.52341e-06	-1.50659	-1.04997	3.5693e-05	-1.52201	-1.02612
40438340	chr1:40438340:T:TA	9.89179e-06	-1.50016	-1.01845	3.70862e-05	-1.51632	-0.993531
40438842	chr1:40438842:A:G	0.000340378	-1.12957e-10	1.01974	0.00147072	-1.12957e-10	1.17042
40439085	chr1:40439085:C:T	9.43299e-06	-1.47652	-1.08958	3.67635e-05	-1.50476	-1.01383
40439243	chr1:40439243:G:T	3.36641e-05	-1.12957e-10	-1.29388	0.000125928	-1.12957e-10	-1.28739
40439619	chr1:40439619:A:G	4.64257e-05	-1.12957e-10	-0.972461	0.000162872	-1.12957e-10	-1.03013
40439732	chr1:40439732:C:G	1.69186e-05	-1.50908	-0.472823	6.5233e-05	-1.49068	-0.454452
40440070	chr1:40440070:T:C	0.000343351	-1.12957e-10	1.02844	0.00148382	-1.12957e-10	1.17928
40440509	chr1:40440509:G:A	2.59329e-05	-1.5548	-3.58392e-10	9.66348e-05	-1.55215	-3.58392e-10
40440765	chr1:40440765:T:C	9.23505e-06	-1.53354	-1.05377	3.47698e-05	-1.54603	-1.02831
40440796	chr1:40440796:T:C	0.00338212	0.941512	2.37443	0.0198689	1.0374	2.73642
40440862	chr1:40440862:T:G	2.58472e-05	-1.55811	-3.58392e-10	9.6279e-05	-1.55584	-3.58392e-10
40440955	chr1:40440955:C:A	9.59668e-06	-1.51549	-1.0334	3.6091e-05	-1.53021	-1.00684
40441159	chr1:40441159:T:A	2.7358e-05	-1.50131	-3.58392e-10	0.000105005	-1.46908	-3.58392e-10
40441233	chr1:40441233:T:G	2.56204e-05	-1.56693	-3.58392e-10	9.55996e-05	-1.56292	-3.58392e-10
40441526	chr1:40441526:A:G	9.23114e-06	-1.52601	-1.06172	3.47397e-05	-1.539	-1.03621
40441705	chr1:40441705:C:T	3.20361e-05	-1.12957e-10	-1.34345	0.0001186	-1.12957e-10	-1.34734
40442196	chr1:40442196:G:A	1.57496e-05	-1.54358	-0.509913	6.03959e-05	-1.53039	-0.491778
40442552	chr1:40442552:C:A	3.14207e-05	-1.12957e-10	-1.36285	0.000116656	-1.12957e-10	-1.36387
40442713	chr1:40442713:A:G	1.52365e-05	-1.53931	-0.547315	5.34783e-05	-1.55899	-0.584823
40443079	chr1:40443079:A:G	3.22241e-05	-1.12957e-10	-1.3376	0.000119894	-1.12957e-10	-1.33648
40443417	chr1:40443417:A:T	9.71241e-06	-1.50581	-1.0311	3.64834e-05	-1.52159	-1.00465
40443689	chr1:40443689:T:G	2.59521e-05	-1.55406	-3.58392e-10	9.68036e-05	-1.55041	-3.58392e-10
40443769	chr1:40443769:G:C	6.95144e-06	-1.56256	-1.30881	2.64292e-05	-1.55308	-1.29555
40444324	chr1:40444324:G:C	9.20045e-06	-1.51028	-1.08078	3.45115e-05	-1.52547	-1.05633
40444387	chr1:40444387:AC:A	0.00293544	0.750213	2.42409	0.0172344	0.843971	2.7876
40444731	chr1:40444731:A:G	6.82235e-06	-1.57151	-1.3186	2.48087e-05	-1.57405	-1.33785
40445200	chr1:40445200:G:A	9.71998e-06	-1.50008	-1.03605	3.64799e-05	-1.51658	-1.00975
40445508	chr1:40445508:A:G	0.000275091	0.334492	0.472297	0.00121203	0.316554	0.660408
40445671	chr1:40445671:T:A	3.14247e-05	-1.12957e-10	-1.36272	0.000116653	-1.12957e-10	-1.36389
40445702	chr1:40445702:C:T	7.97793e-06	-1.53134	-1.20229	3.02028e-05	-1.53376	-1.1814
40445756	chr1:40445756:T:C	2.5638e-05	-1.56624	-3.58392e-10	9.54912e-05	-1.56406	-3.58392e-10
40445889	chr1:40445889:G:A	1.61338e-05	-1.5308	-0.498599	6.20538e-05	-1.51541	-0.479686
40445939	chr1:40445939:G:GCAA	6.61186e-06	-1.56249	-1.35896	2.43579e-05	-1.57272	-1.35752
40445941	chr1:40445941:T:TTTC	6.61223e-06	-1.56243	-1.35896	2.43582e-05	-1.57271	-1.35752
40445943	chr1:40445943:A:T	6.61886e-06	-1.56233	-1.35806	2.4384e-05	-1.57267	-1.35649
40446189	chr1:40446189:G:A	1.4097e-05	-1.51851	-0.645842	5.4198e-05	-1.50114	-0.629306
40446426	chr1:40446426:A:G	2.56236e-05	-1.5668	-3.58392e-10	9.54313e-05	-1.56469	-3.58392e-10
40446821	chr1:40446821:A:C	1.39212e-05	-1.5282	-0.648704	5.34424e-05	-1.51228	-0.632213
40446979	chr1:40446979:G:T	9.7113e-06	-1.54681	-0.990217	3.67747e-05	-1.55634	-0.961942
40447321	chr1:40447321:T:C	5.46426e-05	-1.12957e-10	-0.8095	0.000189626	-1.12957e-10	-0.878041
40447368	chr1:40447368:TCTC:T	2.56521e-05	-1.56569	-3.58392e-10	9.55517e-05	-1.56343	-3.58392e-10
40447379	chr1:40447379:A:C	1.41794e-05	-1.54086	-0.617663	5.43379e-05	-1.52721	-0.60066
40447478	chr1:40447478:C:T	1.47211e-05	-1.54156	-0.579476	5.6416e-05	-1.52805	-0.562293
40447766	chr1:40447766:T:C	9.43074e-06	-1.55195	-1.01439	3.57084e-05	-1.56043	-0.987275
40447938	chr1:40447938:G:C	9.16957e-06	-1.55307	-1.04136	3.46989e-05	-1.5613	-1.01508
40448112	chr1:40448112:C:T	9.43599e-06	-1.54489	-1.02089	3.56767e-05	-1.55478	-0.993819
40448256	chr1:40448256:G:A	1.41347e-05	-1.53925	-0.622428	5.41727e-05	-1.52531	-0.605608
40448388	chr1:40448388:T:C	2.54536e-05	-1.57346	-3.58392e-10	9.46811e-05	-1.57258	-3.58392e-10
40448658	chr1:40448658:G:A	1.38714e-05	-1.53515	-0.645335	5.31905e-05	-1.52048	-0.628732
40448687	chr1:40448687:G:T	1.37812e-05	-1.5443	-0.642702	5.27557e-05	-1.53134	-0.626085
40448809	chr1:40448809:A:G	1.38173e-05	-1.54499	-0.639406	5.28889e-05	-1.53216	-0.622745
40449128	chr1:40449128:A:T	1.4192e-05	-1.52847	-0.629164	5.4498e-05	-1.51264	-0.612292
40449138	chr1:40449138:C:A	3.17992e-05	-1.12957e-10	-1.35087	0.000117314	-1.12957e-10	-1.35824
40449334	chr1:40449334:C:A	2.04538e-05	-1.50852	-0.283619	7.97562e-05	-1.51167	-0.232449
40449388	chr1:40449388:C:T	1.41747e-05	-1.52989	-0.628964	5.44138e-05	-1.51428	-0.61219
40449550	chr1:40449550:A:G	8.3401e-06	-1.56729	-1.12195	3.12182e-05	-1.5593	-1.12279
40449693	chr1:40449693:T:C	1.4531e-05	-1.57187	-0.562165	5.19251e-05	-1.57378	-0.599509
40449719	chr1:40449719:A:G	6.034e-05	-1.12957e-10	-0.710317	0.000235098	-1.12957e-10	-0.663089
40449872	chr1:40449872:A:C	1.58765e-05	-1.53507	-0.510406	6.09691e-05	-1.52027	-0.492461
40450262	chr1:40450262:C:G	2.82401e-05	-1.46957	-3.58392e-10	0.000103847	-1.48018	-3.58392e-10
40450335	chr1:40450335:A:G	3.99615e-05	-1.12957e-10	-1.1224	0.000148012	-1.12957e-10	-1.1258
40450640	chr1:40450640:A:G	2.83915e-05	-1.46422	-3.58392e-10	0.000101031	-1.50766	-3.58392e-10
40450731	chr1:40450731:G:A	2.54811e-05	-1.57238	-3.58392e-10	9.48011e-05	-1.57131	-3.58392e-10
40451186	chr1:40451186:G:A	0.000135905	-1.12957e-10	0.101646	0.00053588	-1.12957e-10	0.160817
40451574	chr1:40451574:A:G	3.34209e-05	-1.15528	-0.145849	0.00015786	-1.04408	-0.017297
40451887	chr1:40451887:G:A	3.28399e-05	-1.12957e-10	-1.31867	0.000120919	-1.12957e-10	-1.32797
40452340	chr1:40452340:C:T	3.63302e-05	-1.21766	-3.58392e-10	0.000142807	-1.1616	-3.58392e-10
40452873	chr1:40452873:C:G	0.000104782	-0.15843	-3.58392e-10	0.0003791	-0.185292	-3.58392e-10
40453008	chr1:40453008:C:T	0.000188431	-1.12957e-10	0.428417	0.000796638	-1.12957e-10	0.557308
40453087	chr1:40453087:A:G	2.44499e-05	-1.54712	-0.066566	9.5427e-05	-1.54842	-0.0163095
40453090	chr1:40453090:A:G	5.30979e-05	-1.12957e-10	-0.838176	0.000184469	-1.12957e-10	-0.905613
40453430	chr1:40453430:A:G	2.67638e-05	-1.52326	-3.58392e-10	0.000102261	-1.49556	-3.58392e-10
40453451	chr1:40453451:A:G	2.54385e-05	-1.57405	-3.58392e-10	9.45579e-05	-1.57388	-3.58392e-10
40453842	chr1:40453842:AACCTGGGTG:A	0.000127605	-1.56517	1.60379	0.000504023	-1.57217	1.6717
40453880	chr1:40453880:A:C	2.55969e-05	-1.56784	-3.58392e-10	9.45663e-05	-1.57379	-3.58392e-10
```
