## Supplementary material for "Characterization of shared and ancestry-specific signals driving complex traits using multi-ancestry fine-mapping": susiex_nc1.cs80.cs

```
CS_ID	SNP	BP	REF_ALLELE	ALT_ALLELE	REF_FRQ	BETA	SE	-LOG10P	CS_PIP	OVRL_PIP
1	chr1:43366414:G:A	43366414	NA,A	NA,G	NA,1	NA,-inf	NA,inf	NA,26.1717	0.332739	0.332739
1	chr1:43356717:A:G	43356717	NA,G	NA,A	NA,1	NA,-inf	NA,inf	NA,26.1382	0.308259	0.308259
1	chr1:43362409:T:G	43362409	NA,G	NA,T	NA,1	NA,-inf	NA,inf	NA,26.0187	0.234856	0.234856
```
