## Supplementary material for "Characterization of shared and ancestry-specific signals driving complex traits using multi-ancestry fine-mapping": susiex_nc1.cs80.snp

```
BP	SNP	PIP(CS1)	LogBF(CS1,Pop1)	LogBF(CS1,Pop2)
42835783	chr1:42835783:G:A	9.0477e-26	-1.4557	-2.88865e-09
42836504	chr1:42836504:G:A	3.60664e-26	-9.89772e-11	-2.37543
42836720	chr1:42836720:G:A	3.66519e-26	-9.89772e-11	-2.35933
42837445	chr1:42837445:C:T	4.7889e-26	-9.89772e-11	-2.09191
42837865	chr1:42837865:G:A	9.74915e-27	-1.33953	-2.34409
42837909	chr1:42837909:C:T	4.18539e-26	-9.89772e-11	-2.22661
42838302	chr1:42838302:C:T	5.22403e-26	-9.89772e-11	-2.00494
42838370	chr1:42838370:G:A	4.46675e-26	-9.89772e-11	-2.16155
42838503	chr1:42838503:C:A	3.75594e-26	-9.89772e-11	-2.33487
42838606	chr1:42838606:G:A	3.79632e-26	-9.89772e-11	-2.32418
42838954	chr1:42838954:C:G	3.58798e-26	-9.89772e-11	-2.38062
42839250	chr1:42839250:T:C	3.69446e-26	-9.89772e-11	-2.35137
42839349	chr1:42839349:T:C	3.67649e-26	-9.89772e-11	-2.35625
42839736	chr1:42839736:TACA:T	1.08582e-26	-1.34062	-2.23525
42840061	chr1:42840061:TC:T	3.75297e-26	-9.89772e-11	-2.33566
42840082	chr1:42840082:G:A	2.12909e-26	-0.916574	-1.98594
42840565	chr1:42840565:T:C	3.75163e-26	-9.89772e-11	-2.33602
42840829	chr1:42840829:C:T	3.67238e-26	-9.89772e-11	-2.35737
42841509	chr1:42841509:T:C	4.89066e-26	-9.89772e-11	-2.07088
42841961	chr1:42841961:G:A	2.81446e-26	-1.01068	-1.61276
42842153	chr1:42842153:C:G	4.59558e-26	-9.89772e-11	-2.13311
42842579	chr1:42842579:T:C	4.47221e-26	-9.89772e-11	-2.16033
42843496	chr1:42843496:A:G	4.39966e-26	-9.89772e-11	-2.17668
42843538	chr1:42843538:G:A	3.83877e-26	-9.89772e-11	-2.31306
42843712	chr1:42843712:G:GT	1.51542e-26	-0.91171	-2.3308
42843877	chr1:42843877:G:A	2.3873e-26	-0.563497	-2.22455
42844171	chr1:42844171:G:C	3.62374e-26	-9.89772e-11	-2.3707
42844294	chr1:42844294:C:T	3.85674e-26	-9.89772e-11	-2.30839
42844354	chr1:42844354:T:C	3.95139e-26	-9.89772e-11	-2.28414
42844476	chr1:42844476:AG:A	1.37002e-25	-9.89772e-11	-1.0408
42844656	chr1:42844656:A:G	3.93979e-26	-9.89772e-11	-2.28708
42844758	chr1:42844758:A:G	3.95181e-26	-9.89772e-11	-2.28404
42844968	chr1:42844968:A:G	2.15437e-26	-0.511638	-2.37907
42845112	chr1:42845112:T:C	3.66183e-26	-9.89772e-11	-2.36024
42845494	chr1:42845494:A:G	2.34014e-26	-0.851634	-1.95636
42845519	chr1:42845519:T:TATACACATGTATGTGTATTATACATGTATATATGTAC	4.61554e-26	-9.89772e-11	-2.12878
42845581	chr1:42845581:ATATT:A	4.3812e-26	-9.89772e-11	-2.18089
42845611	chr1:42845611:ATATG:A	4.03172e-26	-9.89772e-11	-2.26402
42845892	chr1:42845892:A:G	2.60156e-26	-0.336094	-2.366
42846122	chr1:42846122:C:T	7.50619e-26	-9.89772e-11	-1.64248
42846254	chr1:42846254:T:C	3.95139e-26	-9.89772e-11	-2.28414
42846345	chr1:42846345:G:T	1.21718e-25	-9.89772e-11	-1.15908
42846371	chr1:42846371:AC:A	3.58957e-26	-9.89772e-11	-2.38018
42846486	chr1:42846486:T:C	3.60656e-26	-9.89772e-11	-2.37546
42846492	chr1:42846492:G:C	6.35064e-26	-9.89772e-11	-1.80965
42846495	chr1:42846495:G:A	3.90283e-26	-9.89772e-11	-2.29651
42846526	chr1:42846526:G:A	1.39434e-25	-9.89772e-11	-1.0232
42846946	chr1:42846946:C:T	6.42379e-26	-9.89772e-11	-1.7982
42847071	chr1:42847071:A:ACACTTCTGGCAGCCTTTGC	9.94784e-26	-9.89772e-11	-1.36085
42847752	chr1:42847752:T:G	3.77414e-25	-9.89772e-11	-0.0274511
42848139	chr1:42848139:C:T	4.58958e-26	-9.89772e-11	-2.13442
42848230	chr1:42848230:G:A	2.76648e-26	-0.413926	-2.22671
42849480	chr1:42849480:G:A	3.79953e-26	-9.89772e-11	-2.32333
42849840	chr1:42849840:A:G	4.48491e-26	-9.89772e-11	-2.15749
42849861	chr1:42849861:G:A	1.63561e-25	-9.89772e-11	-0.863606
42850121	chr1:42850121:T:C	3.59558e-26	-9.89772e-11	-2.3785
42850295	chr1:42850295:G:A	4.09817e-26	-0.596985	-1.65068
42850599	chr1:42850599:T:C	4.7455e-26	-9.89772e-11	-2.10101
42852104	chr1:42852104:C:T	4.80828e-26	-9.89772e-11	-2.08787
42852122	chr1:42852122:G:A	1.71314e-26	-0.837614	-2.28226
42852567	chr1:42852567:A:G	3.71287e-26	-9.89772e-11	-2.3464
42852807	chr1:42852807:C:T	3.61848e-26	-9.89772e-11	-2.37216
42853576	chr1:42853576:T:C	4.33482e-26	-9.89772e-11	-2.19153
42853710	chr1:42853710:C:T	8.70056e-26	-9.89772e-11	-1.49482
42853771	chr1:42853771:G:A	1.4524e-25	-9.89772e-11	-0.982404
42853829	chr1:42853829:A:G	5.37662e-26	-9.89772e-11	-1.97615
42854080	chr1:42854080:T:C	4.52945e-26	-9.89772e-11	-2.14761
42854166	chr1:42854166:A:G	8.1531e-27	-1.50477	-2.35763
42854600	chr1:42854600:T:C	4.17898e-26	-9.89772e-11	-2.22814
42854608	chr1:42854608:A:G	4.79402e-26	-9.89772e-11	-2.09084
42854728	chr1:42854728:T:C	2.38864e-26	-0.558962	-2.22852
42854800	chr1:42854800:C:T	4.46645e-26	-9.89772e-11	-2.16162
42854933	chr1:42854933:CA:C	3.21875e-26	-1.21389	-1.27532
42854960	chr1:42854960:G:A	8.07501e-27	-1.50719	-2.36483
42855530	chr1:42855530:C:T	6.2501e-26	-9.89772e-11	-1.82561
42855705	chr1:42855705:A:C	3.93101e-26	-9.89772e-11	-2.28931
42855755	chr1:42855755:G:A	4.53802e-26	-9.89772e-11	-2.14572
42855805	chr1:42855805:G:A	2.11397e-26	-0.781659	-2.12798
42856107	chr1:42856107:A:G	6.3631e-26	-9.89772e-11	-1.80769
42856324	chr1:42856324:A:G	3.86392e-26	-9.89772e-11	-2.30653
42856353	chr1:42856353:G:C	6.05542e-26	-9.89772e-11	-1.85726
42856670	chr1:42856670:C:T	3.9802e-26	-9.89772e-11	-2.27688
42857130	chr1:42857130:C:T	5.22262e-26	-9.89772e-11	-2.00521
42857277	chr1:42857277:C:T	6.29683e-26	-9.89772e-11	-1.81816
42857287	chr1:42857287:C:T	1.62933e-26	-1.23004	-1.94
42857582	chr1:42857582:C:T	4.45291e-26	-9.89772e-11	-2.16465
42857949	chr1:42857949:T:C	6.0604e-26	-9.89772e-11	-1.85643
42858007	chr1:42858007:T:C	1.99267e-26	-0.609242	-2.35949
42858030	chr1:42858030:T:C	2.09029e-26	-0.590591	-2.33032
42858308	chr1:42858308:T:C	4.04071e-26	-9.89772e-11	-2.26179
42858512	chr1:42858512:T:A	2.15493e-26	-1.00785	-1.8826
42858732	chr1:42858732:G:A	3.95391e-26	-9.89772e-11	-2.28351
42858786	chr1:42858786:G:A	3.7633e-26	-9.89772e-11	-2.33291
42858890	chr1:42858890:T:C	8.14622e-26	-9.89772e-11	-1.56066
42859742	chr1:42859742:C:A	5.08846e-25	-9.89772e-11	0.271351
42859873	chr1:42859873:A:G	3.67827e-26	-9.89772e-11	-2.35577
42860011	chr1:42860011:G:A	3.29098e-26	-0.602444	-1.86458
42860040	chr1:42860040:T:C	4.53527e-26	-9.89772e-11	-2.14632
42860186	chr1:42860186:T:C	4.19661e-26	-9.89772e-11	-2.22393
42860307	chr1:42860307:C:T	3.81667e-26	-9.89772e-11	-2.31883
42860418	chr1:42860418:T:C	3.72592e-26	-1.42604	-0.916856
42860427	chr1:42860427:T:C	3.08378e-26	-1.22225	-1.30981
42860610	chr1:42860610:C:T	3.60106e-26	-9.89772e-11	-2.37698
42860886	chr1:42860886:A:T	7.0334e-26	-9.89772e-11	-1.70754
42860905	chr1:42860905:T:C	4.38526e-26	-9.89772e-11	-2.17996
42861256	chr1:42861256:AG:A	4.61293e-26	-9.89772e-11	-2.12935
42861320	chr1:42861320:A:G	3.72916e-26	-9.89772e-11	-2.34203
42861503	chr1:42861503:G:A	3.73313e-26	-9.89772e-11	-2.34096
42861610	chr1:42861610:G:A	4.06264e-26	-9.89772e-11	-2.25638
42861615	chr1:42861615:G:A	3.70084e-26	-9.89772e-11	-2.34965
42862071	chr1:42862071:A:T	8.34602e-27	-1.50882	-2.33019
42862304	chr1:42862304:C:G	4.06908e-26	-9.89772e-11	-2.25479
42863516	chr1:42863516:C:T	3.59229e-26	-9.89772e-11	-2.37942
42863553	chr1:42863553:C:T	3.7995e-26	-9.89772e-11	-2.32334
42863789	chr1:42863789:G:T	1.14494e-26	-1.49064	-2.03222
42864171	chr1:42864171:T:C	1.01656e-26	-1.30928	-2.33251
42864201	chr1:42864201:C:T	4.60542e-26	-9.89772e-11	-2.13097
42864231	chr1:42864231:G:A	3.8283e-26	-9.89772e-11	-2.31579
42864424	chr1:42864424:C:T	7.0597e-26	-9.89772e-11	-1.70381
42864425	chr1:42864425:G:A	3.59028e-26	-9.89772e-11	-2.37998
42864475	chr1:42864475:G:T	4.37872e-26	-9.89772e-11	-2.18145
42865190	chr1:42865190:T:C	1.72659e-26	-1.22338	-1.88868
42865252	chr1:42865252:A:C	5.05839e-25	-9.89772e-11	0.265424
42865745	chr1:42865745:A:G	1.52598e-26	-1.21724	-2.01833
42865959	chr1:42865959:A:G	3.99926e-26	-9.89772e-11	-2.2721
42866008	chr1:42866008:C:A	9.20522e-26	-9.89772e-11	-1.43844
42866216	chr1:42866216:G:C	7.17252e-26	-0.410885	-1.27707
42866346	chr1:42866346:A:G	4.43893e-26	-9.89772e-11	-2.1678
42866368	chr1:42866368:C:T	7.33752e-26	-0.449826	-1.21538
42866469	chr1:42866469:T:C	9.99059e-27	-1.32376	-2.33539
42866545	chr1:42866545:G:A	8.5704e-26	-9.89772e-11	-1.5099
42866703	chr1:42866703:C:T	3.74656e-26	-9.89772e-11	-2.33737
42866744	chr1:42866744:T:C	3.59229e-26	-9.89772e-11	-2.37942
42866863	chr1:42866863:A:G	4.00133e-26	-9.89772e-11	-2.27158
42866973	chr1:42866973:A:T	1.83154e-25	-9.89772e-11	-0.750466
42866976	chr1:42866976:A:T	4.67766e-26	-9.89772e-11	-2.11541
42867280	chr1:42867280:C:T	4.81034e-25	-9.89772e-11	0.215143
42867546	chr1:42867546:G:T	3.955e-26	-9.89772e-11	-2.28323
42867910	chr1:42867910:G:C	5.27585e-26	-9.89772e-11	-1.99507
42868047	chr1:42868047:A:G	6.24695e-26	-9.89772e-11	-1.82612
42868421	chr1:42868421:G:T	3.71923e-26	-9.89772e-11	-2.34469
42868741	chr1:42868741:T:C	8.32014e-26	-9.89772e-11	-1.53953
42869158	chr1:42869158:A:G	1.08037e-25	-1.21119	-0.0671255
42869804	chr1:42869804:A:G	3.59976e-26	-9.89772e-11	-2.37734
42869942	chr1:42869942:G:A	9.04999e-26	-9.89772e-11	-1.45545
42870160	chr1:42870160:G:A	4.61025e-26	-9.89772e-11	-2.12993
42870327	chr1:42870327:G:A	5.00375e-26	-9.89772e-11	-2.04802
42870339	chr1:42870339:A:C	9.0939e-26	-9.89772e-11	-1.45061
42870822	chr1:42870822:C:T	1.53979e-25	-0.923981	-2.88865e-09
42871049	chr1:42871049:A:AC	3.6131e-26	-9.89772e-11	-2.37364
42871221	chr1:42871221:AT:A	3.61692e-26	-9.89772e-11	-2.37258
42871373	chr1:42871373:G:A	1.22171e-25	-0.102146	-1.05322
42871401	chr1:42871401:G:T	8.97252e-26	-9.89772e-11	-1.46404
42871642	chr1:42871642:G:A	3.61966e-26	-9.89772e-11	-2.37183
42872307	chr1:42872307:T:C	6.90007e-26	-1.27372	-0.452957
42872570	chr1:42872570:C:A	3.77188e-26	-9.89772e-11	-2.33063
42872711	chr1:42872711:G:A	3.59323e-26	-9.89772e-11	-2.37916
42873085	chr1:42873085:G:C	3.61064e-26	-9.89772e-11	-2.37432
42873172	chr1:42873172:G:T	5.08928e-25	-9.89772e-11	0.271512
42873421	chr1:42873421:C:T	3.81364e-26	-9.89772e-11	-2.31962
42873485	chr1:42873485:G:A	6.66586e-26	-9.89772e-11	-1.76121
42873580	chr1:42873580:G:A	4.38618e-26	-9.89772e-11	-2.17975
42874936	chr1:42874936:T:A	3.61106e-26	-9.89772e-11	-2.37421
42875188	chr1:42875188:A:G	3.10774e-26	-1.50782	-1.0165
42875251	chr1:42875251:T:C	3.83097e-26	-9.89772e-11	-2.31509
42875457	chr1:42875457:T:C	3.65768e-26	-9.89772e-11	-2.36138
42875574	chr1:42875574:A:G	3.68783e-26	-9.89772e-11	-2.35317
42875883	chr1:42875883:C:T	4.85239e-26	-9.89772e-11	-2.07874
42875991	chr1:42875991:A:G	1.18154e-26	-1.24558	-2.24581
42876330	chr1:42876330:G:A	8.69266e-27	-1.46453	-2.33379
42876372	chr1:42876372:T:C	8.57256e-26	-1.50964	-2.88865e-09
42876895	chr1:42876895:T:C	8.5555e-27	-1.46438	-2.34984
42876938	chr1:42876938:C:T	3.69894e-26	-9.89772e-11	-2.35016
42877199	chr1:42877199:G:A	8.60521e-26	-1.50584	-2.88865e-09
42877615	chr1:42877615:G:A	1.82706e-25	-0.950898	0.19798
42877743	chr1:42877743:G:A	1.05787e-25	-1.29937	-2.88865e-09
42877982	chr1:42877982:G:A	3.67325e-26	-9.89772e-11	-2.35713
42878150	chr1:42878150:G:A	4.63681e-26	-9.89772e-11	-2.12418
42878522	chr1:42878522:G:A	1.51235e-26	-0.884821	-2.35973
42878961	chr1:42878961:T:A	1.29409e-26	-1.06941	-2.331
42879186	chr1:42879186:G:A	4.029e-26	-9.89772e-11	-2.26469
42879250	chr1:42879250:AAG:A	6.15327e-26	-9.89772e-11	-1.84123
42879420	chr1:42879420:C:T	3.59656e-26	-9.89772e-11	-2.37823
42879776	chr1:42879776:A:G	3.82623e-26	-9.89772e-11	-2.31633
42879917	chr1:42879917:C:T	3.5906e-26	-9.89772e-11	-2.37989
42880055	chr1:42880055:C:T	8.67172e-27	-1.46459	-2.33614
42880383	chr1:42880383:C:T	1.16033e-25	-9.89772e-11	-1.20692
42880399	chr1:42880399:A:G	1.95872e-26	-0.825529	-2.16039
42880454	chr1:42880454:C:G	7.1788e-26	-9.89772e-11	-1.68708
42880472	chr1:42880472:C:T	9.73624e-27	-1.30459	-2.38035
42880488	chr1:42880488:C:A	3.94114e-26	-9.89772e-11	-2.28674
42880722	chr1:42880722:C:T	4.43778e-26	-9.89772e-11	-2.16806
42881006	chr1:42881006:G:A	7.25132e-26	-9.89772e-11	-1.67703
42881016	chr1:42881016:T:A	4.21402e-26	-9.89772e-11	-2.21979
42881198	chr1:42881198:A:G	3.63865e-26	-9.89772e-11	-2.3666
42881500	chr1:42881500:ATGT:A	8.54558e-27	-1.45557	-2.35981
42881506	chr1:42881506:A:G	3.77922e-26	-9.89772e-11	-2.32869
42881942	chr1:42881942:AAT:A	1.96252e-26	-1.4369	-1.54708
42882181	chr1:42882181:T:C	7.17524e-26	-9.89772e-11	-1.68757
42882229	chr1:42882229:G:A	9.58946e-27	-1.32043	-2.3797
42882254	chr1:42882254:C:T	9.06461e-27	-1.4236	-2.33282
42882273	chr1:42882273:T:C	6.71625e-26	-9.89772e-11	-1.75368
42882456	chr1:42882456:G:A	2.12593e-26	-1.50315	-1.40085
42882513	chr1:42882513:A:T	3.58823e-26	-9.89772e-11	-2.38055
42883060	chr1:42883060:G:A	3.86049e-26	-9.89772e-11	-2.30741
42883123	chr1:42883123:G:C	3.86549e-26	-9.89772e-11	-2.30612
42884166	chr1:42884166:C:T	1.80099e-26	-0.689864	-2.38001
42884294	chr1:42884294:C:T	3.76533e-26	-9.89772e-11	-2.33237
42884583	chr1:42884583:A:T	3.86446e-26	-9.89772e-11	-2.30639
42884591	chr1:42884591:A:G	5.01982e-26	0.131614	-2.17643
42884932	chr1:42884932:C:T	1.32831e-26	-1.04698	-2.32732
42885035	chr1:42885035:CTAGAT:C	1.34901e-26	-1.01077	-2.34807
42885080	chr1:42885080:C:T	1.5303e-26	-1.35781	-1.87493
42885151	chr1:42885151:A:G	1.62337e-26	-0.80437	-2.36933
42885676	chr1:42885676:G:A	3.68552e-26	-9.89772e-11	-2.3538
42886039	chr1:42886039:T:A	1.53677e-26	-0.852671	-2.37586
42886313	chr1:42886313:A:G	1.09831e-26	-1.27184	-2.2926
42886533	chr1:42886533:G:A	7.29005e-26	-9.89772e-11	-1.6717
42886750	chr1:42886750:T:C	7.26203e-26	-9.89772e-11	-1.67555
42886823	chr1:42886823:A:AG	1.69992e-26	-1.34446	-1.78317
42887014	chr1:42887014:A:G	1.50047e-26	-1.41727	-1.83515
42887031	chr1:42887031:G:T	6.44115e-26	-9.89772e-11	-1.7955
42887052	chr1:42887052:C:G	1.1698e-26	-1.28595	-2.21543
42887223	chr1:42887223:C:T	9.23252e-27	-1.42443	-2.31363
42887324	chr1:42887324:A:T	1.31302e-26	-1.35306	-2.03282
42887542	chr1:42887542:G:A	3.58823e-26	-9.89772e-11	-2.38055
42887659	chr1:42887659:A:G	5.64072e-26	-9.89772e-11	-1.9282
42887733	chr1:42887733:C:T	3.7992e-26	-9.89772e-11	-2.32342
42887753	chr1:42887753:A:T	3.86884e-26	-9.89772e-11	-2.30525
42888104	chr1:42888104:G:C	1.36759e-26	-1.34468	-2.00047
42888249	chr1:42888249:C:T	1.70283e-26	-0.748449	-2.37747
42888347	chr1:42888347:G:A	9.12609e-27	-1.38302	-2.36663
42888788	chr1:42888788:G:T	3.84019e-26	-9.89772e-11	-2.31269
42888871	chr1:42888871:C:G	1.51738e-26	-1.32766	-1.91357
42889066	chr1:42889066:G:A	6.29952e-26	-9.89772e-11	-1.81774
42889543	chr1:42889543:T:C	4.1005e-26	-9.89772e-11	-2.2471
42889949	chr1:42889949:C:T	3.58692e-26	-9.89772e-11	-2.38091
42890282	chr1:42890282:TC:T	1.06207e-26	-1.24351	-2.35449
42890540	chr1:42890540:C:A	7.92878e-27	-1.51028	-2.38002
42890584	chr1:42890584:C:T	3.60302e-26	-9.89772e-11	-2.37644
42890950	chr1:42890950:A:G	3.85846e-26	-9.89772e-11	-2.30794
42891094	chr1:42891094:T:C	3.60799e-26	-9.89772e-11	-2.37506
42891250	chr1:42891250:G:T	3.87996e-25	-9.89772e-11	0.000201461
42891402	chr1:42891402:G:A	8.82607e-26	-9.89772e-11	-1.4805
42891453	chr1:42891453:C:T	3.87628e-26	-9.89772e-11	-2.30333
42891698	chr1:42891698:G:T	5.02214e-26	-9.89772e-11	-2.04435
42891707	chr1:42891707:C:T	7.53834e-26	-9.89772e-11	-1.63821
42891929	chr1:42891929:T:C	1.36821e-26	-1.34176	-2.00295
42892139	chr1:42892139:GAC:G	1.25126e-26	-1.06664	-2.36742
42892307	chr1:42892307:A:T	1.56219e-26	-0.953263	-2.25886
42892479	chr1:42892479:G:A	3.57031e-25	-9.89772e-11	-0.0829716
42892505	chr1:42892505:T:C	4.23979e-26	-9.89772e-11	-2.2137
42892722	chr1:42892722:G:A	3.38017e-25	-9.89772e-11	-0.137699
42893053	chr1:42893053:G:A	2.32429e-26	-0.446191	-2.3686
42893234	chr1:42893234:T:C	4.4698e-26	-9.89772e-11	-2.16087
42893348	chr1:42893348:G:A	5.39958e-26	-9.89772e-11	-1.97189
42893427	chr1:42893427:T:C	7.44832e-26	-9.89772e-11	-1.65022
42893531	chr1:42893531:G:A	7.48622e-26	-9.89772e-11	-1.64514
42894361	chr1:42894361:C:T	3.70119e-26	-9.89772e-11	-2.34956
42894449	chr1:42894449:C:T	2.07889e-26	-0.877429	-2.04895
42895305	chr1:42895305:T:C	3.60809e-25	-9.89772e-11	-0.0724458
42895341	chr1:42895341:T:A	5.55782e-26	-9.89772e-11	-1.943
42895377	chr1:42895377:T:G	8.24065e-27	-1.47102	-2.3807
42895543	chr1:42895543:T:C	1.55698e-26	-0.91337	-2.30209
42896129	chr1:42896129:A:T	1.76629e-26	-0.782061	-2.30727
42896214	chr1:42896214:T:C	5.70096e-26	-0.496471	-1.4211
42896384	chr1:42896384:C:A	3.89861e-26	-9.89772e-11	-2.29759
42896571	chr1:42896571:A:G	4.53386e-26	-9.89772e-11	-2.14663
42897156	chr1:42897156:G:A	3.58858e-26	-9.89772e-11	-2.38045
42897193	chr1:42897193:G:A	4.08198e-26	-9.89772e-11	-2.25163
42897636	chr1:42897636:A:G	1.43639e-26	-0.919212	-2.37686
42898911	chr1:42898911:C:T	9.62302e-26	-9.89772e-11	-1.39405
42899078	chr1:42899078:C:A	1.04848e-26	-1.23129	-2.37958
42899385	chr1:42899385:G:C	4.77056e-26	-9.89772e-11	-2.09575
42899423	chr1:42899423:G:T	8.56871e-27	-1.50945	-2.30323
42899912	chr1:42899912:G:A	1.56505e-25	-9.89772e-11	-0.907709
42900409	chr1:42900409:G:T	4.36936e-26	-9.89772e-11	-2.18359
42900832	chr1:42900832:T:G	3.69585e-26	-0.630136	-1.72086
42900876	chr1:42900876:T:C	7.67674e-25	-9.89772e-11	0.682571
42901090	chr1:42901090:T:C	1.38101e-25	0.732997	-1.7658
42901257	chr1:42901257:T:C	1.58154e-25	-9.89772e-11	-0.897224
42901972	chr1:42901972:C:T	8.33964e-27	-1.4653	-2.37447
42902055	chr1:42902055:A:C	1.47657e-26	-1.00704	-2.26145
42902430	chr1:42902430:G:A	4.75824e-26	-9.89772e-11	-2.09833
42902479	chr1:42902479:C:T	2.93642e-26	-0.443569	-2.13745
42902673	chr1:42902673:A:G	1.18708e-25	-9.89772e-11	-1.18413
42903334	chr1:42903334:G:A	2.30458e-26	-0.76223	-2.06108
42903634	chr1:42903634:C:T	1.90078e-26	-0.730116	-2.28583
42903868	chr1:42903868:G:A	4.89352e-26	-9.89772e-11	-2.0703
42904012	chr1:42904012:G:T	5.91602e-26	-9.89772e-11	-1.88054
42904016	chr1:42904016:C:T	1.16048e-26	-1.14821	-2.36116
42904247	chr1:42904247:C:T	4.29164e-26	-9.89772e-11	-2.20154
42904315	chr1:42904315:G:A	4.25569e-26	-9.89772e-11	-2.20995
42904329	chr1:42904329:T:C	5.01887e-26	-9.89772e-11	-2.045
42904406	chr1:42904406:A:T	4.42668e-26	-9.89772e-11	-2.17056
42904410	chr1:42904410:C:G	3.89417e-26	-9.89772e-11	-2.29873
42905044	chr1:42905044:T:C	3.61181e-26	-9.89772e-11	-2.374
42905236	chr1:42905236:G:C	9.71487e-26	-1.38455	-2.88865e-09
42905237	chr1:42905237:T:C	9.68632e-26	-1.38749	-2.88865e-09
42905408	chr1:42905408:C:T	2.10419e-26	-0.945723	-1.96856
42905469	chr1:42905469:A:C	8.97711e-27	-1.44248	-2.32364
42905607	chr1:42905607:G:A	2.09036e-26	-0.989797	-1.93108
42906030	chr1:42906030:T:C	9.27985e-26	-1.43036	-2.88865e-09
42906131	chr1:42906131:C:T	2.54485e-26	-0.433421	-2.29071
42906329	chr1:42906329:G:A	2.3851e-26	-1.00401	-1.78496
42906604	chr1:42906604:C:A	6.7152e-26	-9.89772e-11	-1.75384
42907132	chr1:42907132:C:T	8.96632e-26	-9.89772e-11	-1.46473
42907565	chr1:42907565:C:A	3.69922e-26	-9.89772e-11	-2.35009
42907612	chr1:42907612:G:A	4.25344e-26	-9.89772e-11	-2.21048
42907659	chr1:42907659:A:G	3.04104e-26	-1.00672	-1.53928
42907874	chr1:42907874:A:C	4.53788e-26	-9.89772e-11	-2.14575
42907991	chr1:42907991:G:A	1.24542e-25	-9.89772e-11	-1.13615
42908423	chr1:42908423:A:G	4.69635e-26	-9.89772e-11	-2.11142
42908443	chr1:42908443:C:T	7.70438e-26	-9.89772e-11	-1.61642
42908827	chr1:42908827:A:G	8.06841e-27	-1.49563	-2.37721
42908950	chr1:42908950:A:G	1.08757e-25	-9.89772e-11	-1.27167
42909007	chr1:42909007:C:T	2.40344e-25	-0.478721	-2.88865e-09
42909022	chr1:42909022:T:G	4.45494e-26	-9.89772e-11	-2.1642
42909410	chr1:42909410:G:A	4.29648e-26	-9.89772e-11	-2.20041
42909488	chr1:42909488:G:A	9.1541e-27	-1.36744	-2.37915
42909624	chr1:42909624:G:T	8.58138e-26	-1.50861	-2.88865e-09
42909743	chr1:42909743:A:T	4.22751e-26	-9.89772e-11	-2.2166
42909827	chr1:42909827:T:C	4.46698e-26	-9.89772e-11	-2.1615
42910144	chr1:42910144:C:T	4.32383e-26	-9.89772e-11	-2.19407
42910680	chr1:42910680:A:G	5.68024e-26	-9.89772e-11	-1.92122
42910923	chr1:42910923:C:CA	1.07165e-26	-1.24846	-2.34055
42911001	chr1:42911001:A:C	1.08542e-25	-1.27366	-2.88865e-09
42911280	chr1:42911280:G:A	4.47766e-25	0.143478	-2.88865e-09
42911534	chr1:42911534:C:T	4.51301e-26	-9.89772e-11	-2.15124
42911686	chr1:42911686:A:G	1.95899e-26	-0.989925	-1.99586
42911784	chr1:42911784:C:T	1.01269e-26	-1.45981	-2.18579
42911868	chr1:42911868:A:C	1.38785e-26	-0.986981	-2.34347
42911967	chr1:42911967:C:T	1.35703e-25	-1.05033	-2.88865e-09
42912107	chr1:42912107:A:G	1.08625e-25	-9.89772e-11	-1.2729
42912465	chr1:42912465:G:A	4.38206e-26	-9.89772e-11	-2.18069
42913485	chr1:42913485:A:C	4.45288e-26	-9.89772e-11	-2.16466
42913550	chr1:42913550:A:G	4.53462e-26	-9.89772e-11	-2.14647
42913794	chr1:42913794:T:G	4.23787e-26	-9.89772e-11	-2.21415
42913989	chr1:42913989:G:A	9.05017e-26	-9.89772e-11	-1.45543
42914009	chr1:42914009:GA:G	8.12394e-26	-1.36658	-0.196812
42914079	chr1:42914079:C:A	3.61812e-26	-9.89772e-11	-2.37225
42914219	chr1:42914219:G:A	8.73766e-26	-1.49057	-2.88865e-09
42914591	chr1:42914591:G:A	9.68912e-27	-1.31138	-2.37841
42914869	chr1:42914869:C:T	1.41078e-25	-9.89772e-11	-1.01148
42915355	chr1:42915355:A:G	8.37077e-27	-1.46023	-2.37582
42915590	chr1:42915590:A:C	4.9846e-26	-9.89772e-11	-2.05186
42915659	chr1:42915659:T:C	8.84085e-26	-9.89772e-11	-1.47883
42915698	chr1:42915698:T:C	1.96988e-26	-1.10252	-1.87772
42915797	chr1:42915797:A:C	1.35968e-26	-1.11377	-2.23719
42915803	chr1:42915803:T:C	1.53901e-26	-1.18953	-2.03753
42916104	chr1:42916104:A:T	4.48519e-26	-9.89772e-11	-2.15743
42916316	chr1:42916316:C:G	9.27334e-26	-1.43107	-2.88865e-09
42916324	chr1:42916324:G:A	1.72398e-26	-1.0652	-2.04838
42916425	chr1:42916425:G:A	1.06258e-25	-9.89772e-11	-1.29492
42917051	chr1:42917051:C:T	9.10467e-26	-9.89772e-11	-1.44942
42917058	chr1:42917058:C:T	4.63424e-26	-9.89772e-11	-2.12474
42917059	chr1:42917059:G:A	4.22266e-26	-9.89772e-11	-2.21774
42917122	chr1:42917122:G:T	4.22676e-26	-9.89772e-11	-2.21677
42917187	chr1:42917187:G:A	4.16336e-26	-9.89772e-11	-2.23189
42917337	chr1:42917337:T:C	1.13457e-26	-1.25715	-2.2748
42917356	chr1:42917356:C:T	8.37724e-27	-1.49119	-2.34409
42917412	chr1:42917412:C:T	3.77305e-25	-9.89772e-11	-0.0277409
42917437	chr1:42917437:C:T	3.70934e-26	-9.89772e-11	-2.34736
42917456	chr1:42917456:A:G	4.27695e-26	-9.89772e-11	-2.20497
42917481	chr1:42917481:G:A	5.17391e-26	-9.89772e-11	-2.01458
42917518	chr1:42917518:G:A	4.70701e-26	-9.89772e-11	-2.10916
42917749	chr1:42917749:T:C	9.45902e-26	-9.89772e-11	-1.41124
42918451	chr1:42918451:A:G	4.9812e-26	-9.89772e-11	-2.05254
42918558	chr1:42918558:A:G	5.29402e-26	-9.89772e-11	-1.99163
42918769	chr1:42918769:A:C	3.60532e-26	-9.89772e-11	-2.3758
42919039	chr1:42919039:T:C	4.51084e-26	-9.89772e-11	-2.15173
42919040	chr1:42919040:G:A	4.11267e-26	-9.89772e-11	-2.24414
42919047	chr1:42919047:T:C	4.50477e-26	-9.89772e-11	-2.15307
42919048	chr1:42919048:G:A	5.03103e-26	-9.89772e-11	-2.04258
42919053	chr1:42919053:A:G	4.28312e-26	-9.89772e-11	-2.20353
42919066	chr1:42919066:G:A	7.76739e-26	-9.89772e-11	-1.60827
42919491	chr1:42919491:C:T	5.51857e-26	-9.89772e-11	-1.95009
42919747	chr1:42919747:A:C	3.82392e-26	-9.89772e-11	-2.31693
42919792	chr1:42919792:C:T	1.06466e-25	-1.29297	-2.88865e-09
42920069	chr1:42920069:A:C	4.51533e-26	-9.89772e-11	-2.15073
42920115	chr1:42920115:T:C	4.34335e-26	-9.89772e-11	-2.18956
42920425	chr1:42920425:A:C	3.72013e-26	-9.89772e-11	-2.34445
42920645	chr1:42920645:T:C	1.34573e-26	-1.33933	-2.02194
42920955	chr1:42920955:G:A	3.61695e-26	-9.89772e-11	-2.37258
42921781	chr1:42921781:G:A	9.1995e-26	-1.43906	-2.88865e-09
42922021	chr1:42922021:T:A	1.58215e-26	-0.892769	-2.30666
42922088	chr1:42922088:G:A	5.07056e-26	-9.89772e-11	-2.03476
42922321	chr1:42922321:C:T	1.45071e-26	-1.00692	-2.27924
42922508	chr1:42922508:G:A	4.46601e-26	-9.89772e-11	-2.16171
42922597	chr1:42922597:C:A	4.64685e-26	-9.89772e-11	-2.12202
42922861	chr1:42922861:A:G	4.60943e-26	-9.89772e-11	-2.13011
42923219	chr1:42923219:A:G	3.78672e-26	-9.89772e-11	-2.32671
42923244	chr1:42923244:T:A	1.70563e-26	-0.856387	-2.26789
42923331	chr1:42923331:G:C	4.11349e-26	-0.358206	-1.88573
42923735	chr1:42923735:C:G	1.08826e-25	-1.27104	-2.88865e-09
42923836	chr1:42923836:G:A	3.60285e-26	-9.89772e-11	-2.37648
42923869	chr1:42923869:C:G	4.73038e-26	-0.268056	-1.83615
42924127	chr1:42924127:G:T	8.70201e-26	-1.49466	-2.88865e-09
42924199	chr1:42924199:A:G	3.73743e-26	-9.89772e-11	-2.33981
42924454	chr1:42924454:C:G	1.44642e-26	-0.915156	-2.37396
42924983	chr1:42924983:G:A	9.60575e-26	-1.39585	-2.88865e-09
42925105	chr1:42925105:G:A	4.71531e-26	-9.89772e-11	-2.10739
42925236	chr1:42925236:A:G	4.28572e-26	-9.89772e-11	-2.20292
42925616	chr1:42925616:C:A	5.76705e-26	-9.89772e-11	-1.90605
42926981	chr1:42926981:G:A	4.23346e-26	-9.89772e-11	-2.21519
42927897	chr1:42927897:C:A	5.81707e-26	-9.89772e-11	-1.89741
42928025	chr1:42928025:C:T	4.55415e-26	-9.89772e-11	-2.14217
42928041	chr1:42928041:G:A	4.48864e-26	-9.89772e-11	-2.15666
42928080	chr1:42928080:C:T	4.04469e-26	-9.89772e-11	-2.2608
42928107	chr1:42928107:C:T	4.08796e-26	-9.89772e-11	-2.25016
42928210	chr1:42928210:G:A	5.77458e-26	-9.89772e-11	-1.90474
42928701	chr1:42928701:G:C	5.42755e-26	-9.89772e-11	-1.96672
42928800	chr1:42928800:A:G	3.88745e-26	-9.89772e-11	-2.30046
42928814	chr1:42928814:C:G	5.53842e-26	-9.89772e-11	-1.9465
42928941	chr1:42928941:T:C	5.90618e-26	-9.89772e-11	-1.88221
42929050	chr1:42929050:T:C	3.70316e-26	-9.89772e-11	-2.34902
42929216	chr1:42929216:G:A	4.25722e-26	-9.89772e-11	-2.20959
42929422	chr1:42929422:A:C	4.9328e-26	-9.89772e-11	-2.0623
42930540	chr1:42930540:ACT:A	4.42224e-26	-9.89772e-11	-2.17156
42930725	chr1:42930725:G:A	6.98913e-26	-9.89772e-11	-1.71385
42930743	chr1:42930743:G:A	8.28327e-25	1.56673	-0.808116
42931563	chr1:42931563:C:T	1.17354e-25	-1.1956	-2.88865e-09
42931614	chr1:42931614:T:C	3.67807e-26	-9.89772e-11	-2.35582
42932453	chr1:42932453:A:G	7.28047e-26	-9.89772e-11	-1.67301
42932725	chr1:42932725:A:G	3.24821e-26	-0.635127	-1.84498
42932806	chr1:42932806:C:G	1.23422e-26	-1.06965	-2.37812
42932844	chr1:42932844:C:A	3.658e-26	-9.89772e-11	-2.36129
42933104	chr1:42933104:G:T	3.84256e-26	-0.32368	-1.98839
42933151	chr1:42933151:T:C	1.18749e-25	-9.89772e-11	-1.18378
42933228	chr1:42933228:C:T	1.7878e-25	-9.89772e-11	-0.774637
42933316	chr1:42933316:C:T	4.07712e-26	-0.401764	-1.85105
42933357	chr1:42933357:T:C	3.66243e-26	-9.89772e-11	-2.36008
42933496	chr1:42933496:G:T	6.59596e-25	0.490158	0.0406762
42934015	chr1:42934015:A:C	8.74404e-27	-1.47154	-2.32088
42934325	chr1:42934325:A:G	8.07124e-27	-1.5001	-2.37239
42934345	chr1:42934345:C:T	3.05947e-25	1.24011	-1.4775
42934504	chr1:42934504:C:T	8.09352e-27	-1.49817	-2.37156
42934569	chr1:42934569:C:T	8.58852e-26	-1.50778	-2.88865e-09
42934673	chr1:42934673:C:A	1.06561e-26	-1.21416	-2.38051
42934681	chr1:42934681:C:T	9.25993e-27	-1.35503	-2.38007
42934714	chr1:42934714:C:T	4.40768e-26	-9.89772e-11	-2.17486
42934876	chr1:42934876:A:T	2.26835e-25	1.17932	-1.71589
42935066	chr1:42935066:A:G	8.03891e-27	-1.50296	-2.37354
42935828	chr1:42935828:C:T	2.03135e-25	1.08529	-1.73221
42936144	chr1:42936144:A:G	3.81999e-26	-9.89772e-11	-2.31796
42936158	chr1:42936158:A:G	1.69406e-25	0.899697	-1.72819
42936219	chr1:42936219:G:A	4.87382e-26	-9.89772e-11	-2.07433
42936383	chr1:42936383:T:C	1.92792e-25	1.05599	-1.75518
42936874	chr1:42936874:G:A	2.37687e-25	1.13415	-1.62399
42936936	chr1:42936936:T:C	1.27561e-26	-1.18809	-2.22669
42937037	chr1:42937037:T:C	5.43601e-26	-1.32873	-0.636435
42937278	chr1:42937278:T:G	4.86173e-26	-9.89772e-11	-2.07681
42937869	chr1:42937869:G:A	1.23064e-26	-1.19754	-2.25314
42938000	chr1:42938000:C:T	3.82732e-26	-0.771652	-1.54439
42938005	chr1:42938005:G:A	3.8022e-26	-9.89772e-11	-2.32263
42938821	chr1:42938821:G:A	8.11519e-26	-9.89772e-11	-1.56447
42939042	chr1:42939042:T:C	2.26657e-25	0.811087	-1.34844
42939154	chr1:42939154:G:A	5.00067e-26	-9.89772e-11	-2.04864
42939555	chr1:42939555:T:C	3.93406e-26	-9.89772e-11	-2.28854
42939791	chr1:42939791:C:T	5.20781e-26	-9.89772e-11	-2.00805
42939875	chr1:42939875:C:T	2.55936e-25	0.930395	-1.34626
42940055	chr1:42940055:C:CACTTCCTT	2.35724e-25	0.895838	-1.39397
42940202	chr1:42940202:G:A	4.78114e-26	-9.89772e-11	-2.09353
42940442	chr1:42940442:G:A	7.36673e-25	1.15269	-0.511344
42940483	chr1:42940483:C:G	3.12483e-25	-9.89772e-11	-0.216243
42940741	chr1:42940741:C:T	4.3751e-26	-9.89772e-11	-2.18228
42940808	chr1:42940808:T:C	4.21569e-26	-9.89772e-11	-2.2194
42941029	chr1:42941029:C:T	7.47448e-26	-1.3218	-0.324917
42941030	chr1:42941030:G:A	1.11473e-26	-1.22901	-2.32058
42941413	chr1:42941413:G:A	3.7656e-26	-9.89772e-11	-2.3323
42941609	chr1:42941609:G:A	1.07132e-25	-1.28674	-2.88865e-09
42942899	chr1:42942899:C:G	1.13443e-26	-1.15132	-2.38076
42943295	chr1:42943295:G:A	3.59015e-24	2.12883	0.0963286
42943423	chr1:42943423:ACT:A	6.44631e-26	-9.89772e-11	-1.7947
42943508	chr1:42943508:G:T	1.00956e-26	-1.47719	-2.17151
42943528	chr1:42943528:A:G	1.93618e-25	-0.694908	-2.88865e-09
42943693	chr1:42943693:T:C	1.23028e-26	-1.46321	-1.98775
42943901	chr1:42943901:T:C	4.60186e-26	-9.89772e-11	-2.13175
42943948	chr1:42943948:G:T	5.1444e-26	-9.89772e-11	-2.0203
42944021	chr1:42944021:C:T	8.39647e-26	-9.89772e-11	-1.5304
42944227	chr1:42944227:A:T	3.67227e-26	-9.89772e-11	-2.3574
42944652	chr1:42944652:A:C	1.11502e-25	-9.89772e-11	-1.24676
42945157	chr1:42945157:GC:G	1.07241e-26	-1.20745	-2.38085
42945159	chr1:42945159:A:T	1.09975e-26	-1.1822	-2.38093
42945188	chr1:42945188:G:A	4.01799e-26	-0.992198	-1.27523
42945316	chr1:42945316:G:A	4.05959e-26	-9.89772e-11	-2.25713
42945367	chr1:42945367:C:G	2.18805e-24	2.21721	-0.487241
42945619	chr1:42945619:G:A	6.44742e-26	-0.460959	-1.33357
42945683	chr1:42945683:T:C	1.47759e-26	-0.987731	-2.28007
42945696	chr1:42945696:C:T	3.01224e-24	2.10703	-0.057388
42945718	chr1:42945718:C:T	6.03812e-26	-9.89772e-11	-1.86012
42945925	chr1:42945925:G:A	3.93806e-26	-0.981581	-1.30594
42946085	chr1:42946085:G:C	5.46765e-26	-9.89772e-11	-1.95936
42946158	chr1:42946158:G:A	2.67142e-24	2.1015	-0.171928
42946160	chr1:42946160:C:T	4.80925e-26	-0.965757	-1.12191
42946380	chr1:42946380:G:A	8.6599e-26	-1.49951	-2.88865e-09
42946466	chr1:42946466:T:TA	1.46779e-26	-0.976119	-2.29833
42946588	chr1:42946588:G:A	4.05548e-26	-1.01159	-1.24655
42946590	chr1:42946590:G:A	1.31921e-26	-1.00051	-2.38067
42946672	chr1:42946672:A:G	2.49804e-24	2.17284	-0.31037
42946675	chr1:42946675:A:G	4.42082e-26	-0.988919	-1.18296
42946709	chr1:42946709:C:T	1.00567e-25	-1.34997	-2.88865e-09
42946784	chr1:42946784:C:T	3.85174e-26	-1.45353	-0.856156
42946798	chr1:42946798:T:C	1.28934e-26	-1.02322	-2.38086
42946984	chr1:42946984:G:A	3.87845e-26	-1.45096	-0.851815
42947056	chr1:42947056:T:C	2.58733e-24	2.10571	-0.208122
42947122	chr1:42947122:A:G	2.56486e-24	2.0792	-0.19033
42947462	chr1:42947462:C:T	1.77842e-25	-9.89772e-11	-0.779897
42947463	chr1:42947463:G:A	7.60543e-26	-9.89772e-11	-1.62935
42947648	chr1:42947648:G:C	3.92684e-26	-1.45105	-0.839324
42947690	chr1:42947690:C:T	3.87312e-26	-1.46215	-0.841995
42947982	chr1:42947982:A:G	2.46358e-25	0.394535	-0.848543
42948064	chr1:42948064:A:G	3.86612e-26	-1.45161	-0.854348
42948375	chr1:42948375:T:C	9.75988e-27	-1.4969	-2.18561
42948662	chr1:42948662:C:T	4.04298e-26	-9.89772e-11	-2.26123
42948776	chr1:42948776:A:G	4.05929e-26	-1.45085	-0.806354
42948834	chr1:42948834:G:A	3.63221e-26	-9.89772e-11	-2.36837
42948891	chr1:42948891:C:T	1.12847e-25	-1.23476	-2.88865e-09
42948892	chr1:42948892:G:A	1.05385e-26	-1.22565	-2.38011
42948894	chr1:42948894:T:C	1.03108e-26	-1.25429	-2.37332
42948927	chr1:42948927:G:C	1.24277e-25	-9.89772e-11	-1.13828
42948937	chr1:42948937:G:A	3.66038e-26	-9.89772e-11	-2.36064
42948985	chr1:42948985:T:G	4.16243e-26	-1.44081	-0.791298
42949047	chr1:42949047:G:A	5.07998e-26	-9.89772e-11	-2.0329
42949344	chr1:42949344:T:C	1.87333e-26	-0.818513	-2.21198
42949617	chr1:42949617:G:T	4.99263e-25	1.65045	-1.39811
42949782	chr1:42949782:T:A	2.09004e-26	-0.713166	-2.20786
42949794	chr1:42949794:G:T	4.06388e-26	-1.45547	-0.800597
42949811	chr1:42949811:A:G	3.86334e-26	-9.89772e-11	-2.30668
42949872	chr1:42949872:T:C	1.88604e-26	-0.82711	-2.19662
42949873	chr1:42949873:G:A	1.70202e-26	-0.821425	-2.30497
42950220	chr1:42950220:C:T	4.77946e-26	-9.89772e-11	-2.09388
42950323	chr1:42950323:C:T	4.72388e-26	-9.89772e-11	-2.10558
42950462	chr1:42950462:T:C	4.59995e-26	-1.45398	-0.678186
42950487	chr1:42950487:G:A	8.13868e-27	-1.48926	-2.37491
42950750	chr1:42950750:A:G	1.64882e-26	-0.848205	-2.30995
42950843	chr1:42950843:C:T	3.49294e-26	-0.148124	-2.25934
42950948	chr1:42950948:T:C	3.77468e-26	-9.89772e-11	-2.32989
42951030	chr1:42951030:C:T	1.03355e-25	-9.89772e-11	-1.32262
42951110	chr1:42951110:C:T	4.08652e-26	-1.44948	-0.801034
42951360	chr1:42951360:GA:G	3.34178e-26	-0.155417	-2.29629
42951460	chr1:42951460:A:G	4.75755e-26	-9.89772e-11	-2.09848
42951479	chr1:42951479:T:G	3.00958e-25	1.68808	-1.9419
42951671	chr1:42951671:T:G	6.7423e-26	-9.89772e-11	-1.74981
42951728	chr1:42951728:G:A	1.80559e-25	-9.89772e-11	-0.764735
42951740	chr1:42951740:C:CTGG	3.63333e-26	-9.89772e-11	-2.36806
42951753	chr1:42951753:C:T	1.1274e-26	-1.19971	-2.33859
42951780	chr1:42951780:C:T	6.75206e-26	-9.89772e-11	-1.74836
42952355	chr1:42952355:C:T	3.83357e-26	-0.0791747	-2.23524
42952385	chr1:42952385:AT:A	4.04935e-26	-1.45033	-0.80932
42952981	chr1:42952981:C:T	3.61359e-26	-9.89772e-11	-2.37351
42953034	chr1:42953034:T:C	6.93167e-26	-9.89772e-11	-1.72211
42953279	chr1:42953279:C:T	1.54188e-25	-0.92262	-2.88865e-09
42953420	chr1:42953420:A:T	5.80376e-25	1.78996	-1.38708
42953544	chr1:42953544:C:T	1.03002e-25	-9.89772e-11	-1.32605
42953683	chr1:42953683:C:A	4.45488e-26	0.0221346	-2.18634
42954034	chr1:42954034:G:C	4.13488e-26	-1.44198	-0.79677
42954066	chr1:42954066:G:A	2.96083e-26	-0.19943	-2.37331
42954365	chr1:42954365:A:T	3.73853e-26	-9.89772e-11	-2.33952
42954483	chr1:42954483:T:C	3.96708e-26	-0.0934414	-2.18674
42954521	chr1:42954521:G:A	3.66299e-26	-9.89772e-11	-2.35993
42955401	chr1:42955401:G:C	1.48239e-26	-0.914167	-2.35039
42955592	chr1:42955592:G:A	2.98303e-26	-0.191609	-2.37366
42955853	chr1:42955853:C:T	1.52035e-26	-0.89127	-2.348
42955936	chr1:42955936:C:T	3.98546e-26	-9.89772e-11	-2.27556
42956187	chr1:42956187:T:C	4.22546e-26	-9.89772e-11	-2.21708
42956333	chr1:42956333:G:A	2.79375e-24	2.05651	-0.08217
42956370	chr1:42956370:T:A	3.46649e-26	-0.209016	-2.20605
42956712	chr1:42956712:C:T	3.66904e-26	-9.89772e-11	-2.35828
42956945	chr1:42956945:CA:C	4.16359e-26	-9.89772e-11	-2.23183
42956974	chr1:42956974:T:A	1.53721e-26	-0.937128	-2.29111
42957090	chr1:42957090:T:A	3.60814e-26	-9.89772e-11	-2.37502
42957310	chr1:42957310:A:C	2.89767e-26	-0.834644	-1.75966
42957653	chr1:42957653:C:T	3.60969e-26	-9.89772e-11	-2.37459
42957732	chr1:42957732:A:G	3.23224e-26	-0.175386	-2.30965
42957921	chr1:42957921:T:C	2.0555e-25	-0.635106	-2.88865e-09
42957951	chr1:42957951:T:C	2.50213e-26	-1.47113	-1.26994
42958014	chr1:42958014:C:G	1.13751e-26	-1.15974	-2.36963
42958331	chr1:42958331:C:G	1.46222e-25	-9.89772e-11	-0.975671
42959075	chr1:42959075:G:C	6.50285e-26	-9.89772e-11	-1.78597
42959141	chr1:42959141:C:G	4.00396e-26	-1.45753	-0.813391
42959206	chr1:42959206:A:T	8.57427e-26	-1.50944	-2.88865e-09
42959411	chr1:42959411:G:T	3.52168e-26	-0.305314	-2.09396
42959562	chr1:42959562:A:G	4.33442e-26	-9.89772e-11	-2.19162
42959582	chr1:42959582:G:A	5.04037e-26	-9.89772e-11	-2.04073
42959989	chr1:42959989:T:C	3.8568e-26	-9.89772e-11	-2.30837
42960019	chr1:42960019:A:G	3.81846e-26	-9.89772e-11	-2.31836
42960313	chr1:42960313:A:G	5.16964e-26	-9.89772e-11	-2.01541
42960373	chr1:42960373:A:T	1.09067e-26	-1.20118	-2.37023
42960920	chr1:42960920:C:T	3.06233e-24	1.95353	0.112603
42961204	chr1:42961204:C:G	3.58735e-26	-9.89772e-11	-2.38079
42961244	chr1:42961244:A:G	2.36146e-26	-0.689699	-2.10923
42961336	chr1:42961336:C:T	2.00399e-26	-0.664123	-2.29894
42961547	chr1:42961547:T:A	3.73276e-26	-0.140942	-2.20012
42961654	chr1:42961654:G:A	4.34673e-26	-9.89772e-11	-2.18878
42961717	chr1:42961717:T:C	1.967e-26	-0.679085	-2.30261
42961782	chr1:42961782:C:T	1.81465e-26	-0.817794	-2.24452
42961944	chr1:42961944:G:A	1.96549e-26	-0.678252	-2.30421
42962342	chr1:42962342:C:T	5.14577e-26	-9.89772e-11	-2.02003
42962489	chr1:42962489:G:T	1.24566e-26	-1.25619	-2.18235
42962910	chr1:42962910:A:G	1.18003e-26	-1.25542	-2.23725
42963086	chr1:42963086:A:G	1.4053e-24	1.36085	-0.0736373
42963268	chr1:42963268:G:A	1.22835e-26	-1.27902	-2.17352
42963434	chr1:42963434:T:C	1.17273e-24	1.17277	-0.0664687
42963672	chr1:42963672:C:T	9.79145e-27	-1.32073	-2.35855
42963856	chr1:42963856:G:T	9.83668e-27	-1.30078	-2.3739
42964083	chr1:42964083:C:A	9.74203e-27	-1.33803	-2.34632
42964589	chr1:42964589:C:T	1.14245e-24	0.973422	0.106717
42964678	chr1:42964678:G:A	9.16552e-27	-1.50064	-2.24471
42964764	chr1:42964764:G:A	5.11452e-26	0.253949	-2.28008
42965212	chr1:42965212:G:A	2.84092e-26	-1.4762	-1.13788
42965322	chr1:42965322:T:A	7.56327e-26	-9.89772e-11	-1.63491
42965779	chr1:42965779:A:G	3.63323e-26	-9.89772e-11	-2.36809
42965851	chr1:42965851:C:T	7.53763e-26	-9.89772e-11	-1.6383
42965857	chr1:42965857:A:G	9.46269e-27	-1.50205	-2.21138
42966028	chr1:42966028:G:A	5.67497e-26	-9.89772e-11	-1.92214
42966236	chr1:42966236:A:G	1.01518e-25	-9.89772e-11	-1.34056
42966348	chr1:42966348:T:C	1.69652e-25	-0.827042	-2.88865e-09
42966454	chr1:42966454:G:A	1.28727e-24	1.11788	0.0816092
42966465	chr1:42966465:C:T	1.14143e-24	1.09982	-0.0205849
42966467	chr1:42966467:C:T	1.07197e-25	-9.89772e-11	-1.28613
42966604	chr1:42966604:G:C	1.14179e-24	0.978132	0.10143
42966886	chr1:42966886:G:A	7.46799e-26	-1.33553	-0.312051
42966914	chr1:42966914:T:C	4.56559e-26	-9.89772e-11	-2.13966
42967070	chr1:42967070:A:G	5.36208e-26	0.330562	-2.30942
42967177	chr1:42967177:CAG:C	9.43955e-27	-1.35893	-2.35695
42967213	chr1:42967213:G:A	3.61402e-26	-9.89772e-11	-2.37339
42967254	chr1:42967254:A:T	3.77733e-26	-9.89772e-11	-2.32919
42967332	chr1:42967332:T:C	4.26539e-26	-9.89772e-11	-2.20768
42967395	chr1:42967395:G:A	2.76198e-26	-1.46994	-1.17232
42967615	chr1:42967615:C:G	1.11673e-26	-1.50595	-2.04185
42967799	chr1:42967799:G:A	1.09431e-26	-1.49945	-2.06864
42968113	chr1:42968113:G:A	1.81372e-26	-1.26271	-1.80011
42968303	chr1:42968303:A:G	8.20155e-26	-9.89772e-11	-1.55389
42968378	chr1:42968378:T:C	8.33281e-26	-9.89772e-11	-1.53801
42968659	chr1:42968659:A:G	3.59102e-26	-9.89772e-11	-2.37977
42968747	chr1:42968747:G:C	1.06515e-25	-1.29251	-2.88865e-09
42968829	chr1:42968829:T:G	4.33305e-26	-9.89772e-11	-2.19194
42968883	chr1:42968883:A:G	1.14397e-25	-9.89772e-11	-1.22112
42969021	chr1:42969021:G:A	4.98471e-26	-9.89772e-11	-2.05183
42969087	chr1:42969087:AT:A	1.46854e-25	-9.89772e-11	-0.971357
42969759	chr1:42969759:A:AAAG	4.14753e-26	-9.89772e-11	-2.2357
42969900	chr1:42969900:C:G	1.80181e-24	1.12196	0.413796
42969976	chr1:42969976:G:A	3.00692e-26	-0.40603	-2.15126
42969979	chr1:42969979:G:A	3.26455e-26	-0.362253	-2.11283
42970380	chr1:42970380:G:A	2.53233e-26	-0.390515	-2.33855
42970416	chr1:42970416:C:T	3.58795e-26	-9.89772e-11	-2.38063
42970698	chr1:42970698:C:T	1.99109e-24	1.21867	0.416973
42970769	chr1:42970769:G:A	6.5838e-26	-9.89772e-11	-1.7736
42970842	chr1:42970842:T:C	3.34169e-26	-0.302314	-2.14942
42971482	chr1:42971482:CT:C	1.20943e-25	-9.89772e-11	-1.16548
42971595	chr1:42971595:A:C	4.224e-26	-9.89772e-11	-2.21743
42971770	chr1:42971770:A:G	2.69062e-25	-9.89772e-11	-0.365851
42971859	chr1:42971859:C:T	4.6192e-26	-0.0755257	-2.05246
42972004	chr1:42972004:G:A	8.169e-27	-1.48019	-2.38026
42972053	chr1:42972053:TG:T	1.66971e-26	-1.50097	-1.64459
42972127	chr1:42972127:C:T	1.14257e-25	-9.89772e-11	-1.22235
42972442	chr1:42972442:C:A	3.71263e-26	-9.89772e-11	-2.34647
42972524	chr1:42972524:C:T	1.68602e-26	-1.49572	-1.64012
42973167	chr1:42973167:G:A	1.24488e-25	-1.35321	0.216625
42973557	chr1:42973557:C:T	4.75687e-26	-1.49868	-0.599941
42973611	chr1:42973611:C:T	4.1581e-24	1.06522	1.3068
42973784	chr1:42973784:T:TA	4.31413e-26	-9.89772e-11	-2.19631
42974530	chr1:42974530:C:A	5.51396e-26	-1.48546	-0.465468
42974573	chr1:42974573:A:T	1.68198e-25	-9.89772e-11	-0.835654
42974805	chr1:42974805:T:G	1.72347e-26	-0.82131	-2.29256
42974954	chr1:42974954:T:TG	4.43493e-26	-1.5078	-0.660897
42975112	chr1:42975112:G:A	3.28677e-24	0.900528	1.23634
42975534	chr1:42975534:G:C	9.05547e-26	-9.89772e-11	-1.45484
42976176	chr1:42976176:G:A	4.25995e-26	-9.89772e-11	-2.20895
42976250	chr1:42976250:C:T	3.588e-26	-9.89772e-11	-2.38061
42976334	chr1:42976334:C:T	5.34536e-26	-9.89772e-11	-1.98198
42976838	chr1:42976838:GC:G	4.90724e-24	0.388943	2.14873
42977009	chr1:42977009:C:A	3.75527e-26	-9.89772e-11	-2.33505
42977027	chr1:42977027:G:A	1.44321e-26	-1.43425	-1.85709
42977190	chr1:42977190:T:C	3.61337e-26	-9.89772e-11	-2.37357
42977254	chr1:42977254:A:G	3.93987e-26	-0.0420477	-2.24501
42977391	chr1:42977391:TGAG:T	2.79585e-26	-0.249649	-2.38042
42977625	chr1:42977625:A:T	1.04751e-25	-1.30921	-2.88865e-09
42978071	chr1:42978071:C:T	3.67443e-24	0.526771	1.72159
42978275	chr1:42978275:C:G	9.80378e-26	-9.89772e-11	-1.37544
42978354	chr1:42978354:C:T	5.44631e-26	-9.89772e-11	-1.96327
42978418	chr1:42978418:C:T	7.23852e-26	-9.89772e-11	-1.67879
42978536	chr1:42978536:C:T	7.62774e-26	-9.89772e-11	-1.62642
42978721	chr1:42978721:T:A	1.51754e-25	-9.89772e-11	-0.93853
42978722	chr1:42978722:C:A	1.51754e-25	-9.89772e-11	-0.93853
42978890	chr1:42978890:G:A	3.85894e-26	-9.89772e-11	-2.30782
42978997	chr1:42978997:G:A	4.15011e-26	-9.89772e-11	-2.23507
42979594	chr1:42979594:C:A	4.40873e-26	-9.89772e-11	-2.17462
42979595	chr1:42979595:C:T	6.70683e-26	-9.89772e-11	-1.75508
42979606	chr1:42979606:G:A	4.7423e-26	-9.89772e-11	-2.10169
42980370	chr1:42980370:G:A	1.03649e-25	-1.31978	-2.88865e-09
42980917	chr1:42980917:T:C	3.64142e-26	-9.89772e-11	-2.36584
42980935	chr1:42980935:C:T	1.59197e-25	0.174847	-1.0655
42980949	chr1:42980949:T:G	3.58702e-26	-9.89772e-11	-2.38089
42981132	chr1:42981132:C:G	8.93965e-26	-9.89772e-11	-1.46771
42981420	chr1:42981420:C:T	3.38613e-26	-0.0749097	-2.36361
42981639	chr1:42981639:C:T	3.1828e-26	-0.128887	-2.37156
42981685	chr1:42981685:G:A	2.14029e-25	-9.89772e-11	-0.594684
42982208	chr1:42982208:C:T	1.17901e-26	-1.51035	-1.98319
42982828	chr1:42982828:A:G	6.28086e-26	0.117551	-1.93825
42982911	chr1:42982911:G:A	2.91773e-26	-0.759695	-1.82771
42982943	chr1:42982943:G:C	3.73588e-26	-9.89772e-11	-2.34023
42983133	chr1:42983133:C:T	8.59633e-26	-1.50687	-2.88865e-09
42983306	chr1:42983306:T:C	9.01239e-26	-1.45961	-2.88865e-09
42983544	chr1:42983544:C:T	9.63431e-26	-9.89772e-11	-1.39288
42983929	chr1:42983929:G:T	8.55102e-26	-9.89772e-11	-1.51216
42984511	chr1:42984511:T:C	3.47328e-26	-0.0371424	-2.37597
42984660	chr1:42984660:G:T	6.69828e-26	-9.89772e-11	-1.75636
42984992	chr1:42984992:C:T	8.58046e-26	-9.89772e-11	-1.50872
42985130	chr1:42985130:C:T	1.49153e-26	-1.50492	-1.75348
42985154	chr1:42985154:C:T	6.53295e-26	-9.89772e-11	-1.78135
42985667	chr1:42985667:T:C	9.18019e-27	-1.36866	-2.37509
42985697	chr1:42985697:AG:A	1.58146e-25	-0.897277	-2.88865e-09
42985963	chr1:42985963:T:C	1.52155e-26	-1.42838	-1.8101
42986048	chr1:42986048:G:A	1.13481e-26	-1.47884	-2.05291
42986159	chr1:42986159:T:G	1.48752e-26	-1.42039	-1.8407
42986230	chr1:42986230:G:A	3.01614e-26	-0.173272	-2.38096
42986601	chr1:42986601:G:A	1.177e-26	-1.50215	-1.99309
42987021	chr1:42987021:C:G	1.04088e-25	-9.89772e-11	-1.31556
42987621	chr1:42987621:A:T	2.0839e-25	-9.89772e-11	-0.621383
42987641	chr1:42987641:A:G	2.42858e-26	-0.396433	-2.37447
42987903	chr1:42987903:G:A	1.35218e-26	-1.50976	-1.84673
42988011	chr1:42988011:A:T	1.05347e-25	-9.89772e-11	-1.30354
42988388	chr1:42988388:C:T	3.98669e-26	0.102578	-2.37783
42988440	chr1:42988440:C:T	3.66546e-26	-9.89772e-11	-2.35925
42988682	chr1:42988682:C:T	1.53436e-26	-1.01971	-2.21039
42988963	chr1:42988963:A:G	3.58683e-26	-9.89772e-11	-2.38094
42989072	chr1:42989072:T:G	8.7827e-26	-1.48542	-2.88865e-09
42989507	chr1:42989507:T:C	3.61391e-26	-9.89772e-11	-2.37342
42989513	chr1:42989513:G:A	1.54262e-24	-9.89772e-11	1.38044
42989544	chr1:42989544:T:C	1.05202e-25	-9.89772e-11	-1.30491
42989612	chr1:42989612:A:G	3.31151e-26	-0.0813118	-2.37949
42989839	chr1:42989839:T:C	8.56227e-26	-1.51084	-2.88865e-09
42989926	chr1:42989926:T:G	3.62325e-26	-9.89772e-11	-2.37084
42990607	chr1:42990607:A:G	4.15474e-26	-9.89772e-11	-2.23396
42990795	chr1:42990795:C:T	3.41007e-26	-0.050995	-2.38048
42991474	chr1:42991474:C:T	4.44281e-26	0.207581	-2.3745
42991499	chr1:42991499:T:C	9.77351e-26	-1.37853	-2.88865e-09
42991702	chr1:42991702:T:C	3.84915e-26	-9.89772e-11	-2.31036
42991839	chr1:42991839:C:T	1.06846e-24	-9.89772e-11	1.01318
42992123	chr1:42992123:C:T	6.73235e-26	-9.89772e-11	-1.75129
42992579	chr1:42992579:T:C	7.47182e-26	0.381154	-2.02822
42992752	chr1:42992752:G:A	9.77217e-26	-1.37867	-2.88865e-09
42993965	chr1:42993965:A:G	6.89944e-24	3.04376	-0.165356
42994448	chr1:42994448:C:T	9.27128e-26	-1.43129	-2.88865e-09
42994492	chr1:42994492:T:C	1.91989e-26	-0.835962	-2.16998
42994729	chr1:42994729:C:T	1.42951e-26	-1.37217	-1.92871
42994890	chr1:42994890:A:G	1.08851e-26	-1.46566	-2.10774
42995432	chr1:42995432:A:G	8.49383e-26	-9.89772e-11	-1.51887
42995831	chr1:42995831:G:A	9.87696e-27	-1.37522	-2.29537
42995976	chr1:42995976:G:A	1.38914e-26	-1.04347	-2.28605
42996083	chr1:42996083:T:C	4.31086e-26	-9.89772e-11	-2.19707
42996140	chr1:42996140:T:C	2.43472e-25	-9.89772e-11	-0.465794
42996143	chr1:42996143:C:T	1.34122e-26	-1.07766	-2.28697
42996349	chr1:42996349:T:C	4.05039e-26	-1.04271	-1.21669
42996925	chr1:42996925:T:C	8.11824e-27	-1.49828	-2.3684
42996939	chr1:42996939:T:G	4.33968e-26	-9.89772e-11	-2.19041
42997095	chr1:42997095:C:A	5.62334e-26	-9.89772e-11	-1.93128
42997428	chr1:42997428:T:C	3.59906e-26	-9.89772e-11	-2.37754
42997719	chr1:42997719:C:T	3.70097e-26	-9.89772e-11	-2.34961
42998128	chr1:42998128:C:T	1.80017e-26	-0.90419	-2.16614
42998720	chr1:42998720:A:G	3.90702e-26	-0.998189	-1.29725
42998825	chr1:42998825:G:A	4.39048e-26	-9.89772e-11	-2.17877
42998964	chr1:42998964:T:C	4.40508e-26	-0.992092	-1.18336
42999026	chr1:42999026:T:G	1.84564e-26	-1.34242	-1.70297
42999103	chr1:42999103:G:A	1.7303e-26	-0.900352	-2.20956
42999549	chr1:42999549:G:A	4.19587e-26	-9.89772e-11	-2.22411
42999767	chr1:42999767:T:C	4.33319e-26	-9.89772e-11	-2.1919
42999849	chr1:42999849:T:C	8.58771e-26	-1.50788	-2.88865e-09
43000063	chr1:43000063:G:A	5.02085e-25	0.257976	-2.88865e-09
43000079	chr1:43000079:A:G	1.56195e-26	-1.38373	-1.82854
43000112	chr1:43000112:T:G	6.06236e-26	-9.89772e-11	-1.85611
43000734	chr1:43000734:C:T	1.71131e-26	-1.01747	-2.10348
43000917	chr1:43000917:C:T	1.77863e-26	-0.765493	-2.31687
43001262	chr1:43001262:T:C	7.18197e-25	2.1357	-1.51975
43001414	chr1:43001414:T:C	1.51439e-25	-0.940612	-2.88865e-09
43001605	chr1:43001605:A:G	2.98755e-26	-1.50518	-1.05857
43001708	chr1:43001708:T:C	4.01371e-26	-9.89772e-11	-2.26849
43002696	chr1:43002696:A:C	4.3347e-26	-9.89772e-11	-2.19156
43002884	chr1:43002884:G:A	2.98119e-26	-0.818778	-1.74711
43003068	chr1:43003068:C:T	1.35735e-25	-1.05009	-2.88865e-09
43003236	chr1:43003236:T:G	6.28738e-26	-9.89772e-11	-1.81966
43003384	chr1:43003384:C:A	8.45698e-26	-9.89772e-11	-1.52322
43003670	chr1:43003670:A:G	4.48052e-26	-9.89772e-11	-2.15847
43003703	chr1:43003703:A:C	1.8588e-26	-0.979056	-2.05922
43004323	chr1:43004323:T:C	1.41889e-25	-1.00575	-2.88865e-09
43004677	chr1:43004677:C:T	8.88852e-27	-1.39818	-2.37785
43004814	chr1:43004814:G:A	1.2093e-25	-9.89772e-11	-1.16558
43005341	chr1:43005341:T:C	3.70472e-26	-1.47328	-0.875318
43005531	chr1:43005531:A:G	3.71997e-26	-9.89772e-11	-2.34449
43005695	chr1:43005695:C:T	1.12568e-26	-1.49955	-2.04027
43005942	chr1:43005942:C:T	1.13229e-26	-1.46095	-2.07302
43005949	chr1:43005949:G:T	3.69201e-26	-9.89772e-11	-2.35204
43006496	chr1:43006496:G:A	3.66346e-26	-9.89772e-11	-2.3598
43006507	chr1:43006507:G:A	3.5906e-26	-9.89772e-11	-2.37989
43006642	chr1:43006642:G:A	8.49176e-27	-1.48869	-2.33301
43007306	chr1:43007306:C:T	3.68734e-26	-9.89772e-11	-2.3533
43007334	chr1:43007334:C:T	5.28384e-26	-9.89772e-11	-1.99356
43007580	chr1:43007580:CCCGCCCCGCCG:C	4.15353e-26	-9.89772e-11	-2.23425
43007582	chr1:43007582:C:T	1.09911e-25	-1.26113	-2.88865e-09
43008117	chr1:43008117:C:T	4.61172e-26	-9.89772e-11	-2.12961
43008207	chr1:43008207:G:T	3.19133e-26	-1.4992	-0.998576
43008307	chr1:43008307:C:T	1.00534e-26	-1.48228	-2.1706
43008800	chr1:43008800:C:G	8.11013e-26	-9.89772e-11	-1.56509
43009624	chr1:43009624:A:G	3.83588e-26	-9.89772e-11	-2.31381
43009764	chr1:43009764:C:T	4.32177e-26	-9.89772e-11	-2.19454
43010006	chr1:43010006:G:A	9.50383e-27	-1.50273	-2.20637
43010586	chr1:43010586:A:G	7.47611e-26	-9.89772e-11	-1.6465
43010840	chr1:43010840:A:G	1.64201e-25	-0.859703	-2.88865e-09
43010859	chr1:43010859:C:T	3.5944e-26	-9.89772e-11	-2.37883
43010883	chr1:43010883:A:G	8.41469e-27	-1.51066	-2.32015
43010998	chr1:43010998:T:A	3.73457e-26	-9.89772e-11	-2.34058
43011086	chr1:43011086:G:C	6.47063e-26	-9.89772e-11	-1.79094
43011346	chr1:43011346:C:A	3.59867e-26	-9.89772e-11	-2.37764
43011882	chr1:43011882:C:T	9.22406e-26	-1.43639	-2.88865e-09
43012006	chr1:43012006:T:C	2.50708e-26	-1.442	-1.29709
43012307	chr1:43012307:T:A	9.19984e-27	-1.47041	-2.2712
43012359	chr1:43012359:C:G	3.82909e-26	-9.89772e-11	-2.31558
43012371	chr1:43012371:C:T	3.6243e-26	-9.89772e-11	-2.37055
43012445	chr1:43012445:T:C	2.18381e-26	-1.47515	-1.40199
43012699	chr1:43012699:T:C	4.61665e-26	-9.89772e-11	-2.12854
43012749	chr1:43012749:C:T	4.01942e-26	-9.89772e-11	-2.26707
43012781	chr1:43012781:A:G	2.47181e-26	-1.4722	-1.28106
43012938	chr1:43012938:C:T	1.29813e-25	-1.0947	-2.88865e-09
43013367	chr1:43013367:G:A	2.87341e-25	-9.89772e-11	-0.300124
43013711	chr1:43013711:T:G	3.8567e-26	-9.89772e-11	-2.3084
43013934	chr1:43013934:A:G	4.25423e-26	-9.89772e-11	-2.2103
43013983	chr1:43013983:C:T	8.71418e-26	-1.49326	-2.88865e-09
43014228	chr1:43014228:T:C	5.02732e-26	-1.50622	-0.537104
43014342	chr1:43014342:C:T	3.60397e-26	-9.89772e-11	-2.37617
43014400	chr1:43014400:A:C	5.0332e-26	-9.89772e-11	-2.04215
43014488	chr1:43014488:C:A	5.99762e-26	-9.89772e-11	-1.86685
43014533	chr1:43014533:A:C	8.75314e-26	-1.50847	0.0196762
43014974	chr1:43014974:A:C	3.70805e-26	-9.89772e-11	-2.3477
43015074	chr1:43015074:A:G	4.69817e-26	-9.89772e-11	-2.11104
43015127	chr1:43015127:T:C	1.01567e-26	-1.32841	-2.31425
43015154	chr1:43015154:C:T	9.5314e-26	-1.40362	-2.88865e-09
43015208	chr1:43015208:T:C	2.09264e-26	-1.32114	-1.59864
43015852	chr1:43015852:G:A	3.04703e-25	-0.241455	-2.88865e-09
43016075	chr1:43016075:G:A	5.00306e-26	-9.89772e-11	-2.04816
43016124	chr1:43016124:A:G	8.05906e-26	-1.32664	-0.244774
43016167	chr1:43016167:A:T	1.29195e-26	-1.07777	-2.32429
43016398	chr1:43016398:C:T	9.11062e-26	-1.44877	-2.88865e-09
43016438	chr1:43016438:C:T	1.64561e-25	-0.857515	-2.88865e-09
43016684	chr1:43016684:G:A	8.70789e-26	-1.49398	-2.88865e-09
43016767	chr1:43016767:C:A	1.62052e-25	-1.39118	0.518297
43017273	chr1:43017273:G:A	5.40706e-26	-9.89772e-11	-1.9705
43017316	chr1:43017316:G:A	8.16862e-27	-1.49065	-2.36984
43017395	chr1:43017395:G:A	8.63243e-26	-9.89772e-11	-1.50268
43017558	chr1:43017558:T:C	3.61095e-26	-9.89772e-11	-2.37424
43018036	chr1:43018036:G:A	2.20828e-26	-1.03235	-1.83364
43018134	chr1:43018134:G:A	4.2018e-26	-9.89772e-11	-2.2227
43018295	chr1:43018295:A:G	4.50376e-26	-9.89772e-11	-2.1533
43019050	chr1:43019050:G:A	6.14201e-26	-9.89772e-11	-1.84306
43019307	chr1:43019307:C:T	4.17044e-26	-9.89772e-11	-2.23019
43019382	chr1:43019382:G:A	3.88024e-26	-9.89772e-11	-2.30231
43019598	chr1:43019598:T:C	4.13739e-26	-9.89772e-11	-2.23814
43019726	chr1:43019726:C:T	3.60916e-26	-9.89772e-11	-2.37473
43019727	chr1:43019727:A:G	7.40578e-26	-9.89772e-11	-1.65595
43020456	chr1:43020456:C:T	3.77266e-26	-9.89772e-11	-2.33043
43020953	chr1:43020953:G:T	1.67006e-26	-1.23184	-1.91351
43021503	chr1:43021503:G:A	3.84435e-26	-9.89772e-11	-2.3116
43021511	chr1:43021511:C:A	8.12986e-27	-1.51007	-2.35518
43021833	chr1:43021833:C:T	4.02076e-26	-9.89772e-11	-2.26674
43022327	chr1:43022327:C:T	3.65679e-26	-9.89772e-11	-2.36162
43022451	chr1:43022451:C:T	4.13941e-26	-9.89772e-11	-2.23766
43023505	chr1:43023505:G:A	2.53378e-26	-1.42752	-1.30098
43023569	chr1:43023569:A:C	3.63178e-26	-9.89772e-11	-2.36849
43023574	chr1:43023574:T:C	9.19527e-26	-9.89772e-11	-1.43952
43023670	chr1:43023670:T:C	3.7082e-26	-9.89772e-11	-2.34766
43023990	chr1:43023990:G:A	1.58238e-26	-1.1939	-2.00538
43024078	chr1:43024078:C:G	1.17176e-25	-9.89772e-11	-1.19712
43024107	chr1:43024107:C:T	5.24661e-26	-9.89772e-11	-2.00063
43024595	chr1:43024595:T:C	4.68017e-26	-9.89772e-11	-2.11487
43025031	chr1:43025031:G:A	1.37262e-25	-1.0389	-2.88865e-09
43025351	chr1:43025351:G:A	8.66283e-26	-9.89772e-11	-1.49917
43025407	chr1:43025407:A:T	1.38622e-25	-9.89772e-11	-1.02905
43025586	chr1:43025586:C:A	8.01745e-26	-9.89772e-11	-1.57659
43025746	chr1:43025746:T:C	2.83972e-26	-1.04291	-1.57159
43025842	chr1:43025842:G:A	8.34517e-26	-9.89772e-11	-1.53653
43026329	chr1:43026329:A:C	6.70572e-26	-9.89772e-11	-1.75525
43026448	chr1:43026448:C:T	4.42096e-26	-9.89772e-11	-2.17185
43026517	chr1:43026517:G:A	1.49995e-26	-1.05188	-2.2009
43026613	chr1:43026613:G:A	1.47731e-26	-1.05788	-2.21011
43026810	chr1:43026810:C:T	1.71986e-26	-0.866531	-2.24943
43026886	chr1:43026886:G:A	4.66545e-25	-9.89772e-11	0.184561
43026951	chr1:43026951:A:T	3.9769e-26	-9.89772e-11	-2.27771
43027056	chr1:43027056:C:T	4.14306e-26	-9.89772e-11	-2.23678
43027061	chr1:43027061:C:T	4.05505e-26	-9.89772e-11	-2.25825
43027222	chr1:43027222:AG:A	3.63228e-26	-9.89772e-11	-2.36835
43027273	chr1:43027273:A:G	1.01821e-25	-1.08827	-0.249304
43027327	chr1:43027327:T:C	6.0483e-25	0.444153	-2.88865e-09
43027745	chr1:43027745:C:T	6.8091e-26	-9.89772e-11	-1.73995
43028096	chr1:43028096:C:A	1.04356e-26	-1.2507	-2.36488
43028102	chr1:43028102:C:T	8.51487e-27	-1.44313	-2.37585
43028383	chr1:43028383:T:C	8.1339e-27	-1.48385	-2.38091
43028739	chr1:43028739:T:C	1.29934e-26	-1.46787	-1.92848
43028878	chr1:43028878:A:T	3.69875e-26	-9.89772e-11	-2.35021
43029108	chr1:43029108:C:T	1.16101e-26	-1.22482	-2.28409
43029330	chr1:43029330:T:C	6.80891e-26	-9.89772e-11	-1.73998
43029573	chr1:43029573:T:C	7.97828e-27	-1.50957	-2.3745
43029694	chr1:43029694:A:C	6.13525e-26	-9.89772e-11	-1.84416
43030109	chr1:43030109:T:C	5.0161e-26	-9.89772e-11	-2.04556
43030219	chr1:43030219:T:G	2.21972e-25	-9.89772e-11	-0.558244
43030303	chr1:43030303:T:A	4.51613e-26	-9.89772e-11	-2.15055
43030422	chr1:43030422:G:A	1.25644e-26	-1.06851	-2.36142
43030468	chr1:43030468:C:T	4.18114e-26	-9.89772e-11	-2.22763
43030862	chr1:43030862:A:G	2.80325e-26	-1.47641	-1.15102
43030915	chr1:43030915:C:T	6.08765e-26	-9.89772e-11	-1.85195
43031005	chr1:43031005:T:C	3.08286e-26	-1.08658	-1.44577
43031053	chr1:43031053:G:A	2.51319e-25	-9.89772e-11	-0.434071
43031162	chr1:43031162:T:C	4.54051e-26	-9.89772e-11	-2.14517
43031203	chr1:43031203:C:T	1.39931e-25	-9.89772e-11	-1.01964
43031614	chr1:43031614:T:A	1.57687e-25	-0.900183	-2.88865e-09
43032338	chr1:43032338:ACT:A	1.70844e-25	-9.89772e-11	-0.820042
43032520	chr1:43032520:A:G	3.96745e-26	-9.89772e-11	-2.28009
43032671	chr1:43032671:G:A	3.87155e-26	-0.674978	-1.62958
43032745	chr1:43032745:G:C	4.25914e-26	-9.89772e-11	-2.20914
43032865	chr1:43032865:G:C	3.9027e-26	-9.89772e-11	-2.29654
43032877	chr1:43032877:C:T	9.10287e-27	-1.4434	-2.30881
43033273	chr1:43033273:T:A	9.3199e-26	-9.89772e-11	-1.42606
43033484	chr1:43033484:C:T	3.10823e-26	-0.657793	-1.86636
43033725	chr1:43033725:A:G	9.54296e-27	-1.36485	-2.34014
43033797	chr1:43033797:T:A	5.27804e-26	-9.89772e-11	-1.99465
43034005	chr1:43034005:C:T	1.11755e-26	-1.21913	-2.32794
43034218	chr1:43034218:C:T	6.32639e-26	-9.89772e-11	-1.81348
43034842	chr1:43034842:C:T	4.39373e-26	-9.89772e-11	-2.17803
43034882	chr1:43034882:C:T	3.9176e-26	-9.89772e-11	-2.29273
43035775	chr1:43035775:G:A	3.61982e-26	-9.89772e-11	-2.37178
43035783	chr1:43035783:T:C	9.78748e-27	-1.30132	-2.37837
43035865	chr1:43035865:GTTCTTCTCCTCAT:G	8.17273e-27	-1.50093	-2.35906
43036027	chr1:43036027:C:A	9.57213e-26	-1.39935	-2.88865e-09
43036202	chr1:43036202:G:T	1.38602e-25	-1.02919	-2.88865e-09
43036394	chr1:43036394:A:G	5.16519e-26	-9.89772e-11	-2.01627
43036796	chr1:43036796:C:T	3.84927e-26	-9.89772e-11	-2.31033
43037068	chr1:43037068:A:G	8.71599e-26	-1.49305	-2.88865e-09
43037261	chr1:43037261:T:C	8.52388e-27	-1.45485	-2.36308
43037509	chr1:43037509:A:G	3.60685e-26	-9.89772e-11	-2.37537
43037820	chr1:43037820:G:A	4.20858e-26	-9.89772e-11	-2.22108
43038338	chr1:43038338:C:T	1.35414e-26	-0.983792	-2.37125
43039015	chr1:43039015:A:C	2.97666e-26	-1.5067	-1.06071
43039073	chr1:43039073:A:G	9.15913e-26	-9.89772e-11	-1.44346
43039142	chr1:43039142:C:T	1.95586e-26	-0.610168	-2.37721
43039596	chr1:43039596:C:T	2.78471e-25	-9.89772e-11	-0.331481
43039769	chr1:43039769:T:C	9.78196e-27	-1.34598	-2.33427
43040210	chr1:43040210:G:T	9.3655e-26	-1.42118	-2.88865e-09
43040252	chr1:43040252:C:G	1.0571e-26	-1.31459	-2.28809
43040292	chr1:43040292:A:C	9.74326e-25	-9.89772e-11	0.920952
43040428	chr1:43040428:GAAAC:G	8.92129e-27	-1.39481	-2.37755
43040683	chr1:43040683:A:G	4.53594e-25	1.09923	-0.942823
43040755	chr1:43040755:G:A	3.91641e-26	-9.89772e-11	-2.29303
43040806	chr1:43040806:C:T	9.64847e-27	-1.39027	-2.30373
43040900	chr1:43040900:C:T	9.1121e-27	-1.43888	-2.31231
43040952	chr1:43040952:G:A	8.31848e-27	-1.46175	-2.38057
43041947	chr1:43041947:G:A	4.69372e-26	-9.89772e-11	-2.11198
43041974	chr1:43041974:T:C	8.65233e-27	-1.42928	-2.37369
43042165	chr1:43042165:G:A	5.47313e-26	-9.89772e-11	-1.95836
43042771	chr1:43042771:C:T	5.14444e-26	-9.89772e-11	-2.02029
43042968	chr1:43042968:C:T	3.61547e-26	-9.89772e-11	-2.37299
43043034	chr1:43043034:C:T	1.28966e-26	-1.31828	-2.08555
43043239	chr1:43043239:G:C	2.83213e-26	-0.48479	-2.13239
43043251	chr1:43043251:A:G	5.16466e-26	-9.89772e-11	-2.01637
43043261	chr1:43043261:A:G	2.33028e-26	-0.682432	-2.12979
43043327	chr1:43043327:A:G	3.73423e-26	-9.89772e-11	-2.34067
43043584	chr1:43043584:T:C	5.09537e-26	-9.89772e-11	-2.02988
43043710	chr1:43043710:A:G	5.0802e-26	-9.89772e-11	-2.03286
43043832	chr1:43043832:C:T	5.08734e-26	-9.89772e-11	-2.03145
43043844	chr1:43043844:T:C	5.04097e-26	-9.89772e-11	-2.04061
43043917	chr1:43043917:T:C	5.0394e-26	-9.89772e-11	-2.04092
43044076	chr1:43044076:C:T	4.0471e-26	-1.10653	-1.15368
43044333	chr1:43044333:G:A	1.22558e-24	-9.89772e-11	1.15037
43044494	chr1:43044494:G:T	1.1482e-25	-1.21743	-2.88865e-09
43044893	chr1:43044893:C:T	5.33146e-26	-9.89772e-11	-1.98458
43044960	chr1:43044960:T:C	3.71188e-26	-9.89772e-11	-2.34667
43045043	chr1:43045043:G:A	9.33505e-26	-1.42443	-2.88865e-09
43045209	chr1:43045209:T:C	8.5709e-26	-1.50984	-2.88865e-09
43045252	chr1:43045252:C:G	1.75592e-25	-9.89772e-11	-0.792634
43045669	chr1:43045669:G:C	7.98677e-26	-9.89772e-11	-1.58042
43046078	chr1:43046078:G:C	5.67392e-26	-9.89772e-11	-1.92233
43046170	chr1:43046170:G:A	3.59956e-26	-9.89772e-11	-2.3774
43046357	chr1:43046357:C:G	5.68699e-26	-9.89772e-11	-1.92003
43046403	chr1:43046403:G:A	5.28223e-26	-9.89772e-11	-1.99386
43046462	chr1:43046462:TG:T	5.66634e-26	-9.89772e-11	-1.92367
43046464	chr1:43046464:G:A	4.88106e-26	-9.89772e-11	-2.07285
43046467	chr1:43046467:G:C	3.87057e-26	-9.89772e-11	-2.30481
43046571	chr1:43046571:G:A	1.0079e-25	-9.89772e-11	-1.34776
43046583	chr1:43046583:A:G	5.37705e-26	-9.89772e-11	-1.97607
43046729	chr1:43046729:T:C	5.52622e-26	-9.89772e-11	-1.94871
43046751	chr1:43046751:G:A	3.66291e-26	-9.89772e-11	-2.35995
43046938	chr1:43046938:G:A	5.65754e-26	-9.89772e-11	-1.92522
43047173	chr1:43047173:T:TA	5.36544e-26	-9.89772e-11	-1.97823
43047282	chr1:43047282:C:T	4.63203e-26	-9.89772e-11	-2.12521
43047320	chr1:43047320:A:G	5.22197e-26	-9.89772e-11	-2.00533
43047411	chr1:43047411:A:G	5.33986e-26	-9.89772e-11	-1.98301
43047546	chr1:43047546:A:G	5.70593e-26	-9.89772e-11	-1.9167
43047688	chr1:43047688:G:A	4.45614e-26	-9.89772e-11	-2.16393
43047889	chr1:43047889:T:C	6.1705e-26	-9.89772e-11	-1.83843
43048276	chr1:43048276:G:A	5.62358e-26	-9.89772e-11	-1.93124
43048420	chr1:43048420:C:T	5.62107e-26	-9.89772e-11	-1.93169
43048525	chr1:43048525:A:G	3.17643e-26	-0.561089	-1.94136
43048605	chr1:43048605:C:G	5.06204e-26	-0.30564	-1.7308
43048955	chr1:43048955:C:A	5.24021e-26	-9.89772e-11	-2.00185
43049904	chr1:43049904:G:T	5.83636e-26	-9.89772e-11	-1.8941
43050403	chr1:43050403:A:T	5.31625e-26	-0.953964	-1.03348
43050770	chr1:43050770:A:G	6.1962e-26	-9.89772e-11	-1.83427
43050784	chr1:43050784:A:G	4.92017e-26	-9.89772e-11	-2.06487
43050938	chr1:43050938:C:T	3.71099e-26	-9.89772e-11	-2.34691
43050960	chr1:43050960:A:T	4.057e-26	-9.89772e-11	-2.25776
43051115	chr1:43051115:G:A	3.88407e-26	-9.89772e-11	-2.30132
43051415	chr1:43051415:A:T	7.36668e-26	-9.89772e-11	-1.66124
43051625	chr1:43051625:T:C	4.02163e-26	-9.89772e-11	-2.26652
43051862	chr1:43051862:T:A	3.96709e-25	-9.89772e-11	0.0224101
43051873	chr1:43051873:T:A	9.68067e-26	-9.89772e-11	-1.38808
43051882	chr1:43051882:G:A	4.83516e-26	-9.89772e-11	-2.0823
43052468	chr1:43052468:A:G	6.51635e-26	-9.89772e-11	-1.78389
43052473	chr1:43052473:A:G	5.28591e-26	-9.89772e-11	-1.99316
43052503	chr1:43052503:G:T	7.08082e-26	-9.89772e-11	-1.70082
43052720	chr1:43052720:A:G	4.00668e-25	-9.89772e-11	0.0323397
43052726	chr1:43052726:A:G	7.17197e-26	-9.89772e-11	-1.68803
43053032	chr1:43053032:G:A	2.44183e-26	-1.31619	-1.44927
43053387	chr1:43053387:CCTTAT:C	4.01101e-26	-9.89772e-11	-2.26917
43053624	chr1:43053624:T:C	6.86015e-26	-9.89772e-11	-1.73248
43053630	chr1:43053630:C:A	3.66152e-24	3.80407	-1.55923
43053637	chr1:43053637:G:A	6.31189e-26	-9.89772e-11	-1.81577
43053695	chr1:43053695:T:C	4.67451e-25	2.00874	-1.82223
43053808	chr1:43053808:G:A	3.82568e-26	-9.89772e-11	-2.31647
43054421	chr1:43054421:G:A	4.10056e-26	-9.89772e-11	-2.24709
43054705	chr1:43054705:C:T	7.84935e-26	0.332266	-1.93004
43055643	chr1:43055643:G:C	1.09404e-25	-1.26575	-2.88865e-09
43055720	chr1:43055720:C:T	3.47578e-25	-9.89772e-11	-0.109806
43055792	chr1:43055792:C:T	3.8184e-26	-9.89772e-11	-2.31838
43055869	chr1:43055869:C:T	4.67645e-26	-9.89772e-11	-2.11567
43055956	chr1:43055956:C:T	3.61111e-26	-9.89772e-11	-2.37419
43056251	chr1:43056251:C:T	3.65956e-26	-9.89772e-11	-2.36087
43056942	chr1:43056942:C:G	2.41624e-25	-9.89772e-11	-0.473413
43057334	chr1:43057334:C:T	8.37146e-26	-9.89772e-11	-1.53338
43057405	chr1:43057405:C:T	6.07942e-26	-9.89772e-11	-1.8533
43057798	chr1:43057798:G:C	2.00603e-26	-1.00081	-1.96124
43057827	chr1:43057827:A:C	2.16543e-25	1.78074	-2.36375
43057878	chr1:43057878:A:G	1.20383e-26	-1.40526	-2.06744
43057989	chr1:43057989:T:C	4.82809e-25	-9.89772e-11	0.218826
43058036	chr1:43058036:G:T	1.63771e-26	-1.51011	-1.6548
43058099	chr1:43058099:T:C	6.33974e-25	-9.89772e-11	0.491213
43058159	chr1:43058159:A:T	1.80827e-26	-0.98762	-2.07822
43058214	chr1:43058214:A:G	1.01829e-25	-1.12858	-0.208919
43058278	chr1:43058278:G:A	2.53854e-26	-0.574628	-2.15199
43058398	chr1:43058398:A:G	3.96611e-26	-9.89772e-11	-2.28042
43058596	chr1:43058596:C:T	3.23479e-25	-0.541596	0.359935
43058620	chr1:43058620:G:A	4.55423e-26	-9.89772e-11	-2.14215
43058732	chr1:43058732:A:G	3.78358e-25	-9.89772e-11	-0.0249541
43058928	chr1:43058928:T:C	1.49493e-25	-1.50622	0.552676
43059237	chr1:43059237:G:A	8.87178e-26	-1.47533	-2.88865e-09
43060087	chr1:43060087:T:C	4.20062e-26	-9.89772e-11	-2.22298
43060174	chr1:43060174:G:A	5.00435e-26	-9.89772e-11	-2.0479
43060354	chr1:43060354:A:G	1.76959e-26	-0.964749	-2.12271
43060938	chr1:43060938:G:T	9.12415e-27	-1.48924	-2.26063
43060950	chr1:43060950:TC:T	1.69322e-25	-9.89772e-11	-0.828993
43061408	chr1:43061408:T:C	3.58814e-26	-9.89772e-11	-2.38058
43061510	chr1:43061510:C:A	6.96847e-26	-9.89772e-11	-1.71681
43061592	chr1:43061592:T:A	2.50663e-25	-9.89772e-11	-0.436685
43061735	chr1:43061735:A:G	9.03108e-26	-9.89772e-11	-1.45754
43061784	chr1:43061784:T:C	6.24035e-26	-9.89772e-11	-1.82717
43061786	chr1:43061786:T:C	8.56437e-26	-1.5106	-2.88865e-09
43061970	chr1:43061970:G:A	8.57375e-27	-1.4317	-2.38038
43062079	chr1:43062079:A:T	1.72826e-25	-0.808507	-2.88865e-09
43062291	chr1:43062291:C:G	4.31387e-26	-9.89772e-11	-2.19637
43062298	chr1:43062298:C:T	3.98035e-26	-9.89772e-11	-2.27684
43062429	chr1:43062429:G:A	5.07706e-25	-9.89772e-11	0.269109
43062517	chr1:43062517:G:A	1.1108e-23	3.35462	-2.88865e-09
43062640	chr1:43062640:A:G	8.07195e-25	-9.89772e-11	0.732771
43063498	chr1:43063498:A:C	2.59317e-25	-9.89772e-11	-0.402743
43063532	chr1:43063532:C:T	1.01601e-24	-1.47996	2.4428
43063723	chr1:43063723:G:T	3.09092e-25	-9.89772e-11	-0.227156
43063845	chr1:43063845:G:A	5.36197e-25	2.30153	-1.97783
43064044	chr1:43064044:G:A	6.85834e-26	-9.89772e-11	-1.73274
43064204	chr1:43064204:G:T	2.60178e-24	-1.4963	3.39946
43064483	chr1:43064483:A:G	8.31033e-26	-9.89772e-11	-1.54071
43064498	chr1:43064498:T:TG	8.03309e-26	-9.89772e-11	-1.57464
43064709	chr1:43064709:G:A	4.32299e-26	-9.89772e-11	-2.19426
43064813	chr1:43064813:C:T	8.32131e-26	-9.89772e-11	-1.53939
43065321	chr1:43065321:G:A	1.13245e-26	-1.48377	-2.05006
43065383	chr1:43065383:C:T	2.51198e-25	-9.89772e-11	-0.434551
43065684	chr1:43065684:T:C	8.37391e-27	-1.49207	-2.3436
43065768	chr1:43065768:A:C	1.17982e-24	-9.89772e-11	1.11233
43065778	chr1:43065778:A:G	7.51039e-26	-9.89772e-11	-1.64192
43065973	chr1:43065973:C:T	1.05229e-25	-1.30466	-2.88865e-09
43066301	chr1:43066301:G:A	3.64847e-26	-9.89772e-11	-2.3639
43067161	chr1:43067161:T:A	1.12174e-25	-9.89772e-11	-1.24075
43067332	chr1:43067332:A:G	8.31001e-26	-9.89772e-11	-1.54075
43068253	chr1:43068253:A:C	4.13856e-26	-9.89772e-11	-2.23786
43069342	chr1:43069342:G:A	1.19439e-25	-9.89772e-11	-1.17799
43069526	chr1:43069526:G:A	9.58891e-26	-1.3976	-2.88865e-09
43069899	chr1:43069899:G:C	1.52704e-25	-9.89772e-11	-0.932294
43069968	chr1:43069968:C:T	1.42687e-25	-1.00014	-2.88865e-09
43070390	chr1:43070390:C:T	1.56378e-25	-9.89772e-11	-0.908521
43070686	chr1:43070686:TA:T	4.02996e-26	-9.89772e-11	-2.26445
43070760	chr1:43070760:C:T	1.27747e-25	-9.89772e-11	-1.11075
43070806	chr1:43070806:A:G	7.95896e-27	-1.50556	-2.38094
43071427	chr1:43071427:G:A	9.91502e-26	-1.36416	-2.88865e-09
43071685	chr1:43071685:T:C	1.8548e-25	-9.89772e-11	-0.737846
43071949	chr1:43071949:T:C	1.43689e-25	-0.993145	-2.88865e-09
43072873	chr1:43072873:G:A	4.85442e-26	-9.89772e-11	-2.07832
43072963	chr1:43072963:G:A	3.6852e-26	-9.89772e-11	-2.35388
43073037	chr1:43073037:G:A	1.21457e-25	-9.89772e-11	-1.16124
43073360	chr1:43073360:G:A	2.22019e-26	-0.660555	-2.20006
43073540	chr1:43073540:T:A	3.82204e-25	-9.89772e-11	-0.0148383
43073541	chr1:43073541:C:A	3.82204e-25	-9.89772e-11	-0.0148383
43073772	chr1:43073772:C:T	2.78731e-26	-1.41088	-1.22225
43074019	chr1:43074019:G:A	3.06299e-26	-1.40147	-1.13735
43074118	chr1:43074118:T:C	4.59804e-25	-9.89772e-11	0.170007
43074567	chr1:43074567:G:T	1.35246e-25	-9.89772e-11	-1.0537
43074639	chr1:43074639:G:A	7.73513e-26	-9.89772e-11	-1.61244
43074667	chr1:43074667:G:A	8.81606e-26	-9.89772e-11	-1.48163
43074788	chr1:43074788:G:A	3.96297e-26	-9.89772e-11	-2.28121
43074868	chr1:43074868:C:G	1.55102e-25	-0.916712	-2.88865e-09
43075100	chr1:43075100:G:C	4.08802e-26	-9.89772e-11	-2.25015
43075109	chr1:43075109:G:T	4.15876e-26	-9.89772e-11	-2.23299
43075231	chr1:43075231:G:A	4.72184e-25	-9.89772e-11	0.196574
43075416	chr1:43075416:C:T	1.21848e-25	-9.89772e-11	-1.15802
43075420	chr1:43075420:C:T	3.59286e-26	-9.89772e-11	-2.37926
43075436	chr1:43075436:C:G	9.97136e-26	-9.89772e-11	-1.35849
43075574	chr1:43075574:C:A	6.19484e-26	-9.89772e-11	-1.83449
43076519	chr1:43076519:C:T	8.02545e-26	-9.89772e-11	-1.57559
43076606	chr1:43076606:T:C	2.5652e-25	-9.89772e-11	-0.413588
43076618	chr1:43076618:CA:C	5.25368e-25	-9.89772e-11	0.303306
43077070	chr1:43077070:T:C	4.42154e-26	-9.89772e-11	-2.17172
43077079	chr1:43077079:G:A	9.5947e-26	-1.397	-2.88865e-09
43077107	chr1:43077107:C:T	4.58931e-25	-9.89772e-11	0.168106
43077159	chr1:43077159:T:C	7.58445e-26	-9.89772e-11	-1.63211
43077171	chr1:43077171:A:G	4.57755e-26	-9.89772e-11	-2.13704
43077541	chr1:43077541:G:A	3.67152e-26	-9.89772e-11	-2.3576
43077738	chr1:43077738:T:A	4.61733e-26	-9.89772e-11	-2.12839
43077872	chr1:43077872:G:C	1.17912e-25	-9.89772e-11	-1.19086
43078100	chr1:43078100:A:G	7.42011e-26	-9.89772e-11	-1.65402
43078194	chr1:43078194:A:T	5.88975e-26	-9.89772e-11	-1.885
43078317	chr1:43078317:C:G	1.73682e-25	-9.89772e-11	-0.803568
43078463	chr1:43078463:T:C	4.2056e-26	-9.89772e-11	-2.22179
43078712	chr1:43078712:G:A	1.28905e-26	-1.43784	-1.96646
43078862	chr1:43078862:T:C	1.02674e-26	-1.3954	-2.23642
43079005	chr1:43079005:C:T	3.83386e-25	-0.0117527	-2.88865e-09
43079013	chr1:43079013:C:T	9.29197e-27	-1.35505	-2.37659
43079140	chr1:43079140:C:T	1.36618e-26	-1.37367	-1.97253
43079900	chr1:43079900:G:T	1.15985e-26	-1.51053	-1.99939
43080153	chr1:43080153:G:C	8.32426e-27	-1.51028	-2.33134
43080159	chr1:43080159:C:T	9.2272e-26	-1.43605	-2.88865e-09
43080242	chr1:43080242:C:T	3.61557e-26	-9.89772e-11	-2.37296
43080449	chr1:43080449:CTT:C	1.32274e-25	-9.89772e-11	-1.07592
43080721	chr1:43080721:C:T	2.44536e-25	-9.89772e-11	-0.461432
43080880	chr1:43080880:A:G	1.3651e-26	-1.37994	-1.96704
43080962	chr1:43080962:T:G	4.04279e-26	-9.89772e-11	-2.26127
43081149	chr1:43081149:T:G	6.91699e-26	-9.89772e-11	-1.72423
43081199	chr1:43081199:G:A	1.37983e-26	-1.50968	-1.82657
43081586	chr1:43081586:A:G	1.39383e-25	-9.89772e-11	-1.02357
43081821	chr1:43081821:A:C	4.07906e-26	-9.89772e-11	-2.25234
43082110	chr1:43082110:C:T	3.61847e-26	-9.89772e-11	-2.37216
43082168	chr1:43082168:A:C	5.43608e-26	-9.89772e-11	-1.96515
43082215	chr1:43082215:C:T	3.58925e-26	-9.89772e-11	-2.38027
43082216	chr1:43082216:A:G	7.15232e-26	-9.89772e-11	-1.69077
43082327	chr1:43082327:C:T	6.12009e-26	-9.89772e-11	-1.84663
43082586	chr1:43082586:C:G	4.11123e-26	-9.89772e-11	-2.24449
43082727	chr1:43082727:C:T	9.9834e-27	-1.41504	-2.24483
43082748	chr1:43082748:C:A	3.66441e-26	-9.89772e-11	-2.35954
43082770	chr1:43082770:A:G	6.75148e-26	-9.89772e-11	-1.74845
43082989	chr1:43082989:C:T	1.74983e-25	-9.89772e-11	-0.796105
43083369	chr1:43083369:T:C	4.19833e-26	-9.89772e-11	-2.22352
43083409	chr1:43083409:T:C	4.64144e-26	-9.89772e-11	-2.12318
43083752	chr1:43083752:G:A	9.86837e-27	-1.43455	-2.23691
43083793	chr1:43083793:A:G	8.51289e-27	-1.50487	-2.31434
43084279	chr1:43084279:A:T	1.02621e-26	-1.39652	-2.23582
43084403	chr1:43084403:G:A	4.05424e-26	-9.89772e-11	-2.25845
43084476	chr1:43084476:AG:A	1.01168e-26	-1.43029	-2.21631
43084494	chr1:43084494:T:A	1.54036e-24	1.37898	-2.88865e-09
43084588	chr1:43084588:C:T	3.61757e-26	-9.89772e-11	-2.37241
43084865	chr1:43084865:A:G	5.44737e-26	-9.89772e-11	-1.96308
43085214	chr1:43085214:C:T	4.71118e-26	-9.89772e-11	-2.10827
43085623	chr1:43085623:G:A	4.7144e-26	-9.89772e-11	-2.10759
43085751	chr1:43085751:A:T	6.91383e-26	-9.89772e-11	-1.72469
43086026	chr1:43086026:T:A	4.31063e-26	-9.89772e-11	-2.19712
43086063	chr1:43086063:A:C	5.87482e-26	-9.89772e-11	-1.88753
43086118	chr1:43086118:C:T	4.6455e-26	-9.89772e-11	-2.12231
43086214	chr1:43086214:C:T	1.34093e-26	-1.43865	-1.9262
43086236	chr1:43086236:C:A	5.91573e-26	-9.89772e-11	-1.88059
43086440	chr1:43086440:C:T	9.60747e-26	-1.39567	-2.88865e-09
43086536	chr1:43086536:G:A	3.69346e-26	-9.89772e-11	-2.35165
43086629	chr1:43086629:C:T	8.60395e-27	-1.49275	-2.31582
43086646	chr1:43086646:T:C	4.14338e-26	-9.89772e-11	-2.2367
43086651	chr1:43086651:G:A	1.30877e-26	-1.44224	-1.94688
43086876	chr1:43086876:A:G	5.94903e-26	-9.89772e-11	-1.87498
43086891	chr1:43086891:C:T	1.06201e-25	-9.89772e-11	-1.29546
43086974	chr1:43086974:C:T	1.08316e-25	-9.89772e-11	-1.27574
43087269	chr1:43087269:C:T	8.57113e-26	-1.50981	-2.88865e-09
43087443	chr1:43087443:G:A	4.44546e-26	-9.89772e-11	-2.16633
43087455	chr1:43087455:C:T	8.54869e-27	-1.49241	-2.3226
43087520	chr1:43087520:C:T	4.22003e-26	-9.89772e-11	-2.21837
43087666	chr1:43087666:C:T	1.04135e-25	-1.31511	-2.88865e-09
43087811	chr1:43087811:G:A	9.11956e-27	-1.48974	-2.26063
43087864	chr1:43087864:C:G	9.97618e-26	-1.35801	-2.88865e-09
43087954	chr1:43087954:C:G	4.32012e-26	-9.89772e-11	-2.19493
43087993	chr1:43087993:C:T	3.65851e-26	-9.89772e-11	-2.36115
43088268	chr1:43088268:A:G	2.10568e-26	-1.48155	-1.43202
43088335	chr1:43088335:C:T	3.77333e-26	-9.89772e-11	-2.33025
43088405	chr1:43088405:T:TAA	1.03029e-25	-9.89772e-11	-1.32579
43088445	chr1:43088445:C:T	1.67706e-26	-1.50496	-1.63621
43088447	chr1:43088447:TA:T	5.51416e-26	-1.02473	-0.926156
43088455	chr1:43088455:C:T	8.78077e-27	-1.46613	-2.3221
43088647	chr1:43088647:T:C	9.48602e-26	-9.89772e-11	-1.40839
43088755	chr1:43088755:A:C	4.2714e-26	-9.89772e-11	-2.20627
43088756	chr1:43088756:A:G	5.31999e-26	-9.89772e-11	-1.98674
43088758	chr1:43088758:C:G	4.2427e-26	-9.89772e-11	-2.21301
43088786	chr1:43088786:C:T	3.71554e-26	-9.89772e-11	-2.34569
43088857	chr1:43088857:G:A	4.22191e-26	-9.89772e-11	-2.21792
43088860	chr1:43088860:A:G	4.19002e-26	-9.89772e-11	-2.2255
43088862	chr1:43088862:A:T	4.18547e-26	-9.89772e-11	-2.22659
43088979	chr1:43088979:C:T	3.96505e-26	-9.89772e-11	-2.28069
43088980	chr1:43088980:A:G	8.58718e-27	-1.49758	-2.31295
43089244	chr1:43089244:C:A	9.94663e-27	-1.31651	-2.34705
43089283	chr1:43089283:C:T	9.1176e-26	-1.448	-2.88865e-09
43089287	chr1:43089287:G:A	4.48044e-26	-9.89772e-11	-2.15849
43089421	chr1:43089421:C:T	1.30133e-26	-1.16324	-2.23158
43089476	chr1:43089476:A:G	4.29495e-26	-9.89772e-11	-2.20077
43089845	chr1:43089845:G:A	8.94524e-26	-1.46709	-2.88865e-09
43090147	chr1:43090147:T:C	7.33028e-26	-9.89772e-11	-1.6662
43090638	chr1:43090638:C:T	4.05544e-26	-9.89772e-11	-2.25815
43090696	chr1:43090696:C:T	7.09201e-26	-9.89772e-11	-1.69924
43090745	chr1:43090745:T:G	3.74239e-26	-9.89772e-11	-2.33849
43090837	chr1:43090837:A:G	3.9352e-26	-9.89772e-11	-2.28825
43090994	chr1:43090994:A:G	1.02404e-26	-1.50763	-2.12682
43091148	chr1:43091148:A:G	1.01413e-26	-1.40914	-2.23503
43091349	chr1:43091349:C:A	4.07199e-26	-9.89772e-11	-2.25408
43091497	chr1:43091497:A:G	1.24454e-26	-1.2133	-2.22615
43091897	chr1:43091897:G:A	4.159e-26	-9.89772e-11	-2.23293
43091983	chr1:43091983:C:T	1.24853e-26	-1.20499	-2.23124
43092027	chr1:43092027:A:G	4.0597e-26	-9.89772e-11	-2.2571
43092380	chr1:43092380:A:G	3.40383e-26	-1.18324	-1.25007
43092563	chr1:43092563:G:A	4.47076e-25	0.141934	-2.88865e-09
43092634	chr1:43092634:G:A	9.63469e-27	-1.42952	-2.2659
43092964	chr1:43092964:G:A	2.6806e-26	-1.28165	-1.39052
43092975	chr1:43092975:A:C	6.43026e-26	-9.89772e-11	-1.79719
43092984	chr1:43092984:C:T	1.71956e-25	-9.89772e-11	-0.813557
43093157	chr1:43093157:G:A	6.37322e-26	-9.89772e-11	-1.8061
43093266	chr1:43093266:C:T	6.4479e-26	-9.89772e-11	-1.79445
43093916	chr1:43093916:C:G	7.99937e-27	-1.50478	-2.37665
43093978	chr1:43093978:T:G	1.28302e-26	-1.13552	-2.27347
43094274	chr1:43094274:G:A	2.9514e-26	-1.29343	-1.2825
43094471	chr1:43094471:T:G	9.20776e-26	-9.89772e-11	-1.43816
43094671	chr1:43094671:C:T	5.15326e-26	-9.89772e-11	-2.01858
43094744	chr1:43094744:G:C	4.05707e-26	-9.89772e-11	-2.25775
43094831	chr1:43094831:A:AG	1.05472e-26	-1.40481	-2.20012
43094833	chr1:43094833:A:G	1.08197e-26	-1.41384	-2.16559
43094844	chr1:43094844:G:C	1.0645e-26	-1.42511	-2.17059
43095112	chr1:43095112:C:T	1.26694e-26	-1.17694	-2.24467
43095306	chr1:43095306:T:C	6.72721e-26	-9.89772e-11	-1.75205
43095543	chr1:43095543:A:G	8.59062e-26	-1.50754	-2.88865e-09
43095827	chr1:43095827:C:T	2.85912e-26	-1.29549	-1.3122
43095830	chr1:43095830:A:G	1.30575e-26	-1.16823	-2.2232
43096657	chr1:43096657:A:G	6.78796e-26	-9.89772e-11	-1.74306
43096948	chr1:43096948:A:G	7.20734e-26	-9.89772e-11	-1.68311
43096949	chr1:43096949:G:T	2.39229e-25	-0.483373	-2.88865e-09
43097375	chr1:43097375:A:G	2.73413e-26	-1.35866	-1.29373
43097470	chr1:43097470:CA:C	1.15064e-26	-1.25009	-2.2678
43098257	chr1:43098257:A:G	3.62373e-26	-9.89772e-11	-2.3707
43098394	chr1:43098394:A:G	7.87831e-26	-1.01681	-0.577288
43098606	chr1:43098606:T:A	3.67183e-25	-1.0433	0.988364
43098952	chr1:43098952:C:G	5.806e-26	-9.89772e-11	-1.89932
43099187	chr1:43099187:C:T	6.48776e-26	-9.89772e-11	-1.78829
43099396	chr1:43099396:T:C	6.07226e-26	-9.89772e-11	-1.85448
43099796	chr1:43099796:A:C	4.23764e-26	-9.89772e-11	-2.2142
43099821	chr1:43099821:G:T	7.24008e-26	-1.28482	-0.393758
43100579	chr1:43100579:G:C	1.23767e-25	-9.89772e-11	-1.14239
43100685	chr1:43100685:AT:A	2.62011e-25	-9.89772e-11	-0.392407
43100848	chr1:43100848:C:T	3.80879e-26	-9.89772e-11	-2.3209
43101143	chr1:43101143:G:A	5.39324e-26	-9.89772e-11	-1.97306
43101389	chr1:43101389:C:T	5.154e-26	-9.89772e-11	-2.01844
43101532	chr1:43101532:T:C	6.62735e-26	-9.89772e-11	-1.767
43101613	chr1:43101613:C:T	4.77096e-26	-9.89772e-11	-2.09566
43101634	chr1:43101634:C:T	1.26847e-26	-1.35808	-2.06231
43101685	chr1:43101685:T:C	1.2057e-25	-9.89772e-11	-1.16857
43101762	chr1:43101762:G:A	1.52905e-26	-0.985358	-2.2482
43102051	chr1:43102051:T:C	5.22714e-26	-9.89772e-11	-2.00435
43102431	chr1:43102431:G:T	3.93073e-26	-9.89772e-11	-2.28938
43102462	chr1:43102462:G:A	5.96661e-26	-1.43142	-0.440612
43102464	chr1:43102464:G:A	6.05479e-26	-1.41812	-0.43924
43102782	chr1:43102782:C:T	2.39994e-26	-1.46002	-1.32275
43102937	chr1:43102937:C:A	1.52367e-26	-0.979328	-2.25776
43103107	chr1:43103107:T:G	1.04657e-25	-9.89772e-11	-1.31011
43103131	chr1:43103131:G:A	5.07548e-26	-9.89772e-11	-2.03379
43103176	chr1:43103176:C:T	3.58679e-26	-9.89772e-11	-2.38095
43103214	chr1:43103214:A:G	1.86902e-26	-1.36008	-1.67272
43103548	chr1:43103548:G:C	7.13637e-26	-1.25897	-0.43403
43103565	chr1:43103565:C:T	3.82568e-26	-9.89772e-11	-2.31647
43103663	chr1:43103663:C:T	5.6362e-26	-9.89772e-11	-1.929
43104116	chr1:43104116:C:T	3.81879e-26	-9.89772e-11	-2.31828
43104212	chr1:43104212:G:A	4.77096e-26	-9.89772e-11	-2.09566
43104213	chr1:43104213:C:A	4.78132e-26	-9.89772e-11	-2.09349
43104650	chr1:43104650:A:T	3.5929e-26	-9.89772e-11	-2.37925
43104714	chr1:43104714:A:G	8.84765e-25	-9.89772e-11	0.824528
43104872	chr1:43104872:T:C	1.23154e-24	-9.89772e-11	1.15522
43104905	chr1:43104905:C:A	9.38083e-26	-1.41954	-2.88865e-09
43105230	chr1:43105230:T:A	5.0367e-26	-9.89772e-11	-2.04146
43105793	chr1:43105793:T:A	8.56437e-26	-1.5106	-2.88865e-09
43105794	chr1:43105794:T:A	8.78959e-26	-1.48464	-2.88865e-09
43106432	chr1:43106432:C:T	3.84551e-26	-9.89772e-11	-2.3113
43106508	chr1:43106508:G:A	3.70779e-26	-9.89772e-11	-2.34777
43106567	chr1:43106567:G:A	8.80647e-26	-9.89772e-11	-1.48272
43106569	chr1:43106569:G:A	8.57155e-26	-1.50976	-2.88865e-09
43106600	chr1:43106600:C:T	6.27518e-26	-9.89772e-11	-1.82161
43106603	chr1:43106603:A:G	1.0822e-25	-9.89772e-11	-1.27663
43106719	chr1:43106719:A:C	3.64966e-24	-9.89772e-11	2.2416
43106748	chr1:43106748:T:C	1.05785e-25	-9.89772e-11	-1.29938
43106892	chr1:43106892:T:C	4.74414e-26	-9.89772e-11	-2.1013
43106901	chr1:43106901:C:T	5.12669e-26	-9.89772e-11	-2.02375
43107015	chr1:43107015:T:A	1.25117e-26	-1.47429	-1.95983
43107050	chr1:43107050:G:A	4.94847e-26	-9.89772e-11	-2.05913
43107223	chr1:43107223:T:C	3.91747e-26	-9.89772e-11	-2.29276
43107645	chr1:43107645:C:T	9.93503e-27	-1.50453	-2.16019
43107826	chr1:43107826:G:A	2.66023e-26	-1.39166	-1.28813
43107960	chr1:43107960:G:A	4.82201e-26	-9.89772e-11	-2.08502
43107968	chr1:43107968:A:G	8.05666e-27	-1.4941	-2.38019
43108523	chr1:43108523:A:G	7.25371e-26	-9.89772e-11	-1.6767
43108708	chr1:43108708:G:A	5.6874e-26	-9.89772e-11	-1.91996
43108895	chr1:43108895:C:T	3.75187e-26	-9.89772e-11	-2.33595
43109124	chr1:43109124:C:T	6.39711e-26	-9.89772e-11	-1.80236
43109487	chr1:43109487:T:C	1.01061e-25	-9.89772e-11	-1.34507
43109721	chr1:43109721:G:A	3.6305e-26	-9.89772e-11	-2.36884
43110094	chr1:43110094:A:G	5.66404e-26	-9.89772e-11	-1.92407
43110198	chr1:43110198:A:G	3.97861e-26	-9.89772e-11	-2.27728
43110532	chr1:43110532:C:T	2.88591e-25	-1.31944	1.02365
43110650	chr1:43110650:T:C	5.72908e-26	-9.89772e-11	-1.91265
43110773	chr1:43110773:G:A	1.18455e-26	-1.43271	-2.05613
43110872	chr1:43110872:C:T	1.26587e-25	-9.89772e-11	-1.11986
43111119	chr1:43111119:T:C	3.76756e-26	-9.89772e-11	-2.33178
43111270	chr1:43111270:C:T	1.43947e-26	-1.01344	-2.28049
43111297	chr1:43111297:A:G	4.25721e-26	0.093894	-2.30349
43111749	chr1:43111749:C:A	3.82278e-26	-9.89772e-11	-2.31723
43111922	chr1:43111922:G:A	4.7215e-26	0.228458	-2.33454
43112013	chr1:43112013:A:G	1.13064e-25	1.08371	-2.31655
43112691	chr1:43112691:T:C	5.56479e-26	-9.89772e-11	-1.94175
43112697	chr1:43112697:C:T	3.81974e-26	-9.89772e-11	-2.31803
43112758	chr1:43112758:CTG:C	9.92414e-27	-1.45881	-2.20702
43112898	chr1:43112898:G:A	9.49587e-26	-9.89772e-11	-1.40735
43113076	chr1:43113076:A:G	8.70427e-26	-1.49439	-2.88865e-09
43113332	chr1:43113332:C:A	4.80827e-26	-9.89772e-11	-2.08787
43113468	chr1:43113468:G:A	5.67329e-25	-1.39443	1.77457
43113839	chr1:43113839:G:A	5.39522e-26	-9.89772e-11	-1.9727
43113911	chr1:43113911:G:A	1.06751e-26	-1.33782	-2.25506
43114063	chr1:43114063:A:T	1.07686e-25	-9.89772e-11	-1.28157
43114109	chr1:43114109:C:A	6.64945e-26	-9.89772e-11	-1.76368
43114228	chr1:43114228:C:T	9.90844e-26	-9.89772e-11	-1.36482
43114242	chr1:43114242:A:T	3.66092e-26	-9.89772e-11	-2.36049
43114394	chr1:43114394:T:C	1.31295e-25	-9.89772e-11	-1.08334
43114575	chr1:43114575:G:A	3.62478e-26	-9.89772e-11	-2.37042
43114590	chr1:43114590:G:A	5.38289e-26	-9.89772e-11	-1.97498
43114945	chr1:43114945:T:A	9.36877e-26	-9.89772e-11	-1.42083
43115474	chr1:43115474:G:C	1.13914e-25	-9.89772e-11	-1.22535
43115543	chr1:43115543:T:C	5.5521e-26	-9.89772e-11	-1.94403
43115609	chr1:43115609:G:A	6.02354e-26	-9.89772e-11	-1.86253
43115751	chr1:43115751:C:T	3.8863e-26	-9.89772e-11	-2.30075
43117428	chr1:43117428:G:A	2.97951e-25	-9.89772e-11	-0.263865
43118069	chr1:43118069:G:T	9.28095e-26	-1.43024	-2.88865e-09
43118150	chr1:43118150:G:A	1.0494e-25	-9.89772e-11	-1.30741
43118312	chr1:43118312:T:C	5.3991e-26	-9.89772e-11	-1.97198
43118336	chr1:43118336:C:T	5.41933e-26	-9.89772e-11	-1.96824
43118435	chr1:43118435:T:C	5.59403e-26	-9.89772e-11	-1.93651
43118675	chr1:43118675:G:A	4.2926e-26	-9.89772e-11	-2.20132
43118703	chr1:43118703:G:T	8.77065e-26	-1.4868	-2.88865e-09
43118760	chr1:43118760:C:T	4.03446e-26	0.0670765	-2.33041
43118873	chr1:43118873:G:A	8.49449e-27	-1.50324	-2.31813
43119052	chr1:43119052:G:A	5.36993e-26	-9.89772e-11	-1.97739
43119179	chr1:43119179:T:C	6.07537e-26	-9.89772e-11	-1.85397
43119350	chr1:43119350:T:A	4.52701e-26	-9.89772e-11	-2.14815
43119541	chr1:43119541:C:G	5.23336e-25	-9.89772e-11	0.29943
43119821	chr1:43119821:A:G	9.31751e-26	-1.42631	-2.88865e-09
43119895	chr1:43119895:A:G	3.6717e-26	-9.89772e-11	-2.35755
43119901	chr1:43119901:A:G	8.36101e-26	-1.34558	-0.189051
43120301	chr1:43120301:G:A	3.79284e-26	-9.89772e-11	-2.32509
43120305	chr1:43120305:AG:A	1.97031e-25	-9.89772e-11	-0.677435
43120331	chr1:43120331:C:T	1.02337e-26	-1.4925	-2.14261
43120467	chr1:43120467:T:G	5.06247e-26	-9.89772e-11	-2.03635
43121134	chr1:43121134:A:G	5.67866e-26	-9.89772e-11	-1.92149
43121226	chr1:43121226:C:A	5.98993e-26	-9.89772e-11	-1.86813
43121700	chr1:43121700:G:C	6.65773e-26	-9.89772e-11	-1.76243
43121924	chr1:43121924:G:T	6.14981e-26	-1.50072	-0.34107
43121959	chr1:43121959:C:A	1.1591e-26	-1.22604	-2.28452
43122015	chr1:43122015:C:T	3.76776e-26	-9.89772e-11	-2.33173
43122018	chr1:43122018:C:T	5.66864e-26	-9.89772e-11	-1.92326
43122054	chr1:43122054:A:G	9.05635e-26	-1.49041	0.0356645
43122178	chr1:43122178:A:G	3.7647e-26	-9.89772e-11	-2.33254
43122186	chr1:43122186:A:G	2.15795e-25	-9.89772e-11	-0.586463
43122366	chr1:43122366:G:A	1.322e-26	-1.49379	-1.88527
43122404	chr1:43122404:G:A	1.53356e-25	-0.928032	-2.88865e-09
43122558	chr1:43122558:A:C	2.81058e-25	-9.89772e-11	-0.322232
43122575	chr1:43122575:G:A	5.56135e-26	-1.2362	-0.706169
43122789	chr1:43122789:G:A	7.38601e-26	-9.89772e-11	-1.65862
43122811	chr1:43122811:C:G	9.09942e-26	-1.45	-2.88865e-09
43123071	chr1:43123071:A:G	9.08298e-26	-1.48653	0.0347197
43123227	chr1:43123227:C:T	2.37075e-26	-1.45891	-1.33609
43123457	chr1:43123457:C:T	5.72441e-26	-9.89772e-11	-1.91347
43123677	chr1:43123677:A:G	5.98012e-26	-9.89772e-11	-1.86977
43123814	chr1:43123814:A:G	1.91373e-26	-1.40938	-1.59977
43123852	chr1:43123852:T:G	5.70007e-26	-9.89772e-11	-1.91773
43123903	chr1:43123903:T:C	8.91038e-26	-1.49281	0.0218155
43124126	chr1:43124126:A:T	1.58348e-26	-1.04362	-2.15497
43124541	chr1:43124541:A:G	8.48912e-26	-1.48984	-0.0295799
43124615	chr1:43124615:C:T	5.87784e-26	-9.89772e-11	-1.88702
43124939	chr1:43124939:A:G	9.28573e-27	-1.355	-2.37731
43124954	chr1:43124954:G:A	9.43095e-26	-1.49152	0.0773084
43125237	chr1:43125237:G:A	5.86785e-26	-9.89772e-11	-1.88872
43125447	chr1:43125447:T:C	4.44422e-26	-9.89772e-11	-2.1666
43125799	chr1:43125799:C:T	4.11758e-26	-9.89772e-11	-2.24294
43125983	chr1:43125983:G:A	9.54789e-27	-1.34461	-2.35987
43126028	chr1:43126028:A:T	3.61677e-26	-0.0539708	-2.31866
43126246	chr1:43126246:G:C	1.7917e-26	-1.38744	-1.6876
43126356	chr1:43126356:T:C	1.83518e-26	-1.38764	-1.66343
43126605	chr1:43126605:T:C	9.52793e-27	-1.47007	-2.2365
43126696	chr1:43126696:A:G	1.83031e-26	-1.3943	-1.65942
43126931	chr1:43126931:C:T	3.74075e-26	-9.89772e-11	-2.33892
43127127	chr1:43127127:A:T	4.19087e-26	-9.89772e-11	-2.2253
43127141	chr1:43127141:T:G	1.03676e-25	-1.48301	0.163489
43127241	chr1:43127241:T:TA	1.32976e-26	-1.38243	-1.99078
43127301	chr1:43127301:C:G	3.64136e-26	-9.89772e-11	-2.36585
43127334	chr1:43127334:G:A	1.9842e-26	-1.40584	-1.56715
43127379	chr1:43127379:A:G	5.12803e-26	-1.48326	-0.540231
43127494	chr1:43127494:T:G	1.01802e-25	-1.48426	0.146495
43127534	chr1:43127534:G:A	8.61133e-26	-1.50513	-2.88865e-09
43127549	chr1:43127549:C:T	1.0218e-25	-9.89772e-11	-1.33405
43127565	chr1:43127565:AG:A	5.94112e-26	-0.2014	-1.67491
43127566	chr1:43127566:G:A	9.01953e-26	-1.45882	-2.88865e-09
43127571	chr1:43127571:AAG:A	3.19724e-25	-9.89772e-11	-0.193335
43127800	chr1:43127800:TCTA:T	9.42475e-27	-1.46026	-2.25719
43127811	chr1:43127811:C:G	3.75724e-26	-9.89772e-11	-2.33452
43127952	chr1:43127952:C:G	7.19633e-26	-9.89772e-11	-1.68464
43128085	chr1:43128085:C:G	5.74413e-26	-9.89772e-11	-1.91003
43128680	chr1:43128680:C:T	2.21091e-26	-1.44948	-1.41532
43129049	chr1:43129049:A:G	4.1073e-26	-9.89772e-11	-2.24544
43129232	chr1:43129232:G:A	5.50476e-26	-9.89772e-11	-1.9526
43129255	chr1:43129255:G:T	3.10457e-25	-9.89772e-11	-0.222749
43129315	chr1:43129315:G:C	1.11597e-26	-1.37312	-2.17536
43129432	chr1:43129432:AG:A	1.77425e-26	-1.44458	-1.64025
43130022	chr1:43130022:T:C	8.82402e-27	-1.40834	-2.37498
43130527	chr1:43130527:C:T	4.13304e-26	-9.89772e-11	-2.2392
43130713	chr1:43130713:G:A	4.22081e-26	-9.89772e-11	-2.21818
43131343	chr1:43131343:G:A	2.23953e-26	-1.41806	-1.43388
43131519	chr1:43131519:A:T	1.22404e-26	-1.21059	-2.24546
43131558	chr1:43131558:C:T	3.63228e-26	-1.24528	-1.12307
43131721	chr1:43131721:G:A	4.08457e-26	-0.00955596	-2.24144
43131763	chr1:43131763:G:A	7.91195e-26	-9.89772e-11	-1.58983
43132021	chr1:43132021:T:A	4.23681e-26	0.0423555	-2.25675
43132433	chr1:43132433:C:T	7.93929e-26	-9.89772e-11	-1.58638
43132458	chr1:43132458:C:T	1.21729e-26	-1.21367	-2.2479
43132487	chr1:43132487:C:T	8.74577e-27	-1.49145	-2.30077
43132959	chr1:43132959:C:T	2.44968e-26	-0.468155	-2.2941
43132972	chr1:43132972:G:A	5.67894e-26	-9.89772e-11	-1.92144
43133078	chr1:43133078:G:A	9.77359e-26	-1.37853	-2.88865e-09
43133132	chr1:43133132:T:G	8.95962e-26	-1.46548	-2.88865e-09
43133333	chr1:43133333:T:A	4.47646e-26	0.0874161	-2.24679
43133463	chr1:43133463:A:G	4.44946e-26	0.0842037	-2.24963
43133754	chr1:43133754:A:G	3.30717e-25	-9.89772e-11	-0.159532
43133755	chr1:43133755:G:C	8.08848e-27	-1.48945	-2.3809
43133790	chr1:43133790:T:C	1.11845e-26	-1.36938	-2.17688
43133869	chr1:43133869:A:G	8.11189e-27	-1.48673	-2.38073
43134507	chr1:43134507:T:A	2.33925e-26	-0.913792	-1.89458
43134645	chr1:43134645:A:C	4.48012e-26	0.0890608	-2.24762
43134699	chr1:43134699:G:A	3.58812e-26	-9.89772e-11	-2.38058
43135008	chr1:43135008:A:C	9.42994e-27	-1.34165	-2.37526
43135245	chr1:43135245:G:A	4.47296e-26	-9.89772e-11	-2.16016
43135260	chr1:43135260:T:C	8.21204e-27	-1.51082	-2.34437
43135774	chr1:43135774:C:A	3.56951e-26	-0.372665	-2.01312
43135820	chr1:43135820:G:A	1.89255e-26	-1.49377	-1.52651
43135961	chr1:43135961:G:A	4.4034e-26	-9.89772e-11	-2.17583
43136105	chr1:43136105:T:C	5.33559e-26	-1.32306	-0.660745
43136110	chr1:43136110:G:A	3.55682e-26	-0.371984	-2.01736
43136264	chr1:43136264:C:T	9.64129e-27	-1.48051	-2.21422
43136650	chr1:43136650:T:C	1.34992e-26	-1.33543	-2.02273
43136743	chr1:43136743:G:A	8.24251e-27	-1.51027	-2.34122
43136817	chr1:43136817:C:T	3.55094e-26	-0.371767	-2.01923
43136828	chr1:43136828:C:T	1.86352e-26	-1.49073	-1.54501
43137198	chr1:43137198:G:A	6.18824e-26	-1.21479	-0.620772
43137351	chr1:43137351:T:C	3.71639e-26	-0.32274	-2.02271
43137354	chr1:43137354:C:T	9.74061e-27	-1.36571	-2.31878
43137364	chr1:43137364:C:T	9.83966e-27	-1.35514	-2.31923
43137391	chr1:43137391:C:T	9.90957e-27	-1.30486	-2.36243
43137465	chr1:43137465:C:A	1.10919e-26	-1.51069	-2.0439
43138020	chr1:43138020:G:A	6.50839e-26	-9.89772e-11	-1.78512
43138044	chr1:43138044:G:C	6.38758e-26	-9.89772e-11	-1.80385
43138259	chr1:43138259:C:T	3.92113e-26	-0.272882	-2.01895
43138327	chr1:43138327:A:T	1.93468e-25	-9.89772e-11	-0.695681
43138683	chr1:43138683:T:C	4.56863e-26	-1.45428	-0.684715
43138781	chr1:43138781:G:A	1.34963e-26	-1.34848	-2.00991
43138832	chr1:43138832:C:T	1.93468e-25	-9.89772e-11	-0.695681
43138891	chr1:43138891:A:C	1.6314e-26	-1.38843	-1.78034
43138954	chr1:43138954:CTT:C	2.46053e-25	-9.89772e-11	-0.455245
43139386	chr1:43139386:C:T	2.22795e-26	-0.961288	-1.89584
43139451	chr1:43139451:G:A	5.59817e-26	-9.89772e-11	-1.93577
43139548	chr1:43139548:T:G	4.65884e-26	-9.89772e-11	-2.11944
43139694	chr1:43139694:C:T	9.82855e-27	-1.3672	-2.30831
43140015	chr1:43140015:A:G	3.6124e-26	-9.89772e-11	-2.37384
43140121	chr1:43140121:C:T	3.56151e-26	-0.351573	-2.03645
43140547	chr1:43140547:C:A	6.98092e-25	-9.89772e-11	0.587557
43140861	chr1:43140861:C:T	4.49087e-26	-9.89772e-11	-2.15616
43140894	chr1:43140894:G:A	3.88305e-26	-0.246465	-2.05512
43140909	chr1:43140909:G:A	3.73324e-25	-9.89772e-11	-0.0383477
43141060	chr1:43141060:G:T	1.66686e-26	-1.49073	-1.65654
43141378	chr1:43141378:G:A	6.53076e-26	-0.377897	-1.40379
43141577	chr1:43141577:TATC:T	4.8099e-26	-9.89772e-11	-2.08753
43141741	chr1:43141741:G:A	3.87922e-26	-9.89772e-11	-2.30257
43141831	chr1:43141831:C:T	4.24058e-26	-9.89772e-11	-2.21351
43141932	chr1:43141932:A:G	8.5042e-26	-1.49147	-0.0261776
43142099	chr1:43142099:G:T	1.87808e-25	-0.725375	-2.88865e-09
43142407	chr1:43142407:C:A	2.42279e-26	-1.32283	-1.45046
43142674	chr1:43142674:C:G	8.18766e-26	-1.50266	-0.0529166
43142701	chr1:43142701:C:T	2.30812e-26	-1.33359	-1.48818
43142751	chr1:43142751:C:T	2.86488e-26	-0.750511	-1.85517
43142818	chr1:43142818:T:C	1.27806e-26	-1.35901	-2.05385
43143046	chr1:43143046:T:C	1.09884e-26	-1.32336	-2.24059
43143512	chr1:43143512:T:TGGTG	3.58913e-26	-9.89772e-11	-2.3803
43143575	chr1:43143575:G:C	3.91544e-26	-9.89772e-11	-2.29328
43143942	chr1:43143942:A:C	1.12355e-26	-1.49113	-2.05058
43144033	chr1:43144033:C:T	9.49831e-25	0.89549	-2.88865e-09
43144270	chr1:43144270:G:A	9.17032e-27	-1.4827	-2.26212
43144339	chr1:43144339:C:T	4.76647e-26	-9.89772e-11	-2.0966
43144372	chr1:43144372:T:C	8.08857e-25	-9.89772e-11	0.734828
43144492	chr1:43144492:T:G	9.76264e-27	-1.47779	-2.20444
43144811	chr1:43144811:C:T	4.72454e-26	-9.89772e-11	-2.10544
43144910	chr1:43144910:G:C	1.47668e-26	-1.06401	-2.2044
43145334	chr1:43145334:G:A	9.28205e-27	-1.4756	-2.25711
43145543	chr1:43145543:T:C	5.07877e-26	-9.89772e-11	-2.03314
43145559	chr1:43145559:G:T	1.29136e-26	-1.46221	-1.94031
43145727	chr1:43145727:T:C	1.28658e-26	-1.1199	-2.28633
43145816	chr1:43145816:C:T	1.16773e-26	-1.47604	-2.02711
43145856	chr1:43145856:A:G	6.37455e-26	-9.89772e-11	-1.8059
43146192	chr1:43146192:G:A	8.87858e-25	-1.26088	2.0889
43146346	chr1:43146346:T:G	8.85693e-27	-1.48842	-2.29117
43146731	chr1:43146731:G:T	5.63543e-26	-9.89772e-11	-1.92914
43146889	chr1:43146889:A:G	1.19555e-26	-1.47516	-2.00444
43147204	chr1:43147204:A:G	5.10071e-26	-9.89772e-11	-2.02883
43147248	chr1:43147248:T:C	1.07198e-26	-1.5097	-2.079
43147696	chr1:43147696:G:T	2.5098e-25	-9.89772e-11	-0.435419
43147700	chr1:43147700:G:T	2.5098e-25	-9.89772e-11	-0.435419
43147703	chr1:43147703:G:A	5.41806e-26	-9.89772e-11	-1.96847
43147739	chr1:43147739:G:T	5.55023e-26	-9.89772e-11	-1.94437
43147776	chr1:43147776:C:A	5.06487e-26	-9.89772e-11	-2.03588
43147821	chr1:43147821:C:T	5.07877e-26	-9.89772e-11	-2.03314
43147865	chr1:43147865:G:A	5.29795e-26	-9.89772e-11	-1.99089
43147909	chr1:43147909:CTG:C	2.4793e-25	-9.89772e-11	-0.447647
43148188	chr1:43148188:T:C	9.92022e-25	-1.24238	2.18133
43148288	chr1:43148288:C:T	4.88813e-26	-9.89772e-11	-2.0714
43148711	chr1:43148711:C:T	1.29512e-26	-1.06416	-2.33544
43148784	chr1:43148784:T:C	1.12723e-26	-1.48153	-2.05691
43148799	chr1:43148799:G:A	3.60353e-26	-9.89772e-11	-2.3763
43148849	chr1:43148849:G:A	1.2625e-26	-1.14704	-2.27808
43149229	chr1:43149229:G:A	1.10764e-26	-1.47692	-2.07906
43149502	chr1:43149502:T:C	1.04815e-26	-1.4723	-2.13888
43149860	chr1:43149860:G:A	5.40678e-26	-9.89772e-11	-1.97056
43149997	chr1:43149997:G:A	3.19862e-26	-0.485631	-2.00986
43150116	chr1:43150116:G:A	5.22572e-26	-9.89772e-11	-2.00462
43150195	chr1:43150195:G:A	1.44528e-25	-0.987324	-2.88865e-09
43150456	chr1:43150456:T:C	5.99736e-26	-9.89772e-11	-1.86689
43150666	chr1:43150666:G:C	3.57392e-26	-0.355599	-2.02895
43150721	chr1:43150721:T:A	5.496e-26	-9.89772e-11	-1.95419
43150755	chr1:43150755:T:G	4.38953e-26	-9.89772e-11	-2.17899
43150798	chr1:43150798:T:C	5.4978e-26	-9.89772e-11	-1.95386
43150975	chr1:43150975:C:T	5.91566e-26	-1.16031	-0.7203
43151021	chr1:43151021:T:A	8.8994e-26	-1.47223	-2.88865e-09
43151046	chr1:43151046:A:G	5.50797e-26	-9.89772e-11	-1.95201
43151082	chr1:43151082:C:T	3.78902e-26	-0.777645	-1.54846
43151543	chr1:43151543:G:A	4.78715e-26	-9.89772e-11	-2.09227
43151637	chr1:43151637:G:C	4.68457e-26	-9.89772e-11	-2.11394
43151651	chr1:43151651:G:A	3.616e-26	-9.89772e-11	-2.37284
43151713	chr1:43151713:C:T	5.1767e-26	-9.89772e-11	-2.01404
43151800	chr1:43151800:C:T	4.62953e-26	-9.89772e-11	-2.12575
43151973	chr1:43151973:C:T	1.03921e-26	-1.46127	-2.15848
43151986	chr1:43151986:G:T	3.66883e-26	-0.75876	-1.59958
43152023	chr1:43152023:C:A	3.64583e-26	-9.89772e-11	-2.36463
43152619	chr1:43152619:C:T	5.65639e-26	-9.89772e-11	-1.92542
43152739	chr1:43152739:A:G	1.70966e-26	-1.2442	-1.87772
43152925	chr1:43152925:G:A	1.00343e-26	-1.47433	-2.18046
43153055	chr1:43153055:A:G	1.07427e-25	-0.856784	-0.427196
43153563	chr1:43153563:C:T	1.29552e-26	-1.1636	-2.2357
43153853	chr1:43153853:CA:C	6.20681e-26	-9.89772e-11	-1.83256
43153939	chr1:43153939:A:AT	4.52108e-26	-9.89772e-11	-2.14946
43154070	chr1:43154070:A:G	8.97085e-26	-1.46423	-2.88865e-09
43154548	chr1:43154548:C:T	2.72136e-26	-1.41597	-1.24111
43154885	chr1:43154885:AT:A	1.41665e-26	-1.00294	-2.30698
43154979	chr1:43154979:G:A	3.92391e-26	-1.12165	-1.16947
43154992	chr1:43154992:G:T	2.78419e-25	-9.89772e-11	-0.331666
43155021	chr1:43155021:A:G	4.08199e-26	-1.08342	-1.16821
43155039	chr1:43155039:C:T	5.64426e-26	-9.89772e-11	-1.92757
43155041	chr1:43155041:G:C	2.60544e-25	-1.20014	0.802117
43155573	chr1:43155573:T:C	2.50351e-26	-1.44168	-1.29884
43155861	chr1:43155861:G:A	3.58948e-26	-9.89772e-11	-2.3802
43155874	chr1:43155874:G:A	4.56458e-26	-9.89772e-11	-2.13988
43155962	chr1:43155962:C:T	5.28534e-26	-9.89772e-11	-1.99327
43156062	chr1:43156062:G:T	2.78492e-25	-9.89772e-11	-0.331404
43156302	chr1:43156302:C:T	3.1018e-25	-9.89772e-11	-0.223642
43156410	chr1:43156410:C:T	3.91345e-25	-9.89772e-11	0.00879477
43156691	chr1:43156691:A:G	4.17341e-26	-0.496691	-1.73279
43156889	chr1:43156889:T:C	1.11874e-25	-1.45304	0.209621
43156948	chr1:43156948:CT:C	2.59379e-26	-1.42987	-1.27522
43156951	chr1:43156951:G:C	2.57738e-26	-1.43621	-1.27522
43157046	chr1:43157046:C:A	5.52703e-26	-9.89772e-11	-1.94856
43157209	chr1:43157209:C:G	1.12844e-26	-1.49012	-2.04726
43157307	chr1:43157307:C:T	1.14257e-26	-1.49474	-2.03019
43157440	chr1:43157440:A:G	2.39023e-26	-1.50001	-1.28681
43157474	chr1:43157474:A:G	2.61228e-26	-1.46733	-1.23065
43157610	chr1:43157610:G:A	2.60071e-26	-1.42521	-1.27721
43157650	chr1:43157650:C:T	3.58709e-26	-9.89772e-11	-2.38087
43157713	chr1:43157713:G:A	2.11927e-26	-0.54543	-2.36171
43157917	chr1:43157917:G:A	5.47377e-26	-9.89772e-11	-1.95824
43158004	chr1:43158004:C:G	2.25634e-26	-0.544628	-2.29984
43158197	chr1:43158197:G:A	6.98429e-26	-9.89772e-11	-1.71455
43158506	chr1:43158506:G:GATT	4.59262e-26	-9.89772e-11	-2.13376
43158508	chr1:43158508:A:AC	4.62904e-26	-9.89772e-11	-2.12586
43158509	chr1:43158509:A:ATTGT	4.63963e-26	-9.89772e-11	-2.12357
43158511	chr1:43158511:A:G	4.6408e-26	-9.89772e-11	-2.12332
43158592	chr1:43158592:T:C	7.14779e-26	-9.89772e-11	-1.69141
43158641	chr1:43158641:A:G	2.00877e-25	-9.89772e-11	-0.658101
43158775	chr1:43158775:A:G	2.87768e-25	-9.89772e-11	-0.298641
43159037	chr1:43159037:G:A	3.72145e-26	-9.89772e-11	-2.3441
43159193	chr1:43159193:A:C	6.35131e-25	0.493037	-2.88865e-09
43159296	chr1:43159296:A:G	4.58794e-26	-9.89772e-11	-2.13478
43159364	chr1:43159364:G:C	1.46232e-26	-1.47987	-1.79831
43159907	chr1:43159907:G:A	2.57123e-25	-9.89772e-11	-0.411238
43160530	chr1:43160530:T:C	8.54672e-27	-1.45101	-2.36423
43160566	chr1:43160566:G:T	1.32216e-25	-1.07635	-2.88865e-09
43160689	chr1:43160689:A:G	1.32047e-25	-9.89772e-11	-1.07764
43160785	chr1:43160785:C:G	1.02548e-26	-1.33641	-2.29664
43160913	chr1:43160913:C:A	1.01572e-26	-1.50539	-2.13723
43161055	chr1:43161055:G:A	1.04203e-26	-1.49465	-2.12239
43161056	chr1:43161056:C:T	1.04797e-26	-1.49725	-2.1141
43161143	chr1:43161143:G:A	3.92597e-26	-9.89772e-11	-2.2906
43161345	chr1:43161345:G:T	4.77308e-26	-9.89772e-11	-2.09522
43161536	chr1:43161536:G:C	2.27849e-25	-9.89772e-11	-0.532112
43161902	chr1:43161902:ACCTAG:A	4.74922e-26	-9.89772e-11	-2.10023
43162305	chr1:43162305:A:G	2.77005e-26	-1.23696	-1.40238
43162636	chr1:43162636:T:C	2.68986e-26	-0.528996	-2.13972
43162663	chr1:43162663:C:G	2.27126e-25	-9.89772e-11	-0.53529
43162704	chr1:43162704:G:C	6.77276e-25	1.62334	-1.06606
43162778	chr1:43162778:C:A	1.00869e-26	-1.50556	-2.144
43162836	chr1:43162836:A:G	9.7323e-27	-1.43094	-2.25441
43163433	chr1:43163433:G:A	3.62341e-26	-9.89772e-11	-2.37079
43163486	chr1:43163486:G:A	1.02653e-26	-1.48162	-2.1504
43163821	chr1:43163821:CA:C	9.59566e-27	-1.38102	-2.31846
43164127	chr1:43164127:A:G	3.9221e-26	-9.89772e-11	-2.29158
43164144	chr1:43164144:T:C	1.45047e-24	-1.3649	2.68375
43164154	chr1:43164154:G:A	1.01718e-26	-1.31465	-2.32653
43164286	chr1:43164286:G:A	9.98524e-27	-1.34399	-2.31569
43164558	chr1:43164558:G:A	1.41103e-25	-1.0113	-2.88865e-09
43164870	chr1:43164870:C:A	9.88291e-27	-1.34698	-2.323
43164914	chr1:43164914:G:A	4.38015e-26	-9.89772e-11	-2.18113
43165389	chr1:43165389:C:T	7.46891e-26	-9.89772e-11	-1.64746
43166268	chr1:43166268:G:A	9.90689e-27	-1.50493	-2.16263
43166567	chr1:43166567:C:T	2.14034e-25	-9.89772e-11	-0.594661
43166589	chr1:43166589:C:T	8.22063e-27	-1.50412	-2.35003
43166682	chr1:43166682:C:G	2.90255e-26	-1.5004	-1.09222
43166683	chr1:43166683:A:C	2.9041e-26	-1.49986	-1.09222
43166865	chr1:43166865:C:T	1.00546e-26	-1.50494	-2.14783
43166866	chr1:43166866:G:A	1.35357e-25	-9.89772e-11	-1.05288
43166954	chr1:43166954:T:C	4.86308e-26	-9.89772e-11	-2.07654
43167144	chr1:43167144:T:G	1.02099e-26	-1.50078	-2.13665
43167145	chr1:43167145:T:C	1.03018e-26	-1.50343	-2.12504
43167326	chr1:43167326:A:G	1.07361e-26	-1.50341	-2.08377
43168536	chr1:43168536:C:T	1.02725e-26	-1.50018	-2.13115
43168647	chr1:43168647:T:C	3.71407e-26	-9.89772e-11	-2.34608
43169095	chr1:43169095:A:G	1.41262e-25	-1.01018	-2.88865e-09
43169172	chr1:43169172:G:A	4.1129e-26	-9.89772e-11	-2.24408
43169387	chr1:43169387:C:T	1.02467e-26	-1.49958	-2.13425
43169484	chr1:43169484:G:A	3.66244e-26	-9.89772e-11	-2.36008
43169577	chr1:43169577:T:C	1.82102e-24	-1.37431	2.92066
43169710	chr1:43169710:A:G	1.0123e-26	-1.50473	-2.14125
43169948	chr1:43169948:A:AATGCCT	1.03226e-26	-1.49977	-2.12668
43170001	chr1:43170001:A:C	1.03631e-25	-1.31996	-2.88865e-09
43170086	chr1:43170086:C:T	5.96281e-26	-9.89772e-11	-1.87267
43170137	chr1:43170137:G:A	1.10042e-25	-1.25993	-2.88865e-09
43170143	chr1:43170143:C:T	4.54834e-26	-9.89772e-11	-2.14345
43170167	chr1:43170167:A:G	1.0533e-26	-1.49578	-2.1105
43170204	chr1:43170204:A:G	1.03474e-26	-1.49871	-2.12535
43170370	chr1:43170370:G:A	1.92946e-26	-1.50564	-1.49532
43170509	chr1:43170509:C:T	4.11758e-26	-9.89772e-11	-2.24294
43170522	chr1:43170522:T:TCACA	2.44716e-26	-0.453093	-2.31019
43170734	chr1:43170734:G:A	3.71295e-26	-9.89772e-11	-2.34638
43171137	chr1:43171137:A:G	6.62603e-25	-9.89772e-11	0.535381
43171260	chr1:43171260:G:T	3.60447e-26	-9.89772e-11	-2.37604
43171303	chr1:43171303:C:T	9.47928e-27	-1.48827	-2.22342
43171878	chr1:43171878:A:G	9.35741e-27	-1.50382	-2.22081
43172174	chr1:43172174:A:G	9.48183e-26	-1.40883	-2.88865e-09
43172186	chr1:43172186:A:G	3.58726e-26	-9.89772e-11	-2.38082
43172261	chr1:43172261:T:C	9.526e-27	-1.50636	-2.20041
43172765	chr1:43172765:G:T	9.84736e-27	-1.38762	-2.28597
43172786	chr1:43172786:T:A	8.96283e-27	-1.5077	-2.26
43173203	chr1:43173203:C:T	1.39337e-25	-1.0239	-2.88865e-09
43173284	chr1:43173284:A:G	9.36393e-27	-1.50335	-2.22057
43173540	chr1:43173540:A:G	3.58947e-26	-9.89772e-11	-2.3802
43173622	chr1:43173622:A:G	9.30739e-27	-1.5083	-2.22168
43173674	chr1:43173674:A:C	1.25413e-26	-1.13399	-2.29778
43173901	chr1:43173901:C:A	9.51104e-27	-1.40418	-2.30416
43174179	chr1:43174179:T:C	3.65585e-26	-9.89772e-11	-2.36188
43174215	chr1:43174215:G:A	9.27607e-27	-1.5072	-2.22616
43174296	chr1:43174296:ATAT:A	7.02527e-26	-9.89772e-11	-1.70869
43174375	chr1:43174375:A:G	9.08259e-27	-1.5053	-2.24913
43174481	chr1:43174481:G:T	9.79576e-27	-1.38032	-2.29853
43174545	chr1:43174545:T:C	9.22113e-27	-1.50764	-2.23166
43174677	chr1:43174677:G:A	2.07223e-25	-9.89772e-11	-0.627
43174773	chr1:43174773:A:G	9.2732e-27	-1.5067	-2.22696
43174803	chr1:43174803:C:A	2.99857e-26	-1.49878	-1.06129
43174873	chr1:43174873:C:A	9.19186e-27	-1.50844	-2.23403
43174938	chr1:43174938:A:C	9.34979e-27	-1.50802	-2.21742
43174976	chr1:43174976:C:T	2.87775e-25	1.02874	-1.32735
43175014	chr1:43175014:T:G	5.98249e-26	-9.89772e-11	-1.86937
43175061	chr1:43175061:A:T	9.36812e-27	-1.40889	-2.31459
43175091	chr1:43175091:T:C	8.5621e-26	-1.51086	-2.88865e-09
43175349	chr1:43175349:G:C	9.35017e-27	-1.50744	-2.21796
43175402	chr1:43175402:T:C	9.18706e-27	-1.51026	-2.23273
43175487	chr1:43175487:C:CA	9.16645e-27	-1.51086	-2.23438
43175721	chr1:43175721:G:C	8.76154e-26	-1.48784	-2.88865e-09
43175745	chr1:43175745:A:G	1.34497e-26	-1.47369	-1.88814
43175857	chr1:43175857:C:T	1.36175e-26	-1.4866	-1.86284
43175953	chr1:43175953:G:A	2.08007e-25	-9.89772e-11	-0.623225
43176091	chr1:43176091:T:A	1.03177e-25	-1.32435	-2.88865e-09
43176323	chr1:43176323:G:C	3.9358e-26	-9.89772e-11	-2.28809
43176545	chr1:43176545:C:G	2.52156e-26	-1.50769	-1.22564
43176615	chr1:43176615:C:T	9.93993e-27	-1.29026	-2.37397
43176646	chr1:43176646:A:C	7.68539e-26	-9.89772e-11	-1.61889
43176739	chr1:43176739:A:G	2.08812e-26	-1.12992	-1.79202
43176743	chr1:43176743:C:T	2.8064e-26	-1.48656	-1.13974
43177002	chr1:43177002:A:G	8.64491e-26	-1.50124	-2.88865e-09
43178062	chr1:43178062:T:C	3.58675e-26	-9.89772e-11	-2.38096
43178458	chr1:43178458:T:G	9.40536e-25	-9.89772e-11	0.885656
43178706	chr1:43178706:G:C	1.9054e-26	-1.48613	-1.52739
43178899	chr1:43178899:C:T	2.03934e-25	-9.89772e-11	-0.642996
43178931	chr1:43178931:T:A	9.73529e-27	-1.47097	-2.21407
43179143	chr1:43179143:G:A	9.22516e-27	-1.38307	-2.35579
43179339	chr1:43179339:C:T	2.06651e-26	-1.4984	-1.43394
43179517	chr1:43179517:T:A	1.15352e-25	-9.89772e-11	-1.2128
43180004	chr1:43180004:C:T	9.16244e-26	-1.4431	-2.88865e-09
43180080	chr1:43180080:C:A	8.78348e-27	-1.4074	-2.38052
43180123	chr1:43180123:C:T	1.99936e-26	-1.50205	-1.46333
43180140	chr1:43180140:T:A	1.87057e-26	-1.50925	-1.52272
43180512	chr1:43180512:A:G	3.63682e-26	-9.89772e-11	-2.3671
43180513	chr1:43180513:C:T	5.41225e-26	-1.41216	-0.557379
43180673	chr1:43180673:C:G	3.66517e-26	-9.89772e-11	-2.35933
43180992	chr1:43180992:T:C	6.3169e-26	-1.35772	-0.457263
43181260	chr1:43181260:T:C	2.0379e-26	-1.4952	-1.45109
43181339	chr1:43181339:C:T	4.31195e-26	-9.89772e-11	-2.19682
43181364	chr1:43181364:A:G	1.94788e-26	-1.49427	-1.49719
43181509	chr1:43181509:T:G	4.33466e-26	-9.89772e-11	-2.19157
43181753	chr1:43181753:C:T	8.78821e-26	-1.4848	-2.88865e-09
43181967	chr1:43181967:A:C	8.25543e-27	-1.50734	-2.34258
43182727	chr1:43182727:G:C	1.90462e-26	-1.492	-1.52192
43182914	chr1:43182914:G:A	1.91417e-25	-9.89772e-11	-0.706341
43183186	chr1:43183186:G:A	1.92379e-26	-1.49477	-1.50914
43183665	chr1:43183665:T:C	2.68457e-26	-1.3566	-1.31409
43183722	chr1:43183722:T:C	1.98322e-26	-1.49048	-1.48301
43183837	chr1:43183837:A:G	5.94988e-26	-1.36502	-0.509821
43183976	chr1:43183976:G:A	4.08704e-26	-9.89772e-11	-2.25039
43184053	chr1:43184053:A:G	1.44631e-25	-0.98661	-2.88865e-09
43184234	chr1:43184234:C:G	3.65766e-26	-9.89772e-11	-2.36139
43185070	chr1:43185070:T:C	3.0676e-26	-1.34925	-1.18806
43185560	chr1:43185560:C:T	2.19641e-26	-1.49899	-1.3724
43185746	chr1:43185746:C:T	1.35857e-26	-1.48831	-1.86347
43185751	chr1:43185751:G:C	1.49228e-26	-1.48544	-1.77246
43186128	chr1:43186128:G:C	1.32624e-26	-1.49241	-1.88345
43186402	chr1:43186402:G:A	2.66087e-25	-9.89772e-11	-0.376972
43186514	chr1:43186514:G:A	1.36215e-26	-1.49762	-1.85152
43186551	chr1:43186551:C:T	9.94801e-27	-1.49177	-2.17165
43186771	chr1:43186771:G:C	3.08712e-26	-1.35077	-1.1802
43187045	chr1:43187045:G:A	1.35892e-26	-1.49968	-1.85184
43187346	chr1:43187346:T:C	1.36948e-26	-1.50098	-1.84279
43187377	chr1:43187377:A:T	3.92391e-26	-9.89772e-11	-2.29112
43187409	chr1:43187409:T:C	1.18168e-26	-1.3918	-2.09947
43187558	chr1:43187558:A:G	1.58745e-26	-1.3837	-1.81238
43188046	chr1:43188046:C:T	1.38871e-26	-1.49786	-1.83198
43188050	chr1:43188050:C:T	1.40956e-26	-1.50567	-1.80926
43188383	chr1:43188383:G:A	1.32533e-26	-1.49077	-1.88578
43188576	chr1:43188576:G:A	7.65786e-26	-9.89772e-11	-1.62248
43188748	chr1:43188748:TGAA:T	1.38934e-26	-1.49614	-1.83324
43188769	chr1:43188769:A:G	1.36019e-26	-1.49953	-1.85105
43188810	chr1:43188810:A:G	1.31127e-26	-1.50208	-1.88513
43189240	chr1:43189240:C:T	3.74823e-26	-9.89772e-11	-2.33693
43189454	chr1:43189454:C:T	1.39029e-26	-1.50225	-1.82644
43190103	chr1:43190103:G:A	1.34942e-26	-1.50805	-1.85048
43190156	chr1:43190156:T:C	9.37122e-26	0.923322	-2.34389
43190259	chr1:43190259:C:T	1.63085e-26	-1.43267	-1.73644
43190357	chr1:43190357:A:G	6.67663e-26	-9.89772e-11	-1.7596
43190361	chr1:43190361:A:C	4.35269e-26	-9.89772e-11	-2.18741
43190453	chr1:43190453:G:A	5.59128e-26	-1.42605	-0.510948
43190625	chr1:43190625:C:T	1.3362e-25	-1.06579	-2.88865e-09
43190808	chr1:43190808:C:T	6.93588e-26	-1.43037	-0.291128
43191039	chr1:43191039:T:A	4.27851e-26	-9.89772e-11	-2.20461
43191510	chr1:43191510:C:T	4.84532e-26	0.273056	-2.35325
43191512	chr1:43191512:G:A	1.38102e-26	-1.5001	-1.83529
43192054	chr1:43192054:CTGTT:C	2.34659e-25	-0.50266	-2.88865e-09
43192450	chr1:43192450:C:T	1.38378e-26	-1.49535	-1.83803
43192995	chr1:43192995:A:G	1.4221e-26	-1.50961	-1.79647
43193592	chr1:43193592:A:G	1.38093e-26	-1.50763	-1.82782
43193701	chr1:43193701:G:A	1.37668e-26	-1.50265	-1.83589
43193875	chr1:43193875:T:C	1.3919e-26	-1.50215	-1.82539
43193979	chr1:43193979:C:A	1.36829e-26	-1.49974	-1.84491
43194038	chr1:43194038:A:G	1.38854e-26	-1.50028	-1.82968
43194599	chr1:43194599:G:A	1.3665e-26	-1.49728	-1.84867
43194633	chr1:43194633:C:T	2.34884e-25	-9.89772e-11	-0.5017
43194639	chr1:43194639:C:A	1.18716e-26	-1.38623	-2.10042
43194688	chr1:43194688:T:A	5.57669e-26	-9.89772e-11	-1.93961
43195217	chr1:43195217:A:C	3.82549e-26	-9.89772e-11	-2.31652
43195262	chr1:43195262:A:G	1.42943e-26	-1.50284	-1.7981
43195295	chr1:43195295:G:A	1.2364e-26	-1.14358	-2.30242
43195485	chr1:43195485:C:T	1.35014e-26	-1.50291	-1.85509
43195800	chr1:43195800:A:G	1.38314e-26	-1.50125	-1.83261
43196036	chr1:43196036:A:G	1.39236e-26	-1.4976	-1.82961
43196257	chr1:43196257:A:T	1.50126e-25	-9.89772e-11	-0.949319
43196628	chr1:43196628:C:A	1.64597e-25	-0.857293	-2.88865e-09
43196781	chr1:43196781:G:A	9.92479e-27	-1.346	-2.31975
43196927	chr1:43196927:A:G	9.0744e-26	-1.45275	-2.88865e-09
43197103	chr1:43197103:C:T	1.27499e-26	-1.47991	-1.93536
43197160	chr1:43197160:TG:T	3.64024e-26	-9.89772e-11	-2.36616
43197170	chr1:43197170:T:C	1.05561e-26	-1.5096	-2.0945
43197397	chr1:43197397:G:A	1.31244e-26	-1.32104	-2.06528
43197705	chr1:43197705:A:G	3.83104e-26	-1.49518	-0.819888
43197988	chr1:43197988:C:T	1.52231e-25	-9.89772e-11	-0.935394
43198303	chr1:43198303:C:T	1.34526e-26	-1.39047	-1.97116
43198448	chr1:43198448:A:G	1.03676e-26	-1.41194	-2.21017
43198547	chr1:43198547:C:T	1.04464e-26	-1.42685	-2.18769
43199014	chr1:43199014:A:G	8.78801e-26	-9.89772e-11	-1.48482
43199065	chr1:43199065:T:A	9.90736e-27	-1.46266	-2.20485
43199286	chr1:43199286:G:A	3.85487e-26	-9.89772e-11	-2.30887
43200362	chr1:43200362:C:T	1.07077e-26	-1.48335	-2.10649
43200365	chr1:43200365:T:A	1.38127e-24	-1.32288	2.59284
43200384	chr1:43200384:G:T	1.11326e-26	-1.50075	-2.05016
43200499	chr1:43200499:G:A	1.35434e-26	-1.50544	-1.84945
43200605	chr1:43200605:A:T	4.08861e-26	-9.89772e-11	-2.25
43200783	chr1:43200783:T:C	1.05587e-26	-1.46795	-2.13589
43201012	chr1:43201012:G:A	3.54118e-26	-1.4119	-0.981853
43201163	chr1:43201163:A:G	1.51823e-25	-9.89772e-11	-0.938081
43201181	chr1:43201181:G:A	1.04191e-26	-1.47299	-2.14417
43201208	chr1:43201208:T:G	3.6573e-26	-9.89772e-11	-2.36148
43201777	chr1:43201777:G:A	1.56237e-26	-1.50891	-1.70309
43201944	chr1:43201944:C:T	3.79411e-26	-1.47511	-0.849649
43202651	chr1:43202651:C:G	8.58813e-26	-9.89772e-11	-1.50783
43202732	chr1:43202732:G:A	6.81569e-26	-9.89772e-11	-1.73898
43202747	chr1:43202747:C:T	3.62014e-26	-9.89772e-11	-2.3717
43202762	chr1:43202762:A:G	2.23e-26	-1.50131	-1.3549
43202770	chr1:43202770:G:A	1.98661e-26	-1.36356	-1.60822
43202855	chr1:43202855:A:G	3.7298e-26	-9.89772e-11	-2.34185
43202895	chr1:43202895:T:C	6.85379e-26	-9.89772e-11	-1.73341
43202949	chr1:43202949:G:A	1.39669e-25	-9.89772e-11	-1.02152
43203092	chr1:43203092:G:A	5.86773e-26	-9.89772e-11	-1.88874
43203384	chr1:43203384:T:C	1.30945e-26	-1.51006	-1.87854
43203672	chr1:43203672:G:T	7.19629e-26	-1.29943	-0.385216
43203711	chr1:43203711:G:A	1.18356e-26	-1.32428	-2.1654
43203929	chr1:43203929:T:A	1.43229e-25	-0.996348	-2.88865e-09
43203955	chr1:43203955:T:G	1.38157e-24	-1.32255	2.59274
43204097	chr1:43204097:T:G	4.62555e-26	-1.33278	-0.793832
43204179	chr1:43204179:G:A	1.24649e-26	-1.27158	-2.1663
43204577	chr1:43204577:A:T	2.34918e-26	-1.49868	-1.30546
43204816	chr1:43204816:A:G	1.42125e-26	-1.50938	-1.79728
43204954	chr1:43204954:G:A	3.71136e-26	-9.89772e-11	-2.34681
43205473	chr1:43205473:G:A	2.08993e-26	-1.50258	-1.4185
43205511	chr1:43205511:A:G	2.0748e-26	-1.5028	-1.42554
43206209	chr1:43206209:C:T	1.34048e-26	-1.51042	-1.85476
43207475	chr1:43207475:G:C	4.7203e-26	-1.24721	-0.85913
43207846	chr1:43207846:G:A	5.21919e-26	-9.89772e-11	-2.00587
43207974	chr1:43207974:C:T	1.24293e-26	-1.50114	-1.9396
43208185	chr1:43208185:A:C	1.31335e-26	-1.2388	-2.14683
43208790	chr1:43208790:TAAC:T	9.35265e-27	-1.50893	-2.2162
43209303	chr1:43209303:A:G	8.87505e-27	-1.41625	-2.3613
43209476	chr1:43209476:T:C	6.37514e-26	0.571473	-2.37728
43209600	chr1:43209600:G:A	7.27775e-26	0.703646	-2.37703
43209796	chr1:43209796:G:A	1.16355e-26	-1.50285	-2.00388
43209828	chr1:43209828:C:T	1.00439e-25	-1.35124	-2.88865e-09
43210371	chr1:43210371:C:T	1.4839e-25	-0.960949	-2.88865e-09
43210433	chr1:43210433:C:T	3.95613e-26	-9.89772e-11	-2.28294
43211090	chr1:43211090:C:T	4.17045e-26	-9.89772e-11	-2.23018
43211373	chr1:43211373:A:G	7.97757e-26	-9.89772e-11	-1.58158
43211966	chr1:43211966:C:T	6.39454e-26	0.573995	-2.37676
43212285	chr1:43212285:A:G	3.62195e-26	-9.89772e-11	-2.3712
43212660	chr1:43212660:A:AC	9.01887e-27	-1.50824	-2.25323
43212918	chr1:43212918:C:T	5.45794e-26	-1.50687	-0.454271
43213006	chr1:43213006:G:A	1.99383e-26	-1.50776	-1.4604
43213116	chr1:43213116:C:G	4.03823e-26	-1.3812	-0.881204
43213433	chr1:43213433:T:C	3.67244e-26	-9.89772e-11	-2.35735
43213603	chr1:43213603:A:G	1.20286e-26	-1.49897	-1.97454
43213620	chr1:43213620:G:C	2.17023e-26	-1.49529	-1.38809
43213737	chr1:43213737:T:C	4.52735e-26	-9.89772e-11	-2.14807
43213791	chr1:43213791:T:C	6.50737e-26	-9.89772e-11	-1.78527
43215281	chr1:43215281:C:T	3.60057e-26	-0.0372676	-2.33985
43215513	chr1:43215513:C:T	1.15739e-26	-1.49502	-2.01702
43215517	chr1:43215517:A:G	3.68024e-26	-9.89772e-11	-2.35523
43216135	chr1:43216135:T:C	1.16047e-26	-1.4964	-2.01298
43216201	chr1:43216201:T:C	1.17661e-26	-1.49534	-2.00023
43216346	chr1:43216346:T:C	1.20122e-26	-1.48703	-1.98784
43216678	chr1:43216678:A:T	1.2982e-26	-1.36077	-2.03646
43216715	chr1:43216715:G:T	1.78659e-26	-1.49288	-1.58502
43216790	chr1:43216790:G:A	7.93896e-27	-1.51084	-2.37817
43216986	chr1:43216986:C:T	9.11479e-27	-1.37046	-2.38043
43217309	chr1:43217309:A:T	2.6831e-26	-1.46592	-1.20531
43217941	chr1:43217941:C:T	9.4066e-27	-1.36973	-2.34966
43217962	chr1:43217962:G:A	4.7308e-26	-9.89772e-11	-2.10411
43218093	chr1:43218093:C:T	5.57069e-26	-9.89772e-11	-1.94069
43218445	chr1:43218445:A:G	8.27548e-27	-1.47371	-2.37378
43218694	chr1:43218694:T:C	8.17591e-27	-1.48267	-2.37693
43218705	chr1:43218705:T:C	5.78963e-26	-1.18447	-0.717674
43218729	chr1:43218729:G:C	5.0903e-26	-9.89772e-11	-2.03087
43219111	chr1:43219111:G:A	8.20763e-26	-9.89772e-11	-1.55314
43219133	chr1:43219133:C:T	8.16124e-27	-1.48177	-2.37963
43220723	chr1:43220723:C:T	9.20064e-27	-1.38544	-2.35608
43220811	chr1:43220811:AAAAG:A	5.24271e-25	-9.89772e-11	0.301214
43221002	chr1:43221002:C:G	3.81106e-26	-9.89772e-11	-2.3203
43221095	chr1:43221095:GA:G	3.6129e-25	-1.38148	1.31037
43221097	chr1:43221097:A:T	4.08761e-25	-1.38472	1.43705
43221110	chr1:43221110:C:T	1.42841e-25	-0.999059	-2.88865e-09
43221424	chr1:43221424:A:G	5.13107e-26	-9.89772e-11	-2.0229
43221570	chr1:43221570:C:T	1.38391e-25	-1.03071	-2.88865e-09
43221793	chr1:43221793:T:C	8.25839e-27	-1.47096	-2.37861
43222031	chr1:43222031:C:T	1.54012e-26	-0.997251	-2.2291
43222186	chr1:43222186:A:G	4.94464e-26	-9.89772e-11	-2.05991
43222263	chr1:43222263:A:C	3.89868e-26	-9.89772e-11	-2.29757
43222649	chr1:43222649:C:T	1.99874e-26	-1.31042	-1.65527
43223072	chr1:43223072:G:A	9.27573e-27	-1.38184	-2.35155
43223179	chr1:43223179:G:A	3.71346e-26	-9.89772e-11	-2.34624
43223257	chr1:43223257:G:T	2.8357e-26	-1.00169	-1.61423
43223298	chr1:43223298:T:C	1.61886e-26	-0.95584	-2.22065
43223700	chr1:43223700:G:T	3.80094e-26	-9.89772e-11	-2.32296
43223807	chr1:43223807:A:G	1.59497e-26	-0.960482	-2.23087
43224008	chr1:43224008:A:C	4.19179e-26	0.10974	-2.33482
43224396	chr1:43224396:C:T	1.51488e-26	-1.08745	-2.15543
43224445	chr1:43224445:A:T	1.45543e-26	-1.10729	-2.17562
43224557	chr1:43224557:C:T	8.08487e-27	-1.49002	-2.38078
43224558	chr1:43224558:G:A	1.37579e-25	-1.03659	-2.88865e-09
43224776	chr1:43224776:C:T	4.03462e-26	-9.89772e-11	-2.2633
43224901	chr1:43224901:C:T	1.48605e-26	-1.09755	-2.16454
43225615	chr1:43225615:C:T	4.11515e-26	-9.89772e-11	-2.24353
43225616	chr1:43225616:G:A	5.59319e-26	-9.89772e-11	-1.93666
43225988	chr1:43225988:C:T	1.07687e-26	-1.21196	-2.37218
43226374	chr1:43226374:G:A	8.9387e-26	-1.46782	-2.88865e-09
43226787	chr1:43226787:G:A	9.14212e-26	-1.44532	-2.88865e-09
43226833	chr1:43226833:C:A	4.12727e-26	-9.89772e-11	-2.24059
43227315	chr1:43227315:G:A	3.60794e-26	-9.89772e-11	-2.37507
43227345	chr1:43227345:A:G	1.06521e-26	-1.47759	-2.11745
43227347	chr1:43227347:G:A	1.00756e-26	-1.49866	-2.15201
43227650	chr1:43227650:G:A	8.65567e-26	-1.49999	-2.88865e-09
43227861	chr1:43227861:A:G	8.57717e-27	-1.43744	-2.37425
43227953	chr1:43227953:G:A	2.17899e-26	-0.549367	-2.32998
43228383	chr1:43228383:G:A	8.23489e-27	-1.50543	-2.34698
43228544	chr1:43228544:A:C	7.69184e-26	-9.89772e-11	-1.61805
43228577	chr1:43228577:A:AG	1.00137e-25	-9.89772e-11	-1.35425
43229630	chr1:43229630:A:T	5.2036e-26	-9.89772e-11	-2.00886
43229936	chr1:43229936:T:G	3.14619e-26	-0.91548	-1.59654
43230007	chr1:43230007:G:C	1.08794e-25	-9.89772e-11	-1.27133
43230037	chr1:43230037:G:A	1.04817e-26	-1.49485	-2.11631
43230247	chr1:43230247:G:A	1.12751e-26	-1.36265	-2.17554
43230409	chr1:43230409:T:G	1.54622e-26	-1.21525	-2.00715
43230453	chr1:43230453:C:T	8.1182e-26	-9.89772e-11	-1.5641
43230613	chr1:43230613:C:G	4.01238e-26	-9.89772e-11	-2.26882
43230879	chr1:43230879:T:C	1.96593e-25	-0.967587	0.287927
43231024	chr1:43231024:C:T	4.09837e-26	-9.89772e-11	-2.24762
43231349	chr1:43231349:C:A	8.86212e-27	-1.4193	-2.35971
43231728	chr1:43231728:C:T	3.99563e-26	-9.89772e-11	-2.27301
43231856	chr1:43231856:G:C	1.00551e-25	-9.89772e-11	-1.35013
43232297	chr1:43232297:G:A	1.49115e-26	-0.878897	-2.37977
43232351	chr1:43232351:T:C	3.18012e-26	-0.913469	-1.58782
43232383	chr1:43232383:A:C	8.9193e-27	-1.44313	-2.32945
43232428	chr1:43232428:A:T	5.20252e-26	-9.89772e-11	-2.00907
43233100	chr1:43233100:G:A	3.85783e-26	-9.89772e-11	-2.30811
43233430	chr1:43233430:C:T	1.33865e-25	-9.89772e-11	-1.06396
43233581	chr1:43233581:C:T	3.17847e-26	-0.962511	-1.5393
43233672	chr1:43233672:A:G	1.49166e-26	-1.1751	-2.08322
43233676	chr1:43233676:A:G	7.09953e-26	-9.89772e-11	-1.69818
43233724	chr1:43233724:T:C	1.31519e-26	-1.37415	-2.01008
43233913	chr1:43233913:G:C	7.82314e-26	-9.89772e-11	-1.60112
43234082	chr1:43234082:A:G	3.92016e-26	-9.89772e-11	-2.29208
43234120	chr1:43234120:C:T	8.31848e-27	-1.49254	-2.34977
43234142	chr1:43234142:A:G	3.31863e-26	-0.982813	-1.47584
43234264	chr1:43234264:C:T	3.86616e-26	-9.89772e-11	-2.30595
43234299	chr1:43234299:G:A	9.89318e-27	-1.37987	-2.28908
43234793	chr1:43234793:C:T	5.11371e-26	-1.41598	-0.610303
43234810	chr1:43234810:G:C	1.01604e-25	-1.33971	-2.88865e-09
43234854	chr1:43234854:C:A	8.55809e-26	-9.89772e-11	-1.51133
43235865	chr1:43235865:C:T	3.66258e-26	-9.89772e-11	-2.36004
43235894	chr1:43235894:C:T	3.60931e-26	-9.89772e-11	-2.37469
43235989	chr1:43235989:G:A	3.64154e-26	-9.89772e-11	-2.3658
43236110	chr1:43236110:G:A	9.26399e-25	-9.89772e-11	0.870512
43236481	chr1:43236481:A:G	6.46588e-26	-9.89772e-11	-1.79167
43236645	chr1:43236645:C:G	1.16127e-25	-9.89772e-11	-1.20611
43236676	chr1:43236676:G:A	8.78608e-25	-9.89772e-11	0.817545
43236690	chr1:43236690:G:A	2.18177e-25	0.612422	-1.18791
43237299	chr1:43237299:A:G	9.49021e-26	-1.40795	-2.88865e-09
43237534	chr1:43237534:C:T	5.87072e-26	-9.89772e-11	-1.88823
43237637	chr1:43237637:G:A	3.6495e-26	-9.89772e-11	-2.36362
43237666	chr1:43237666:G:A	6.6926e-26	-9.89772e-11	-1.75721
43237708	chr1:43237708:T:C	2.38126e-24	-9.89772e-11	1.81459
43237737	chr1:43237737:C:T	3.81517e-26	-9.89772e-11	-2.31922
43237756	chr1:43237756:G:A	7.11692e-26	-9.89772e-11	-1.69573
43237827	chr1:43237827:TAC:T	1.0656e-26	-1.51081	-2.08386
43238352	chr1:43238352:A:G	1.47994e-25	-9.89772e-11	-0.96362
43238985	chr1:43238985:G:A	2.62506e-25	-0.943276	0.552756
43239173	chr1:43239173:C:G	9.23164e-25	-9.89772e-11	0.867013
43239312	chr1:43239312:G:A	1.08462e-26	-1.50961	-2.06737
43240025	chr1:43240025:T:C	4.01365e-26	-9.89772e-11	-2.26851
43240085	chr1:43240085:C:G	1.3024e-25	-1.09142	-2.88865e-09
43240351	chr1:43240351:G:A	6.04011e-26	-9.89772e-11	-1.85979
43240388	chr1:43240388:T:C	1.01933e-26	-1.27257	-2.36649
43240972	chr1:43240972:G:C	2.9772e-25	0.784274	-1.04891
43241133	chr1:43241133:C:T	4.00228e-26	-9.89772e-11	-2.27134
43241364	chr1:43241364:G:T	2.79372e-25	0.828695	-1.15695
43241408	chr1:43241408:G:A	3.61114e-26	-9.89772e-11	-2.37419
43241437	chr1:43241437:G:A	4.25244e-25	-1.00665	1.09852
43241457	chr1:43241457:T:C	1.0321e-26	-1.47239	-2.15422
43241549	chr1:43241549:G:A	1.08698e-26	-1.48893	-2.08588
43241612	chr1:43241612:T:C	2.5998e-25	0.988988	-1.38918
43242987	chr1:43242987:G:A	9.55796e-27	-1.33426	-2.36916
43243539	chr1:43243539:G:A	7.98616e-26	-9.89772e-11	-1.5805
43243610	chr1:43243610:T:C	5.73792e-26	-9.89772e-11	-1.91111
43243624	chr1:43243624:C:T	4.15906e-26	-9.89772e-11	-2.23292
43243684	chr1:43243684:T:C	5.01101e-26	-9.89772e-11	-2.04657
43244296	chr1:43244296:T:G	9.61558e-27	-1.32829	-2.36912
43244866	chr1:43244866:G:A	1.25127e-26	-1.13067	-2.30338
43245039	chr1:43245039:G:A	3.69444e-26	-9.89772e-11	-2.35138
43245084	chr1:43245084:C:T	4.5458e-26	-9.89772e-11	-2.144
43245130	chr1:43245130:G:A	1.03213e-25	0.399219	-1.72322
43245353	chr1:43245353:G:A	1.07169e-26	-1.50563	-2.08333
43245806	chr1:43245806:C:T	1.01538e-26	-1.2971	-2.34584
43246052	chr1:43246052:A:G	1.12034e-26	-1.47806	-2.06651
43246481	chr1:43246481:G:C	1.34136e-25	-9.89772e-11	-1.06194
43247084	chr1:43247084:T:C	9.42806e-27	-1.33621	-2.38089
43247288	chr1:43247288:C:T	4.84344e-26	-9.89772e-11	-2.08058
43247648	chr1:43247648:T:C	9.72332e-27	-1.32104	-2.36523
43247771	chr1:43247771:G:A	1.03838e-26	-1.51044	-2.11011
43248056	chr1:43248056:G:A	3.63809e-26	-9.89772e-11	-2.36675
43248291	chr1:43248291:C:T	5.7252e-25	-9.89772e-11	0.389254
43249186	chr1:43249186:T:C	5.30638e-26	-9.89772e-11	-1.9893
43249227	chr1:43249227:C:G	3.62923e-26	-9.89772e-11	-2.36919
43249697	chr1:43249697:G:A	4.89641e-26	-9.89772e-11	-2.06971
43250100	chr1:43250100:G:A	4.5821e-26	-9.89772e-11	-2.13605
43250407	chr1:43250407:C:T	3.59328e-26	-9.89772e-11	-2.37914
43250499	chr1:43250499:T:C	6.022e-26	-9.89772e-11	-1.86279
43250864	chr1:43250864:C:T	6.03053e-26	-9.89772e-11	-1.86137
43250947	chr1:43250947:C:T	7.03779e-26	-9.89772e-11	-1.70691
43251104	chr1:43251104:A:C	1.06808e-26	-1.45611	-2.13623
43251445	chr1:43251445:A:G	6.20772e-26	-9.89772e-11	-1.83242
43251708	chr1:43251708:A:G	8.69793e-26	-1.49512	-2.88865e-09
43251899	chr1:43251899:G:C	4.76556e-26	-9.89772e-11	-2.09679
43252407	chr1:43252407:A:G	1.21862e-26	-1.48967	-1.97082
43253375	chr1:43253375:T:C	1.0737e-25	-1.28451	-2.88865e-09
43253512	chr1:43253512:CAG:C	7.43137e-26	-9.89772e-11	-1.6525
43253883	chr1:43253883:A:G	3.98301e-26	-9.89772e-11	-2.27617
43254906	chr1:43254906:C:T	3.89349e-26	-0.0369695	-2.26193
43255184	chr1:43255184:A:G	9.98691e-27	-1.30322	-2.35629
43255323	chr1:43255323:A:G	1.09202e-26	-1.49932	-2.07086
43255390	chr1:43255390:A:C	1.09278e-26	-1.464	-2.10549
43255694	chr1:43255694:G:A	8.26588e-26	-9.89772e-11	-1.54607
43255762	chr1:43255762:C:T	1.24578e-26	-1.07836	-2.36008
43256039	chr1:43256039:G:A	7.93533e-27	-1.50954	-2.37993
43257148	chr1:43257148:G:A	5.20306e-26	-9.89772e-11	-2.00896
43257156	chr1:43257156:T:C	5.05737e-26	-9.89772e-11	-2.03736
43257350	chr1:43257350:G:A	1.11463e-26	-1.48448	-2.06521
43257950	chr1:43257950:G:A	6.23074e-26	-9.89772e-11	-1.82871
43258315	chr1:43258315:T:G	1.00815e-26	-1.48577	-2.16432
43258494	chr1:43258494:G:C	1.00786e-25	-9.89772e-11	-1.34779
43258670	chr1:43258670:G:A	8.63005e-26	-1.50296	-2.88865e-09
43258811	chr1:43258811:TG:T	9.65952e-26	-1.39027	-2.88865e-09
43258829	chr1:43258829:G:A	1.13367e-26	-1.45693	-2.07582
43259016	chr1:43259016:C:T	1.1177e-25	-9.89772e-11	-1.24435
43259101	chr1:43259101:A:G	3.5873e-26	-9.89772e-11	-2.38081
43259573	chr1:43259573:T:C	1.1113e-26	-1.49435	-2.05833
43259786	chr1:43259786:AAAAC:A	4.92961e-26	-9.89772e-11	-2.06295
43260977	chr1:43260977:A:G	4.17585e-26	-9.89772e-11	-2.22889
43261717	chr1:43261717:G:A	4.26273e-25	-1.2587	1.35299
43261831	chr1:43261831:G:A	2.21217e-25	-9.89772e-11	-0.561649
43262250	chr1:43262250:A:C	3.71512e-26	-9.89772e-11	-2.3458
43262588	chr1:43262588:T:C	1.11386e-26	-1.45273	-2.09764
43262965	chr1:43262965:C:T	9.97417e-27	-1.47561	-2.18518
43263538	chr1:43263538:A:G	1.06757e-25	0.61181	-1.90205
43263597	chr1:43263597:A:C	6.07111e-26	-9.89772e-11	-1.85467
43263747	chr1:43263747:A:C	3.63236e-26	-9.89772e-11	-2.36833
43263951	chr1:43263951:A:C	1.0897e-25	0.649056	-1.91878
43264522	chr1:43264522:G:A	8.92476e-26	-1.46938	-2.88865e-09
43264546	chr1:43264546:G:A	1.16897e-26	-1.4613	-2.04079
43264588	chr1:43264588:C:T	1.06323e-26	-1.47258	-2.12431
43264654	chr1:43264654:C:A	4.04723e-26	-9.89772e-11	-2.26018
43264679	chr1:43264679:A:G	1.12275e-26	-1.18346	-2.35897
43264930	chr1:43264930:C:T	1.58645e-24	-9.89772e-11	1.40846
43265188	chr1:43265188:C:T	1.32828e-26	-0.99715	-2.37718
43265604	chr1:43265604:T:C	4.9485e-26	-9.89772e-11	-2.05912
43265670	chr1:43265670:A:G	1.39858e-25	-1.06868	0.0485142
43266042	chr1:43266042:C:T	5.99704e-26	-9.89772e-11	-1.86694
43266134	chr1:43266134:G:A	4.56063e-26	-9.89772e-11	-2.14075
43266244	chr1:43266244:G:A	9.00587e-26	-1.46033	-2.88865e-09
43266376	chr1:43266376:G:A	1.1193e-26	-1.46719	-2.07831
43266872	chr1:43266872:G:A	3.62214e-26	-9.89772e-11	-2.37114
43267185	chr1:43267185:A:T	7.39631e-26	-9.89772e-11	-1.65723
43267307	chr1:43267307:C:G	9.16965e-27	-1.48881	-2.25609
43267363	chr1:43267363:G:A	1.13649e-25	-1.22768	-2.88865e-09
43267493	chr1:43267493:T:C	5.18483e-26	-9.89772e-11	-2.01247
43267631	chr1:43267631:T:A	1.02225e-25	-9.89772e-11	-1.33362
43267632	chr1:43267632:T:C	1.02465e-25	-9.89772e-11	-1.33127
43268031	chr1:43268031:G:A	1.77176e-24	-9.89772e-11	1.51894
43268543	chr1:43268543:A:G	1.09322e-26	-1.34878	-2.2203
43268586	chr1:43268586:T:C	1.11753e-26	-1.37313	-2.17396
43268700	chr1:43268700:G:A	4.09265e-26	-9.89772e-11	-2.24902
43268704	chr1:43268704:G:C	2.31008e-26	-1.48259	-1.33833
43268725	chr1:43268725:C:T	4.04048e-26	-9.89772e-11	-2.26185
43268790	chr1:43268790:A:G	8.55721e-27	-1.45483	-2.35919
43268870	chr1:43268870:G:C	1.13024e-25	-1.13862	-0.0945781
43268888	chr1:43268888:G:A	4.18303e-26	0.125462	-2.35263
43268987	chr1:43268987:C:A	5.45543e-26	-9.89772e-11	-1.9616
43269297	chr1:43269297:A:G	6.69449e-26	-9.89772e-11	-1.75692
43269325	chr1:43269325:A:G	1.39933e-24	-9.89772e-11	1.28296
43269525	chr1:43269525:G:A	4.97357e-26	0.197591	-2.25166
43270176	chr1:43270176:A:G	3.96173e-26	-9.89772e-11	-2.28153
43271042	chr1:43271042:C:T	3.87734e-26	-9.89772e-11	-2.30306
43271271	chr1:43271271:C:T	9.54092e-27	-1.50023	-2.20497
43271335	chr1:43271335:A:C	1.1107e-26	-1.4577	-2.09552
43271597	chr1:43271597:T:C	4.72775e-25	0.197826	-2.88865e-09
43271625	chr1:43271625:C:T	8.13189e-27	-1.50861	-2.35639
43271677	chr1:43271677:G:A	1.00524e-25	-1.3504	-2.88865e-09
43272282	chr1:43272282:C:T	5.35268e-26	-9.89772e-11	-1.98061
43272301	chr1:43272301:G:A	8.36534e-27	-1.50702	-2.32968
43272618	chr1:43272618:T:C	6.5951e-26	-9.89772e-11	-1.77188
43272827	chr1:43272827:G:A	4.64413e-26	-9.89772e-11	-2.1226
43273103	chr1:43273103:C:T	3.66688e-26	-9.89772e-11	-2.35887
43273158	chr1:43273158:G:A	1.19602e-23	3.42855	-2.88865e-09
43273232	chr1:43273232:G:A	5.16572e-26	-9.89772e-11	-2.01616
43273396	chr1:43273396:G:A	5.30706e-26	-9.89772e-11	-1.98917
43274493	chr1:43274493:A:G	4.21291e-24	2.38511	-2.88865e-09
43274968	chr1:43274968:C:T	1.31913e-26	-1.19973	-2.18151
43274976	chr1:43274976:G:A	4.78706e-26	-9.89772e-11	-2.09229
43275003	chr1:43275003:A:G	1.44617e-26	-1.47564	-1.81364
43275386	chr1:43275386:A:G	7.95402e-27	-1.5062	-2.38092
43275553	chr1:43275553:G:A	1.29895e-26	-1.36062	-2.03604
43275621	chr1:43275621:A:G	6.96143e-26	-9.89772e-11	-1.71782
43275804	chr1:43275804:T:C	4.12113e-25	-9.89772e-11	0.0605043
43276042	chr1:43276042:G:A	1.11029e-26	-1.34099	-2.2126
43276379	chr1:43276379:C:A	5.8352e-26	-9.89772e-11	-1.8943
43276437	chr1:43276437:C:T	9.05508e-26	-9.89772e-11	-1.45488
43276477	chr1:43276477:A:G	4.09606e-26	-9.89772e-11	-2.24818
43276556	chr1:43276556:C:T	4.78706e-26	-9.89772e-11	-2.09229
43276557	chr1:43276557:G:A	7.54466e-26	-1.31735	-0.320017
43276737	chr1:43276737:T:C	3.93443e-26	-9.89772e-11	-2.28844
43277286	chr1:43277286:A:G	1.24786e-26	-1.27792	-2.15886
43277520	chr1:43277520:GC:G	1.26166e-25	-0.940183	-0.183014
43277684	chr1:43277684:C:T	1.59154e-25	1.3165	-2.20742
43277859	chr1:43277859:C:T	2.24121e-25	-9.89772e-11	-0.548607
43277900	chr1:43277900:C:T	3.79093e-26	-9.89772e-11	-2.3256
43278083	chr1:43278083:T:C	2.5006e-25	-9.89772e-11	-0.439093
43278225	chr1:43278225:G:A	9.29388e-26	-0.954867	-0.473986
43279057	chr1:43279057:C:T	1.02349e-25	0.834553	-2.16696
43279555	chr1:43279555:T:C	5.66938e-26	-9.89772e-11	-1.92313
43280142	chr1:43280142:G:A	3.63338e-26	-9.89772e-11	-2.36805
43280158	chr1:43280158:C:T	4.77234e-26	-1.33322	-0.762153
43280684	chr1:43280684:C:A	3.63232e-26	-9.89772e-11	-2.36834
43280686	chr1:43280686:G:A	3.63224e-26	-9.89772e-11	-2.36836
43280777	chr1:43280777:T:C	1.41255e-26	-1.44048	-1.87233
43280788	chr1:43280788:T:G	1.13761e-26	-1.19768	-2.3316
43281054	chr1:43281054:A:G	8.75541e-26	-1.49914	0.0106053
43281127	chr1:43281127:G:A	8.90319e-26	-1.4718	-2.88865e-09
43281650	chr1:43281650:G:A	3.71745e-26	-9.89772e-11	-2.34517
43281690	chr1:43281690:A:G	9.84778e-26	-1.48988	0.118921
43281726	chr1:43281726:AAAAC:A	8.78901e-27	-1.50811	-2.27918
43282093	chr1:43282093:C:T	5.44283e-25	-9.89772e-11	0.338675
43282380	chr1:43282380:A:G	2.05463e-26	-0.783924	-2.15419
43282461	chr1:43282461:A:G	3.80331e-26	-9.89772e-11	-2.32234
43282761	chr1:43282761:T:A	4.39134e-26	-9.89772e-11	-2.17857
43283086	chr1:43283086:A:T	5.34427e-26	-9.89772e-11	-1.98218
43283266	chr1:43283266:T:C	5.44733e-26	-9.89772e-11	-1.96308
43283732	chr1:43283732:A:C	3.81223e-26	-9.89772e-11	-2.32
43284106	chr1:43284106:T:A	3.77656e-26	-9.89772e-11	-2.3294
43284715	chr1:43284715:A:G	3.68221e-26	-9.89772e-11	-2.3547
43284901	chr1:43284901:A:G	8.51182e-27	-1.51016	-2.30917
43285326	chr1:43285326:C:T	4.76721e-26	-9.89772e-11	-2.09645
43285419	chr1:43285419:C:G	1.01877e-25	-1.33703	-2.88865e-09
43285638	chr1:43285638:T:A	1.67228e-26	-0.88809	-2.25593
43285671	chr1:43285671:A:G	8.3444e-27	-1.45919	-2.38001
43285725	chr1:43285725:A:C	1.79536e-26	-0.725033	-2.34797
43285741	chr1:43285741:C:T	3.74002e-26	-9.89772e-11	-2.33912
43285751	chr1:43285751:C:T	3.74002e-26	-9.89772e-11	-2.33912
43286490	chr1:43286490:A:G	8.60035e-26	-1.50641	-2.88865e-09
43286968	chr1:43286968:T:TC	1.59299e-26	-0.948513	-2.24408
43287153	chr1:43287153:C:T	2.09068e-26	-0.866676	-2.05404
43287664	chr1:43287664:G:A	5.58655e-26	-9.89772e-11	-1.93785
43287678	chr1:43287678:G:C	8.0845e-26	-9.89772e-11	-1.56826
43287720	chr1:43287720:T:A	2.67075e-25	-9.89772e-11	-0.373266
43287744	chr1:43287744:C:T	2.68746e-25	-9.89772e-11	-0.367026
43288031	chr1:43288031:A:T	3.65223e-26	-9.89772e-11	-2.36287
43288242	chr1:43288242:A:G	1.45347e-25	-0.981669	-2.88865e-09
43288415	chr1:43288415:T:C	3.78813e-26	-9.89772e-11	-2.32634
43288788	chr1:43288788:C:T	9.31418e-27	-1.48881	-2.24045
43289747	chr1:43289747:T:C	5.73123e-26	-9.89772e-11	-1.91228
43290803	chr1:43290803:T:C	3.83974e-26	-9.89772e-11	-2.31281
43290815	chr1:43290815:G:A	8.34219e-26	-9.89772e-11	-1.53688
43290841	chr1:43290841:A:G	9.20878e-27	-1.47433	-2.26631
43291731	chr1:43291731:C:T	1.07168e-26	-1.20805	-2.38093
43291732	chr1:43291732:G:A	3.91548e-26	-9.89772e-11	-2.29327
43291850	chr1:43291850:G:A	1.71701e-26	-0.745273	-2.37235
43292284	chr1:43292284:G:A	1.85131e-26	-0.661505	-2.38081
43292495	chr1:43292495:A:G	5.28199e-26	-9.89772e-11	-1.99391
43292562	chr1:43292562:A:AT	1.47776e-26	-0.894756	-2.37293
43292595	chr1:43292595:C:T	1.532e-25	-9.89772e-11	-0.929051
43292607	chr1:43292607:G:A	1.47385e-26	-0.986545	-2.28379
43292660	chr1:43292660:A:C	9.08231e-26	-9.89772e-11	-1.45188
43293137	chr1:43293137:T:C	3.027e-23	-9.89772e-11	4.35712
43294062	chr1:43294062:T:G	2.25549e-22	4.18335	2.18215
43294338	chr1:43294338:G:A	1.01028e-24	-9.89772e-11	0.95719
43294399	chr1:43294399:T:C	7.68122e-20	0.403767	11.7923
43294565	chr1:43294565:G:T	4.84694e-20	0.370876	11.3648
43294647	chr1:43294647:C:G	4.05045e-26	-9.89772e-11	-2.25938
43295060	chr1:43295060:C:T	6.39684e-26	-9.89772e-11	-1.8024
43295117	chr1:43295117:C:T	3.98878e-26	-9.89772e-11	-2.27472
43295269	chr1:43295269:G:A	5.24128e-26	-9.89772e-11	-2.00164
43295433	chr1:43295433:C:T	4.16396e-26	-9.89772e-11	-2.23174
43295437	chr1:43295437:G:A	1.42091e-24	-9.89772e-11	1.29826
43295441	chr1:43295441:C:T	6.5398e-26	-9.89772e-11	-1.7803
43295937	chr1:43295937:C:T	1.28944e-21	-9.89772e-11	8.10892
43295980	chr1:43295980:C:T	4.13825e-24	0.956222	1.41101
43296277	chr1:43296277:C:T	4.33971e-26	-9.89772e-11	-2.1904
43297111	chr1:43297111:T:A	9.09242e-26	-1.45077	-2.88865e-09
43297286	chr1:43297286:C:T	5.82552e-26	-9.89772e-11	-1.89596
43297415	chr1:43297415:A:G	8.00794e-26	0.367955	-1.94573
43297911	chr1:43297911:C:T	1.99762e-24	-9.89772e-11	1.63892
43298129	chr1:43298129:T:G	5.17026e-26	-9.89772e-11	-2.01529
43298320	chr1:43298320:A:C	1.35816e-24	-9.89772e-11	1.25309
43298413	chr1:43298413:G:C	1.14431e-24	0.328977	0.752786
43298530	chr1:43298530:G:A	1.13712e-25	-1.22713	-2.88865e-09
43298552	chr1:43298552:A:G	4.83502e-26	-9.89772e-11	-2.08232
43299010	chr1:43299010:A:T	2.84105e-26	-0.3973	-2.21674
43299418	chr1:43299418:A:G	8.75077e-26	-0.432763	-1.0563
43299848	chr1:43299848:A:G	6.06558e-17	-9.89772e-11	18.8677
43299904	chr1:43299904:C:A	5.86538e-26	-9.89772e-11	-1.88914
43300755	chr1:43300755:A:G	6.16367e-21	0.174355	9.49903
43301035	chr1:43301035:C:T	1.71865e-25	-9.89772e-11	-0.814084
43301419	chr1:43301419:C:T	5.75337e-26	-9.89772e-11	-1.90842
43301451	chr1:43301451:G:A	1.2256e-25	-9.89772e-11	-1.15219
43301467	chr1:43301467:G:A	1.16823e-26	-1.20296	-2.29976
43301609	chr1:43301609:C:T	4.91031e-26	-9.89772e-11	-2.06687
43302076	chr1:43302076:A:G	2.38699e-23	-0.622899	4.74248
43302101	chr1:43302101:G:T	6.30567e-26	-9.89772e-11	-1.81676
43302170	chr1:43302170:A:G	6.76137e-26	-9.89772e-11	-1.74698
43302189	chr1:43302189:A:G	6.32786e-26	-9.89772e-11	-1.81325
43302496	chr1:43302496:C:T	7.99922e-26	-9.89772e-11	-1.57886
43302743	chr1:43302743:C:T	5.2136e-26	-9.89772e-11	-2.00694
43303811	chr1:43303811:G:T	8.29288e-26	0.214201	-1.75701
43304250	chr1:43304250:T:C	5.87047e-26	-0.421038	-1.46724
43304847	chr1:43304847:C:G	9.90425e-26	-1.36525	-2.88865e-09
43305021	chr1:43305021:C:T	5.01633e-26	-9.89772e-11	-2.04551
43305345	chr1:43305345:TA:T	1.97885e-22	0.118732	6.11592
43305648	chr1:43305648:T:C	1.24906e-25	-1.13324	-2.88865e-09
43305989	chr1:43305989:G:A	2.32821e-22	0.249643	6.14759
43306519	chr1:43306519:A:G	4.99352e-26	0.0404978	-2.09057
43306994	chr1:43306994:G:A	1.77503e-25	-9.89772e-11	-0.781806
43307392	chr1:43307392:G:A	3.63593e-25	-9.89772e-11	-0.0647585
43307689	chr1:43307689:C:T	1.22774e-25	-9.89772e-11	-1.15044
43308345	chr1:43308345:A:G	3.58701e-26	-9.89772e-11	-2.38089
43308382	chr1:43308382:G:A	3.58725e-26	-9.89772e-11	-2.38082
43308397	chr1:43308397:TA:T	3.93685e-26	-9.89772e-11	-2.28783
43308621	chr1:43308621:C:T	3.93714e-26	-0.322334	-1.96542
43308677	chr1:43308677:G:A	5.829e-26	-9.89772e-11	-1.89536
43308766	chr1:43308766:G:A	3.23558e-26	-0.23864	-2.24536
43309310	chr1:43309310:A:C	3.98579e-26	-9.89772e-11	-2.27547
43309991	chr1:43309991:A:G	8.27337e-26	-9.89772e-11	-1.54517
43310340	chr1:43310340:C:T	6.80302e-26	-9.89772e-11	-1.74084
43310731	chr1:43310731:T:C	7.70057e-26	-9.89772e-11	-1.61691
43310876	chr1:43310876:T:A	5.99693e-26	-9.89772e-11	-1.86696
43310886	chr1:43310886:C:T	6.12965e-26	-9.89772e-11	-1.84507
43311022	chr1:43311022:C:T	6.0087e-26	-9.89772e-11	-1.865
43311292	chr1:43311292:T:A	5.76753e-26	-9.89772e-11	-1.90597
43311300	chr1:43311300:T:G	6.13083e-26	-9.89772e-11	-1.84488
43311729	chr1:43311729:G:C	4.02324e-26	-9.89772e-11	-2.26612
43311896	chr1:43311896:G:C	7.40579e-26	-9.89772e-11	-1.65595
43312181	chr1:43312181:C:T	5.94996e-23	-0.649664	5.68259
43312184	chr1:43312184:C:T	1.78984e-26	-1.31455	-1.76154
43312797	chr1:43312797:ACAGATCAC:A	4.81761e-26	-9.89772e-11	-2.08593
43312824	chr1:43312824:G:A	2.4532e-25	-9.89772e-11	-0.458229
43313893	chr1:43313893:T:C	2.40949e-26	-0.648369	-2.13042
43314150	chr1:43314150:A:G	4.44554e-12	-9.89772e-11	30.0699
43314198	chr1:43314198:T:G	3.18546e-26	-0.553747	-1.94587
43314264	chr1:43314264:G:A	1.45993e-25	-0.977235	-2.88865e-09
43315116	chr1:43315116:C:T	2.16766e-25	-9.89772e-11	-0.581975
43315192	chr1:43315192:C:T	8.59284e-26	-1.50728	-2.88865e-09
43316395	chr1:43316395:G:A	1.36813e-25	-9.89772e-11	-1.04218
43317163	chr1:43317163:C:T	4.68947e-26	-9.89772e-11	-2.11289
43317164	chr1:43317164:G:A	6.949e-26	-9.89772e-11	-1.71961
43317175	chr1:43317175:G:A	2.06469e-26	-0.708502	-2.22473
43317190	chr1:43317190:C:T	9.54092e-26	-9.89772e-11	-1.40262
43317527	chr1:43317527:T:C	4.74897e-26	-9.89772e-11	-2.10028
43317740	chr1:43317740:CAT:C	4.66224e-26	-9.89772e-11	-2.11871
43318693	chr1:43318693:G:A	4.64729e-26	-9.89772e-11	-2.12193
43319156	chr1:43319156:G:A	5.01436e-26	-9.89772e-11	-2.0459
43319285	chr1:43319285:A:G	2.41979e-26	-0.524329	-2.2502
43320664	chr1:43320664:G:A	3.23333e-23	-0.733865	5.15692
43320680	chr1:43320680:A:G	1.13611e-25	0.493275	-1.72129
43320820	chr1:43320820:A:C	8.0984e-26	-9.89772e-11	-1.56654
43321370	chr1:43321370:C:T	4.40799e-26	-9.89772e-11	-2.17479
43321766	chr1:43321766:A:G	1.07346e-25	-0.03535	-1.24939
43322084	chr1:43322084:G:A	1.02147e-25	-9.89772e-11	-1.33438
43322501	chr1:43322501:T:C	1.06388e-22	-0.287379	5.90143
43322893	chr1:43322893:C:T	7.87191e-26	-9.89772e-11	-1.59491
43323044	chr1:43323044:C:T	1.51978e-25	-9.89772e-11	-0.937057
43323187	chr1:43323187:C:T	4.2908e-26	-0.109587	-2.09215
43323242	chr1:43323242:A:T	2.54346e-07	-9.89772e-11	41.0244
43324575	chr1:43324575:T:C	5.70473e-26	-9.89772e-11	-1.91691
43325701	chr1:43325701:AG:A	1.2137e-25	-1.16195	-2.88865e-09
43325772	chr1:43325772:C:T	4.29087e-26	-9.89772e-11	-2.20172
43326859	chr1:43326859:T:C	2.40243e-08	-9.89772e-11	38.6648
43327136	chr1:43327136:C:T	1.9266e-22	0.801353	5.40654
43327417	chr1:43327417:G:C	3.2522e-25	-9.89772e-11	-0.176292
43327543	chr1:43327543:G:A	2.39676e-25	-1.42209	0.940586
43327794	chr1:43327794:T:C	1.99595e-22	-9.89772e-11	6.24325
43328228	chr1:43328228:C:A	4.46703e-26	0.00304723	-2.16453
43328964	chr1:43328964:AT:A	2.02342e-07	-9.89772e-11	40.7957
43329398	chr1:43329398:G:A	1.14495e-25	-9.89772e-11	-1.22027
43330286	chr1:43330286:C:T	6.40056e-26	-9.89772e-11	-1.80182
43330631	chr1:43330631:C:T	1.28724e-25	-1.10312	-2.88865e-09
43331309	chr1:43331309:G:A	4.2549e-26	-9.89772e-11	-2.21014
43332563	chr1:43332563:G:T	2.52976e-25	-0.427498	-2.88865e-09
43333253	chr1:43333253:G:A	2.95175e-25	-9.89772e-11	-0.273224
43333678	chr1:43333678:G:T	4.63752e-07	-9.89772e-11	41.6251
43334019	chr1:43334019:G:A	2.99438e-25	-9.89772e-11	-0.258885
43334330	chr1:43334330:C:T	4.42495e-26	-0.0894805	-2.08147
43334576	chr1:43334576:G:T	7.91867e-26	-9.89772e-11	-1.58899
43335114	chr1:43335114:G:A	1.13624e-23	-9.89772e-11	3.37727
43335263	chr1:43335263:A:G	9.17041e-26	-1.44223	-2.88865e-09
43335383	chr1:43335383:C:T	5.18606e-07	-9.89772e-11	41.7369
43335476	chr1:43335476:C:T	1.60338e-26	-1.00623	-2.17986
43335515	chr1:43335515:A:G	5.84932e-26	0.219708	-2.11159
43337061	chr1:43337061:A:T	7.44653e-26	-9.89772e-11	-1.65046
43337489	chr1:43337489:G:A	9.89931e-26	-9.89772e-11	-1.36574
43337694	chr1:43337694:C:T	1.48221e-22	-9.89772e-11	5.94566
43337999	chr1:43337999:G:A	1.47895e-22	-9.89772e-11	5.94346
43338136	chr1:43338136:G:T	0.123955	-9.89772e-11	54.1212
43338229	chr1:43338229:G:A	4.73095e-26	-9.89772e-11	-2.10408
43338669	chr1:43338669:G:A	7.69066e-24	2.98697	-2.88865e-09
43338997	chr1:43338997:G:T	9.33681e-22	5.19523	2.59086
43339422	chr1:43339422:T:C	4.36359e-26	-9.89772e-11	-2.18491
43339569	chr1:43339569:A:G	1.11471e-21	5.44011	2.5232
43339786	chr1:43339786:C:T	4.26017e-26	-9.89772e-11	-2.2089
43340609	chr1:43340609:C:T	4.39411e-26	-9.89772e-11	-2.17794
43341404	chr1:43341404:C:T	3.9762e-26	0.0305639	-2.30845
43341868	chr1:43341868:C:T	5.00132e-26	-0.0485547	-1.99995
43342129	chr1:43342129:G:A	7.87974e-26	-9.89772e-11	-1.59391
43342141	chr1:43342141:C:T	1.20983e-25	-9.89772e-11	-1.16514
43342386	chr1:43342386:C:T	1.05034e-25	-9.89772e-11	-1.30651
43342618	chr1:43342618:G:A	4.14816e-26	-9.89772e-11	-2.23554
43343049	chr1:43343049:A:T	4.09244e-26	-9.89772e-11	-2.24907
43344346	chr1:43344346:G:A	5.63142e-26	-9.89772e-11	-1.92985
43345394	chr1:43345394:T:A	4.08738e-26	-9.89772e-11	-2.2503
43345734	chr1:43345734:G:A	4.40176e-26	0.105676	-2.28188
43346404	chr1:43346404:G:A	4.05827e-26	0.121846	-2.3793
43347033	chr1:43347033:T:C	8.74302e-26	-9.89772e-11	-1.48995
43348193	chr1:43348193:C:T	9.26594e-26	-9.89772e-11	-1.43186
43348454	chr1:43348454:T:C	8.38926e-26	-9.89772e-11	-1.53126
43348662	chr1:43348662:G:A	1.12651e-25	-9.89772e-11	-1.2365
43348782	chr1:43348782:T:C	8.10571e-26	-9.89772e-11	-1.56564
43348833	chr1:43348833:C:T	4.32015e-26	-9.89772e-11	-2.19492
43349193	chr1:43349193:T:C	4.19358e-26	-0.0345093	-2.19015
43350366	chr1:43350366:C:G	4.4539e-26	-9.89772e-11	-2.16443
43351682	chr1:43351682:A:G	1.08714e-25	-1.27207	-2.88865e-09
43352306	chr1:43352306:G:A	8.42999e-26	-9.89772e-11	-1.52641
43353373	chr1:43353373:C:T	4.81645e-26	-9.89772e-11	-2.08617
43353434	chr1:43353434:C:T	8.56446e-26	-1.51059	-2.88865e-09
43353826	chr1:43353826:G:A	3.59982e-26	-9.89772e-11	-2.37732
43354522	chr1:43354522:G:A	1.19692e-25	-1.17587	-2.88865e-09
43355555	chr1:43355555:T:G	8.18862e-26	-9.89772e-11	-1.55546
43356070	chr1:43356070:C:T	5.49267e-26	-9.89772e-11	-1.95479
43356185	chr1:43356185:C:T	3.6282e-26	0.00199965	-2.37147
43356717	chr1:43356717:A:G	0.308259	-9.89772e-11	55.0322
43356993	chr1:43356993:T:C	1.91862e-23	-0.674178	4.57533
43356994	chr1:43356994:G:C	2.34074e-23	-0.679383	4.7794
43357417	chr1:43357417:T:C	8.83265e-26	-1.47975	-2.88865e-09
43357847	chr1:43357847:C:A	9.63122e-26	-9.89772e-11	-1.3932
43358418	chr1:43358418:C:T	3.35419e-24	2.15717	-2.88865e-09
43359194	chr1:43359194:C:T	9.12248e-23	3.78498	1.67531
43359456	chr1:43359456:C:T	4.60397e-26	-9.89772e-11	-2.13129
43359748	chr1:43359748:G:A	4.04263e-26	-9.89772e-11	-2.26131
43359888	chr1:43359888:T:C	8.8922e-26	-9.89772e-11	-1.47303
43359973	chr1:43359973:T:C	6.03647e-26	0.224242	-2.08463
43360118	chr1:43360118:G:A	8.95214e-26	-9.89772e-11	-1.46632
43360428	chr1:43360428:A:G	3.83611e-26	0.0425814	-2.35633
43360448	chr1:43360448:G:A	7.05913e-26	-9.89772e-11	-1.70389
43360628	chr1:43360628:A:G	7.50061e-26	-9.89772e-11	-1.64322
43361424	chr1:43361424:C:T	8.08455e-26	-9.89772e-11	-1.56825
43361519	chr1:43361519:C:A	9.81742e-27	-1.37544	-2.30119
43362093	chr1:43362093:G:C	1.03788e-25	-9.89772e-11	-1.31845
43362409	chr1:43362409:T:G	0.234856	-9.89772e-11	54.7602
43365539	chr1:43365539:A:G	9.22928e-26	-1.43583	-2.88865e-09
43365557	chr1:43365557:G:A	4.51983e-26	-9.89772e-11	-2.14974
43365597	chr1:43365597:C:T	7.4542e-26	-9.89772e-11	-1.64943
43365847	chr1:43365847:T:A	1.00589e-26	-1.36917	-2.28316
43366414	chr1:43366414:G:A	0.332739	-9.89772e-11	55.1086
43367056	chr1:43367056:G:A	7.47287e-26	-9.89772e-11	-1.64693
43367735	chr1:43367735:G:C	2.47877e-25	-0.447863	-2.88865e-09
43367983	chr1:43367983:C:T	9.98623e-26	-9.89772e-11	-1.357
43368189	chr1:43368189:C:T	3.64256e-26	-9.89772e-11	-2.36552
43368307	chr1:43368307:G:A	3.61615e-26	-9.89772e-11	-2.3728
43369327	chr1:43369327:A:G	3.75204e-26	0.0446411	-2.38055
43369736	chr1:43369736:G:A	4.91799e-26	-9.89772e-11	-2.06531
43369880	chr1:43369880:A:T	3.34078e-25	-9.89772e-11	-0.149419
43370309	chr1:43370309:C:G	6.86145e-25	0.570295	-2.88865e-09
43370338	chr1:43370338:A:G	6.66733e-25	0.541595	-2.88865e-09
43370407	chr1:43370407:C:T	9.51041e-24	3.19935	-2.88865e-09
43371257	chr1:43371257:T:C	3.83572e-26	0.0476277	-2.36148
43371989	chr1:43371989:T:C	9.42565e-24	3.1904	-2.88865e-09
43372248	chr1:43372248:AAGGACACTTTCT:A	7.71733e-26	-9.89772e-11	-1.61474
43372250	chr1:43372250:G:A	8.0362e-26	-9.89772e-11	-1.57425
43372605	chr1:43372605:T:A	8.97196e-26	-9.89772e-11	-1.46411
43373093	chr1:43373093:C:G	4.18345e-26	-9.89772e-11	-2.22707
43373551	chr1:43373551:T:C	9.61773e-26	-9.89772e-11	-1.3946
43373782	chr1:43373782:C:T	8.97882e-26	-9.89772e-11	-1.46334
43374139	chr1:43374139:A:C	9.40983e-26	-1.41645	-2.88865e-09
43374394	chr1:43374394:T:C	6.68133e-25	0.895404	-0.351711
43375311	chr1:43375311:C:T	0.000189009	7.77694	39.8583
43376073	chr1:43376073:T:C	4.19425e-26	0.0924981	-2.31699
43376325	chr1:43376325:G:A	7.75902e-26	-9.89772e-11	-1.60935
43376958	chr1:43376958:G:A	3.54554e-26	-0.119986	-2.27253
43377329	chr1:43377329:C:T	3.32559e-26	-0.160547	-2.29602
43377362	chr1:43377362:C:T	2.52825e-24	-9.89772e-11	1.87449
43377395	chr1:43377395:C:G	1.71657e-25	-9.89772e-11	-0.815297
43377867	chr1:43377867:T:C	6.23788e-25	0.872307	-0.397291
43377931	chr1:43377931:G:T	6.83217e-22	4.27533	3.19845
43377978	chr1:43377978:T:C	6.27173e-25	0.936756	-0.456328
43378261	chr1:43378261:T:C	1.01811e-25	-9.89772e-11	-1.33767
43378422	chr1:43378422:G:A	8.89303e-26	-1.47294	-2.88865e-09
43378497	chr1:43378497:G:A	3.69527e-26	-0.0394161	-2.31174
43378597	chr1:43378597:A:C	1.01693e-25	-1.33884	-2.88865e-09
43378931	chr1:43378931:T:C	2.4137e-22	-0.810547	7.24384
43379390	chr1:43379390:G:A	8.7702e-26	-9.89772e-11	-1.48685
43379987	chr1:43379987:A:G	3.8236e-26	-0.0201767	-2.29684
43380866	chr1:43380866:G:C	8.6572e-26	-1.49982	-2.88865e-09
43381420	chr1:43381420:C:T	5.27547e-24	-9.89772e-11	2.61003
43381456	chr1:43381456:G:C	4.27167e-26	-9.89772e-11	-2.2062
43382509	chr1:43382509:T:C	1.14436e-23	3.3844	-2.88865e-09
43382692	chr1:43382692:C:T	8.86164e-26	-1.47648	-2.88865e-09
43383031	chr1:43383031:A:C	4.33121e-26	-9.89772e-11	-2.19236
43383037	chr1:43383037:T:C	4.09624e-26	-9.89772e-11	-2.24814
43383463	chr1:43383463:G:A	3.99335e-26	-9.89772e-11	-2.27358
43383464	chr1:43383464:T:G	3.99335e-26	-9.89772e-11	-2.27358
43384246	chr1:43384246:A:G	3.62483e-24	4.57361	-2.33884
43384802	chr1:43384802:A:G	4.28983e-26	0.153714	-2.35568
43386126	chr1:43386126:G:A	1.06239e-26	-1.23802	-2.35967
43387322	chr1:43387322:G:T	4.15524e-26	-9.89772e-11	-2.23384
43387789	chr1:43387789:C:G	4.05685e-26	-9.89772e-11	-2.2578
43387800	chr1:43387800:G:A	2.06819e-24	-9.89772e-11	1.67363
43388641	chr1:43388641:CT:C	3.99991e-26	-9.89772e-11	-2.27194
43388718	chr1:43388718:C:T	9.73826e-27	-1.32003	-2.3647
43389304	chr1:43389304:A:C	4.13299e-26	-9.89772e-11	-2.23921
43389819	chr1:43389819:C:T	1.25901e-25	-1.12529	-2.88865e-09
43389875	chr1:43389875:A:G	5.32049e-26	0.202823	-2.18947
43389907	chr1:43389907:G:C	8.63817e-23	-0.618152	6.02389
43389955	chr1:43389955:G:C	8.66197e-26	-1.49927	-2.88865e-09
43390239	chr1:43390239:C:T	5.04725e-26	0.136487	-2.17585
43390341	chr1:43390341:T:C	4.04939e-26	-9.89772e-11	-2.25964
43390636	chr1:43390636:C:G	2.06819e-24	-9.89772e-11	1.67363
43391050	chr1:43391050:C:T	4.059e-26	-9.89772e-11	-2.25727
43391429	chr1:43391429:G:A	7.40691e-23	-0.602626	5.85459
43391607	chr1:43391607:C:G	3.32449e-24	-9.89772e-11	2.14828
43392296	chr1:43392296:G:A	3.84837e-26	-9.89772e-11	-2.31056
43392626	chr1:43392626:G:A	4.22087e-26	-9.89772e-11	-2.21817
43392704	chr1:43392704:T:C	3.89907e-26	-9.89772e-11	-2.29747
43392715	chr1:43392715:A:G	3.84233e-26	-9.89772e-11	-2.31213
43392966	chr1:43392966:A:G	3.15557e-26	-0.131549	-2.37749
43393266	chr1:43393266:T:A	1.98079e-23	-0.684394	4.61744
43393336	chr1:43393336:C:G	3.80116e-24	2.28227	-2.88865e-09
43393439	chr1:43393439:T:C	4.22569e-26	-9.89772e-11	-2.21703
43393556	chr1:43393556:C:T	2.59078e-22	4.99568	1.50841
43393997	chr1:43393997:C:T	5.38612e-25	0.328201	-2.88865e-09
43394054	chr1:43394054:A:G	4.04137e-26	-9.89772e-11	-2.26163
43394319	chr1:43394319:G:A	6.80332e-26	-9.89772e-11	-1.7408
43394334	chr1:43394334:G:A	1.3794e-25	-1.03398	-2.88865e-09
43394688	chr1:43394688:C:G	1.3974e-26	-1.39097	-1.93263
43395136	chr1:43395136:A:C	3.94007e-26	-9.89772e-11	-2.28701
43395415	chr1:43395415:T:G	1.083e-25	-1.27588	-2.88865e-09
43396130	chr1:43396130:C:T	4.99559e-26	-9.89772e-11	-2.04965
43396487	chr1:43396487:A:G	2.14256e-23	2.94985	1.0617
43396578	chr1:43396578:C:T	3.9389e-26	-9.89772e-11	-2.28731
43397254	chr1:43397254:C:T	3.61432e-26	-9.89772e-11	-2.37331
43397394	chr1:43397394:C:G	1.93949e-25	-9.89772e-11	-0.693201
43397818	chr1:43397818:T:C	3.22412e-24	-9.89772e-11	2.11762
43397824	chr1:43397824:C:T	3.55095e-26	-0.015705	-2.37529
43398186	chr1:43398186:G:A	3.37758e-26	-0.103359	-2.33769
43398259	chr1:43398259:A:G	4.20451e-26	-9.89772e-11	-2.22205
43399015	chr1:43399015:A:G	7.40464e-26	-9.89772e-11	-1.6561
43399016	chr1:43399016:G:C	7.33516e-26	-9.89772e-11	-1.66553
43399295	chr1:43399295:C:T	5.86071e-26	-0.251399	-1.63854
43399387	chr1:43399387:G:T	4.96011e-26	-9.89772e-11	-2.05678
43400643	chr1:43400643:G:A	4.17383e-24	-9.89772e-11	2.37579
43401525	chr1:43401525:C:T	3.00463e-19	-9.89772e-11	13.56
43401958	chr1:43401958:A:G	4.91773e-26	-9.89772e-11	-2.06536
43402839	chr1:43402839:C:T	3.88306e-26	-9.89772e-11	-2.30159
43404012	chr1:43404012:C:T	4.20977e-26	-9.89772e-11	-2.2208
43404029	chr1:43404029:G:A	3.54489e-24	2.21247	-2.88865e-09
43404723	chr1:43404723:T:C	4.86945e-16	-9.89772e-11	20.9506
43404984	chr1:43404984:G:A	8.70187e-26	-1.49467	-2.88865e-09
43405033	chr1:43405033:C:T	4.16411e-24	-9.89772e-11	2.37346
43405602	chr1:43405602:T:G	4.80199e-26	0.0278036	-2.11698
43405901	chr1:43405901:G:A	1.00292e-25	-1.35271	-2.88865e-09
43405921	chr1:43405921:G:T	3.21224e-25	-9.89772e-11	-0.188656
43405952	chr1:43405952:A:G	3.84276e-26	0.00239353	-2.31441
43406248	chr1:43406248:C:T	4.02031e-26	-9.89772e-11	-2.26685
43406396	chr1:43406396:C:T	3.42349e-26	-0.0481296	-2.37942
43406818	chr1:43406818:A:G	3.87868e-26	-9.89772e-11	-2.30271
43407167	chr1:43407167:G:A	3.85123e-26	-9.89772e-11	-2.30982
43407703	chr1:43407703:G:A	3.34406e-26	-0.144989	-2.30604
43407812	chr1:43407812:G:A	3.66407e-26	0.0213226	-2.38096
43407994	chr1:43407994:G:A	3.9319e-26	-9.89772e-11	-2.28909
43408531	chr1:43408531:A:G	3.44913e-26	-0.0430466	-2.37704
43408678	chr1:43408678:A:G	3.87483e-26	-9.89772e-11	-2.30371
43408855	chr1:43408855:G:A	3.60493e-26	-9.89772e-11	-2.37591
43409964	chr1:43409964:G:C	6.34952e-26	-9.89772e-11	-1.80983
43410023	chr1:43410023:A:G	3.59104e-26	-9.89772e-11	-2.37977
43410148	chr1:43410148:T:C	4.293e-26	0.0635059	-2.26473
43410590	chr1:43410590:A:G	1.2596e-25	-1.12483	-2.88865e-09
43410634	chr1:43410634:C:T	9.51805e-25	0.897566	-2.88865e-09
43410934	chr1:43410934:T:C	4.21792e-26	-9.89772e-11	-2.21887
43411593	chr1:43411593:T:C	6.02172e-26	-9.89772e-11	-1.86284
43412030	chr1:43412030:A:G	3.59057e-26	-0.0703795	-2.30952
43412335	chr1:43412335:G:A	3.50341e-25	-9.89772e-11	-0.101888
43412830	chr1:43412830:T:C	3.62847e-26	-9.89772e-11	-2.3694
43413045	chr1:43413045:T:C	3.61392e-26	-9.89772e-11	-2.37342
43413129	chr1:43413129:C:T	3.30345e-26	-0.0860306	-2.37721
43413234	chr1:43413234:T:C	2.28294e-25	0.612767	-1.14293
43413336	chr1:43413336:A:G	8.39604e-24	3.07472	-2.88865e-09
43413340	chr1:43413340:T:C	3.79233e-26	-0.0130244	-2.3122
43413598	chr1:43413598:A:G	4.21562e-26	-9.89772e-11	-2.21941
43413737	chr1:43413737:G:C	6.40233e-26	-9.89772e-11	-1.80155
43413821	chr1:43413821:G:A	9.2682e-24	3.17355	-2.88865e-09
43414117	chr1:43414117:A:G	1.02407e-25	-1.33184	-2.88865e-09
43414317	chr1:43414317:G:A	3.87988e-26	-9.89772e-11	-2.30241
43414425	chr1:43414425:A:T	2.67996e-26	-0.773197	-1.89921
43414426	chr1:43414426:A:T	3.84435e-26	-9.89772e-11	-2.31161
43414453	chr1:43414453:A:G	4.06095e-26	0.0532737	-2.31006
43414500	chr1:43414500:C:A	4.86815e-26	-9.89772e-11	-2.07549
43414611	chr1:43414611:A:C	4.15842e-26	-9.89772e-11	-2.23307
43414899	chr1:43414899:C:T	1.42844e-25	-9.89772e-11	-0.999041
43415506	chr1:43415506:C:G	2.04307e-19	-9.89772e-11	13.1743
43416270	chr1:43416270:A:G	2.25403e-23	-0.666265	4.72853
43416314	chr1:43416314:G:T	4.20989e-26	-9.89772e-11	-2.22077
43416328	chr1:43416328:G:A	1.96718e-22	5.57578	0.652955
43416433	chr1:43416433:T:G	4.00222e-26	-9.89772e-11	-2.27136
43416450	chr1:43416450:G:A	4.20989e-26	-9.89772e-11	-2.22077
43417215	chr1:43417215:G:A	3.87712e-26	-9.89772e-11	-2.30312
43418131	chr1:43418131:G:T	5.76698e-26	-9.89772e-11	-1.90606
43418244	chr1:43418244:G:A	3.9748e-26	0.0760087	-2.35424
43418358	chr1:43418358:T:G	3.94327e-26	-9.89772e-11	-2.2862
43419168	chr1:43419168:A:C	3.55992e-25	0.367327	-0.453213
43419187	chr1:43419187:G:A	5.33972e-25	1.64466	-1.32511
43420007	chr1:43420007:G:A	4.42392e-26	-9.89772e-11	-2.17118
43420012	chr1:43420012:C:A	3.87712e-26	-9.89772e-11	-2.30312
43420046	chr1:43420046:G:T	2.13997e-23	4.0893	-0.0789661
43420650	chr1:43420650:A:G	3.5075e-26	-0.0668247	-2.33648
43420679	chr1:43420679:C:T	4.25659e-26	-9.89772e-11	-2.20974
43420735	chr1:43420735:C:T	5.10196e-25	-9.89772e-11	0.274001
43421079	chr1:43421079:C:T	3.79805e-26	-9.89772e-11	-2.32372
43421475	chr1:43421475:G:A	4.07805e-26	0.124063	-2.37665
43421614	chr1:43421614:C:T	4.25659e-26	-9.89772e-11	-2.20974
43421700	chr1:43421700:G:A	3.87369e-26	-9.89772e-11	-2.304
43422931	chr1:43422931:G:A	3.51217e-26	-0.0846509	-2.31732
43423042	chr1:43423042:T:C	4.01736e-26	-9.89772e-11	-2.26758
43423053	chr1:43423053:C:T	8.77427e-26	-1.48638	-2.88865e-09
43423996	chr1:43423996:C:T	1.25553e-25	-9.89772e-11	-1.12807
43424190	chr1:43424190:T:G	4.31662e-26	-9.89772e-11	-2.19574
43425140	chr1:43425140:G:A	4.2977e-25	0.102456	-2.88865e-09
43425261	chr1:43425261:C:A	4.8705e-24	-9.89772e-11	2.53016
43425664	chr1:43425664:C:T	3.75937e-26	-9.89772e-11	-2.33396
43425958	chr1:43425958:G:A	4.8238e-26	-9.89772e-11	-2.08465
43426268	chr1:43426268:G:A	8.65364e-26	-1.50023	-2.88865e-09
43426313	chr1:43426313:G:A	5.78397e-26	-9.89772e-11	-1.90312
43426518	chr1:43426518:G:A	4.34708e-26	0.109203	-2.29791
43427429	chr1:43427429:T:C	3.76005e-26	-9.89772e-11	-2.33378
43428371	chr1:43428371:T:C	4.23299e-26	-9.89772e-11	-2.2153
43428627	chr1:43428627:G:A	3.90248e-26	-9.89772e-11	-2.2966
43429119	chr1:43429119:A:G	6.26063e-16	-9.89772e-11	21.2019
43429897	chr1:43429897:G:A	8.58576e-26	-1.5081	-2.88865e-09
43429947	chr1:43429947:G:A	2.00362e-25	-9.89772e-11	-0.660667
43430716	chr1:43430716:G:A	3.96017e-26	-9.89772e-11	-2.28192
43431169	chr1:43431169:G:T	3.86992e-26	-9.89772e-11	-2.30497
43431581	chr1:43431581:A:G	3.64367e-26	-9.89772e-11	-2.36522
43431671	chr1:43431671:A:G	3.75797e-26	-9.89772e-11	-2.33433
43431825	chr1:43431825:G:A	1.76245e-25	-0.788919	-2.88865e-09
43431976	chr1:43431976:G:A	3.49493e-25	-9.89772e-11	-0.104311
43432382	chr1:43432382:T:G	9.54991e-26	-1.51051	0.10883
43432732	chr1:43432732:T:G	4.26428e-26	-9.89772e-11	-2.20794
43433397	chr1:43433397:G:A	3.7745e-26	-9.89772e-11	-2.32994
43433545	chr1:43433545:G:C	5.48418e-26	-9.89772e-11	-1.95634
43433557	chr1:43433557:G:A	9.04818e-27	-1.50932	-2.24891
43433956	chr1:43433956:C:T	3.1383e-26	-0.29836	-2.21617
43435340	chr1:43435340:A:C	3.57164e-26	-0.0362453	-2.34894
43435787	chr1:43435787:T:G	2.92396e-26	-0.272901	-2.31237
43436009	chr1:43436009:A:G	4.68144e-26	-9.89772e-11	-2.1146
43436043	chr1:43436043:T:C	3.6436e-25	-9.89772e-11	-0.0626505
43436245	chr1:43436245:C:T	3.96687e-26	-0.0475503	-2.23268
43436278	chr1:43436278:A:G	3.79391e-26	-9.89772e-11	-2.32481
43436400	chr1:43436400:G:A	3.88938e-26	-9.89772e-11	-2.29996
43436929	chr1:43436929:T:G	4.38286e-26	-9.89772e-11	-2.18051
43437133	chr1:43437133:G:A	3.87712e-26	-9.89772e-11	-2.30312
43437762	chr1:43437762:C:T	1.16784e-25	-1.20047	-2.88865e-09
43438024	chr1:43438024:A:G	2.83284e-23	-0.676747	4.96757
43439278	chr1:43439278:A:T	1.94631e-25	-9.89772e-11	-0.68969
43439615	chr1:43439615:C:T	1.49739e-25	-0.951899	-2.88865e-09
43440148	chr1:43440148:T:C	3.64986e-26	-0.00200337	-2.36152
43440440	chr1:43440440:C:G	2.75799e-25	-9.89772e-11	-0.341121
43440811	chr1:43440811:C:T	3.8436e-26	0.0149902	-2.32679
43441225	chr1:43441225:A:G	3.13123e-26	-0.143034	-2.37375
43441421	chr1:43441421:G:A	1.78085e-25	1.15437	-1.93291
43441565	chr1:43441565:G:A	3.87644e-26	-9.89772e-11	-2.30329
43443116	chr1:43443116:A:G	1.80055e-25	-0.767532	-2.88865e-09
43443152	chr1:43443152:A:G	2.97787e-25	-9.89772e-11	-0.264416
43443275	chr1:43443275:A:C	1.48292e-25	-9.89772e-11	-0.961611
43443594	chr1:43443594:T:C	4.14921e-26	-0.000628526	-2.23466
43444211	chr1:43444211:C:T	5.19874e-24	-9.89772e-11	2.59538
43444372	chr1:43444372:T:C	3.01888e-26	-0.179466	-2.37386
43445978	chr1:43445978:C:T	4.05757e-26	-9.89772e-11	-2.25762
43446783	chr1:43446783:G:C	4.14203e-26	-9.89772e-11	-2.23702
43446919	chr1:43446919:A:G	2.74352e-26	-0.281413	-2.36756
43447497	chr1:43447497:G:A	5.1743e-24	-9.89772e-11	2.59067
43447524	chr1:43447524:C:T	8.56457e-26	-1.51058	-2.88865e-09
43447837	chr1:43447837:C:T	8.71007e-26	-9.89772e-11	-1.49373
43449190	chr1:43449190:T:G	9.43517e-27	-1.39164	-2.32471
43449966	chr1:43449966:G:A	3.4096e-25	-0.129028	-2.88865e-09
43450722	chr1:43450722:G:A	1.70333e-21	5.58835	2.79895
43450971	chr1:43450971:T:C	9.46485e-23	-0.725176	6.22231
43451013	chr1:43451013:C:T	6.38389e-26	-9.89772e-11	-1.80443
43451034	chr1:43451034:C:G	4.14294e-26	-9.89772e-11	-2.2368
43451427	chr1:43451427:C:G	6.28903e-24	-9.89772e-11	2.78577
43451740	chr1:43451740:C:T	6.91504e-26	-9.89772e-11	-1.72451
43452217	chr1:43452217:C:G	1.1062e-25	-1.25469	-2.88865e-09
43452407	chr1:43452407:G:A	9.54372e-26	-9.89772e-11	-1.40233
43453815	chr1:43453815:C:T	1.15202e-25	0.341234	-1.55534
43453893	chr1:43453893:G:A	1.3633e-25	-9.89772e-11	-1.04572
43454055	chr1:43454055:T:C	7.15478e-26	-9.89772e-11	-1.69043
43454172	chr1:43454172:T:A	8.59871e-25	-9.89772e-11	0.795988
43454329	chr1:43454329:G:A	1.39778e-25	-1.02074	-2.88865e-09
43454829	chr1:43454829:C:A	1.37207e-25	-1.03931	-2.88865e-09
43455713	chr1:43455713:T:G	4.51188e-26	-0.00953938	-2.14196
43457141	chr1:43457141:A:G	6.08826e-26	-9.89772e-11	-1.85185
43457381	chr1:43457381:C:T	4.48549e-24	-9.89772e-11	2.44781
43457826	chr1:43457826:A:G	4.96417e-26	-9.89772e-11	-2.05596
43458042	chr1:43458042:TAACAA:T	2.6601e-25	-9.89772e-11	-0.377261
43458063	chr1:43458063:A:C	3.72856e-26	-9.89772e-11	-2.34219
43458069	chr1:43458069:A:G	6.17784e-26	-9.89772e-11	-1.83724
43458362	chr1:43458362:G:A	4.63925e-26	-9.89772e-11	-2.12366
43458495	chr1:43458495:A:T	3.07413e-26	-0.173185	-2.362
43458669	chr1:43458669:A:G	4.71282e-26	-9.89772e-11	-2.10792
43459809	chr1:43459809:C:T	1.28996e-25	-9.89772e-11	-1.10101
43460145	chr1:43460145:G:T	8.58105e-26	-1.50865	-2.88865e-09
43460595	chr1:43460595:C:G	3.23504e-26	-0.185837	-2.29833
43460634	chr1:43460634:T:C	2.65786e-23	2.81375	1.41332
43460787	chr1:43460787:C:T	4.09347e-26	-9.89772e-11	-2.24882
43460870	chr1:43460870:G:C	4.33946e-26	-9.89772e-11	-2.19046
43460881	chr1:43460881:A:G	1.05611e-25	-1.30103	-2.88865e-09
43460996	chr1:43460996:C:CA	3.76875e-26	-9.89772e-11	-2.33147
43461044	chr1:43461044:C:G	3.53502e-26	-0.0516008	-2.34389
43461066	chr1:43461066:A:C	4.11358e-26	-9.89772e-11	-2.24391
43461740	chr1:43461740:T:C	4.60572e-26	0.0310569	-2.16197
43462206	chr1:43462206:A:G	4.8309e-26	0.094647	-2.17782
43462784	chr1:43462784:G:C	1.98666e-22	6.24809	-0.00950138
43462831	chr1:43462831:A:G	4.01023e-26	-9.89772e-11	-2.26936
43463474	chr1:43463474:A:G	4.17777e-26	-9.89772e-11	-2.22843
43464277	chr1:43464277:A:G	5.70005e-26	-9.89772e-11	-1.91773
43464464	chr1:43464464:T:C	3.85954e-25	-9.89772e-11	-0.00507676
43465067	chr1:43465067:G:A	5.14185e-26	0.239882	-2.26068
43465633	chr1:43465633:GAGTCCAAACA:G	4.20018e-26	-9.89772e-11	-2.22308
43466802	chr1:43466802:G:A	9.94588e-26	-9.89772e-11	-1.36105
43467068	chr1:43467068:G:A	7.99537e-26	-9.89772e-11	-1.57935
43467362	chr1:43467362:A:G	8.6581e-26	-1.49971	-2.88865e-09
43467800	chr1:43467800:G:C	3.84853e-26	-9.89772e-11	-2.31052
43467948	chr1:43467948:G:A	4.26956e-26	-9.89772e-11	-2.2067
43467995	chr1:43467995:CT:C	4.57014e-24	-9.89772e-11	2.46651
43468018	chr1:43468018:T:C	1.43438e-25	1.14329	-2.13818
43468597	chr1:43468597:T:C	5.44978e-26	-9.89772e-11	-1.96263
43468706	chr1:43468706:A:G	1.18596e-25	-1.18507	-2.88865e-09
43468814	chr1:43468814:C:T	9.7585e-24	3.2251	-2.88865e-09
43468976	chr1:43468976:C:T	3.59518e-26	-9.89772e-11	-2.37861
43469188	chr1:43469188:G:A	8.42417e-25	2.0773	-1.30182
43469937	chr1:43469937:A:C	4.30626e-26	-9.89772e-11	-2.19814
43470117	chr1:43470117:A:G	3.79681e-26	-9.89772e-11	-2.32405
43470182	chr1:43470182:A:T	4.30137e-26	-9.89772e-11	-2.19927
43470905	chr1:43470905:A:G	3.86992e-26	-9.89772e-11	-2.30497
43471038	chr1:43471038:C:T	3.85121e-24	-9.89772e-11	2.29535
43471388	chr1:43471388:C:T	1.09252e-25	-1.26713	-2.88865e-09
43471735	chr1:43471735:C:T	4.33037e-26	-9.89772e-11	-2.19256
43472581	chr1:43472581:A:T	4.01894e-26	-9.89772e-11	-2.26719
43472706	chr1:43472706:C:T	3.99415e-26	-9.89772e-11	-2.27338
43472850	chr1:43472850:G:A	4.61413e-26	-9.89772e-11	-2.12909
43473130	chr1:43473130:A:C	6.40852e-26	0.240032	-2.04061
43474048	chr1:43474048:G:T	3.84932e-25	-0.00772739	-2.88865e-09
43474111	chr1:43474111:G:A	1.0691e-25	-1.28881	-2.88865e-09
43474154	chr1:43474154:A:G	1.64665e-25	-9.89772e-11	-0.856882
43475130	chr1:43475130:G:A	5.26194e-26	-9.89772e-11	-1.99771
43475316	chr1:43475316:C:CATATGT	4.75621e-26	-9.89772e-11	-2.09876
43475505	chr1:43475505:T:C	4.77116e-26	-9.89772e-11	-2.09562
43475681	chr1:43475681:C:T	3.9356e-26	-0.0414711	-2.24667
43475837	chr1:43475837:G:A	2.72473e-25	-1.13302	0.779767
43476256	chr1:43476256:C:T	4.91774e-26	0.24863	-2.31399
43476566	chr1:43476566:A:G	7.44346e-26	-9.89772e-11	-1.65087
43477950	chr1:43477950:C:T	3.73651e-26	-9.89772e-11	-2.34006
43477953	chr1:43477953:A:G	3.73838e-26	-9.89772e-11	-2.33956
43478805	chr1:43478805:G:A	8.8089e-26	-1.48245	-2.88865e-09
43478998	chr1:43478998:G:T	7.76473e-25	2.75546	-2.06149
43480295	chr1:43480295:G:C	3.63552e-26	-9.89772e-11	-2.36746
43480784	chr1:43480784:G:A	3.63401e-26	-9.89772e-11	-2.36787
43481046	chr1:43481046:C:T	3.59181e-26	-9.89772e-11	-2.37955
43481047	chr1:43481047:G:A	5.45028e-26	-9.89772e-11	-1.96254
43481089	chr1:43481089:T:C	5.48614e-26	-9.89772e-11	-1.95598
43481691	chr1:43481691:T:G	8.5385e-26	-9.89772e-11	-1.51362
43481924	chr1:43481924:C:T	8.41802e-26	-9.89772e-11	-1.52783
43482124	chr1:43482124:T:C	9.10254e-25	2.88736	-2.03443
43482163	chr1:43482163:G:A	4.18869e-26	-9.89772e-11	-2.22582
43482811	chr1:43482811:A:G	8.47841e-26	-9.89772e-11	-1.52069
43483103	chr1:43483103:G:A	5.87546e-26	0.459666	-2.34709
43483108	chr1:43483108:T:A	4.20041e-26	-9.89772e-11	-2.22303
43483155	chr1:43483155:G:A	3.68735e-26	-9.89772e-11	-2.3533
43483424	chr1:43483424:A:G	6.29944e-26	0.454333	-2.27208
43483564	chr1:43483564:G:A	9.76929e-26	0.442602	-1.82157
43484139	chr1:43484139:A:G	1.0793e-25	-0.521942	-0.757371
43484170	chr1:43484170:T:A	3.87775e-26	-9.89772e-11	-2.30295
43484715	chr1:43484715:C:T	4.7113e-25	2.50529	-2.31095
43485460	chr1:43485460:C:G	1.64611e-24	-9.89772e-11	1.44538
43485550	chr1:43485550:G:A	2.379e-25	-9.89772e-11	-0.488944
43486106	chr1:43486106:C:T	8.4716e-26	-9.89772e-11	-1.52149
43486123	chr1:43486123:T:C	1.20195e-24	-9.89772e-11	1.1309
43486331	chr1:43486331:A:AG	6.08792e-26	-9.89772e-11	-1.8519
43486720	chr1:43486720:G:A	3.36518e-25	-9.89772e-11	-0.142141
43487033	chr1:43487033:G:A	5.91814e-26	-9.89772e-11	-1.88019
43488921	chr1:43488921:C:T	5.34063e-26	-9.89772e-11	-1.98287
43489074	chr1:43489074:C:T	1.97691e-24	-9.89772e-11	1.6285
43489477	chr1:43489477:A:G	6.99391e-24	-0.165302	3.0573
43490564	chr1:43490564:C:T	4.19279e-26	-9.89772e-11	-2.22484
43491124	chr1:43491124:GTTTA:G	2.32528e-25	-9.89772e-11	-0.511783
43491844	chr1:43491844:G:A	1.47763e-26	-1.29711	-1.97066
43492029	chr1:43492029:C:CA	4.63247e-26	-1.4956	-0.629519
43492169	chr1:43492169:G:A	7.43663e-26	-9.89772e-11	-1.65179
43492530	chr1:43492530:C:T	4.5697e-26	-9.89772e-11	-2.13876
43493050	chr1:43493050:T:C	1.84428e-25	-9.89772e-11	-0.743536
43493328	chr1:43493328:T:C	1.09755e-26	-1.2757	-2.28943
43493352	chr1:43493352:T:A	1.71064e-26	-1.26696	-1.85439
43493455	chr1:43493455:T:C	3.01365e-24	1.51216	0.537948
43494283	chr1:43494283:C:T	3.34885e-25	-9.89772e-11	-0.147007
43494542	chr1:43494542:C:A	5.46849e-26	-9.89772e-11	-1.95921
43494808	chr1:43494808:A:G	8.72183e-24	-0.203211	3.316
43494859	chr1:43494859:A:G	1.59603e-26	-1.27728	-1.91341
43494977	chr1:43494977:A:G	1.48247e-25	-9.89772e-11	-0.961911
43495161	chr1:43495161:T:C	3.42959e-23	-9.89772e-11	4.48199
43495409	chr1:43495409:C:T	6.15541e-25	0.461708	-2.88865e-09
43495928	chr1:43495928:C:T	7.07682e-26	-9.89772e-11	-1.70138
43496111	chr1:43496111:G:T	4.53932e-26	-9.89772e-11	-2.14543
43497107	chr1:43497107:G:A	3.33825e-23	-9.89772e-11	4.45499
43497119	chr1:43497119:A:G	3.12665e-25	-9.89772e-11	-0.215662
43497392	chr1:43497392:C:T	5.17891e-25	-9.89772e-11	0.288971
43497395	chr1:43497395:G:A	3.39694e-23	-9.89772e-11	4.47242
43497796	chr1:43497796:A:T	1.76607e-24	-9.89772e-11	1.51572
43497910	chr1:43497910:A:G	4.92231e-26	-9.89772e-11	-2.06443
43498740	chr1:43498740:A:T	1.62172e-26	-1.3328	-1.84192
43499283	chr1:43499283:C:T	9.31756e-27	-1.35817	-2.37073
43499654	chr1:43499654:C:T	7.39482e-24	2.94774	-2.88865e-09
43499660	chr1:43499660:TAA:T	3.80437e-25	-9.89772e-11	-0.0194734
43499740	chr1:43499740:T:C	1.74376e-26	-1.24766	-1.8545
43499775	chr1:43499775:C:T	7.0379e-26	-9.89772e-11	-1.7069
43500338	chr1:43500338:C:T	7.37794e-26	-1.42886	-0.230853
43500635	chr1:43500635:T:C	1.19394e-25	-1.17837	-2.88865e-09
43500780	chr1:43500780:T:G	4.89683e-25	-9.89772e-11	0.232964
43500941	chr1:43500941:C:A	1.43159e-22	-0.743535	6.65446
43501365	chr1:43501365:G:A	1.06126e-25	-1.29617	-2.88865e-09
43501566	chr1:43501566:G:A	5.04699e-26	-9.89772e-11	-2.03942
43501811	chr1:43501811:C:A	7.42744e-23	-9.89772e-11	5.25473
43501923	chr1:43501923:T:A	4.06155e-26	-9.89772e-11	-2.25664
43502518	chr1:43502518:AG:A	1.35144e-24	-9.89772e-11	1.24813
43502648	chr1:43502648:G:A	3.46299e-23	-9.89772e-11	4.49168
43502982	chr1:43502982:AAAAAAG:A	2.20173e-24	3.79713	-2.06093
43503643	chr1:43503643:G:A	5.38072e-26	-9.89772e-11	-1.97539
43504047	chr1:43504047:A:T	1.76278e-24	3.49485	-1.981
43504196	chr1:43504196:G:C	5.30824e-26	-9.89772e-11	-1.98895
43504626	chr1:43504626:G:A	1.16165e-26	-1.34054	-2.16782
43504665	chr1:43504665:G:T	2.98551e-24	-9.89772e-11	2.04073
43504818	chr1:43504818:C:T	9.46133e-26	-9.89772e-11	-1.411
43504970	chr1:43504970:A:AT	4.76514e-26	-9.89772e-11	-2.09688
43505274	chr1:43505274:A:T	3.1945e-25	-9.89772e-11	-0.194194
43505285	chr1:43505285:C:T	2.9472e-25	0.16691	-0.44168
43505437	chr1:43505437:C:A	6.14545e-26	-9.89772e-11	-1.8425
43505551	chr1:43505551:G:A	2.31792e-24	-9.89772e-11	1.78763
43505655	chr1:43505655:G:A	3.67439e-26	-9.89772e-11	-2.35682
43506882	chr1:43506882:C:T	1.21701e-23	3.50043	-0.0544875
43506924	chr1:43506924:C:T	4.04166e-24	-9.89772e-11	2.34362
43507556	chr1:43507556:T:C	1.53394e-25	-9.89772e-11	-0.927781
43507613	chr1:43507613:T:A	7.64005e-25	-9.89772e-11	0.67778
43508376	chr1:43508376:G:T	3.9565e-26	-9.89772e-11	-2.28285
43508420	chr1:43508420:G:A	2.49105e-26	-0.371711	-2.3738
43508818	chr1:43508818:G:A	5.04323e-25	0.105712	0.156711
43509093	chr1:43509093:G:T	1.16024e-26	-1.40867	-2.10091
43509567	chr1:43509567:G:A	5.34856e-26	0.180442	-2.16182
43509585	chr1:43509585:G:T	1.12551e-23	-9.89772e-11	3.36778
43509954	chr1:43509954:G:A	3.873e-26	-9.89772e-11	-2.30418
43510185	chr1:43510185:A:G	3.81725e-26	-9.89772e-11	-2.31868
43510486	chr1:43510486:G:A	1.59688e-26	-1.24141	-1.94875
43510796	chr1:43510796:A:G	1.26045e-26	-1.06414	-2.3626
43510988	chr1:43510988:G:A	3.87792e-26	-9.89772e-11	-2.30291
43510999	chr1:43510999:C:T	1.12619e-24	-9.89772e-11	1.0658
43511004	chr1:43511004:G:A	6.09914e-25	0.0744537	0.378071
43511784	chr1:43511784:C:G	1.14126e-23	-9.89772e-11	3.38168
43511932	chr1:43511932:A:G	3.87225e-26	-9.89772e-11	-2.30437
43511960	chr1:43511960:T:C	2.03411e-24	3.54125	-1.88424
43511974	chr1:43511974:G:A	1.12551e-23	-9.89772e-11	3.36778
43512354	chr1:43512354:T:C	1.1289e-23	-9.89772e-11	3.37079
43512466	chr1:43512466:A:T	8.08817e-25	0.247846	0.486933
43512469	chr1:43512469:A:T	8.08597e-25	0.221337	0.513171
43512484	chr1:43512484:T:G	5.92625e-26	-9.89772e-11	-1.87882
43512618	chr1:43512618:C:T	5.10497e-24	2.57718	-2.88865e-09
43512738	chr1:43512738:G:C	5.73804e-26	-9.89772e-11	-1.91109
43512943	chr1:43512943:C:T	3.85478e-26	-9.89772e-11	-2.3089
43513012	chr1:43513012:G:A	3.72915e-26	-9.89772e-11	-2.34203
43513166	chr1:43513166:T:C	1.92897e-26	-0.913576	-2.08765
43513742	chr1:43513742:C:T	2.43023e-26	-0.730289	-2.03994
43514044	chr1:43514044:T:A	3.65173e-26	-9.89772e-11	-2.36301
43514045	chr1:43514045:C:A	3.65268e-26	-9.89772e-11	-2.36275
43514111	chr1:43514111:G:A	3.19085e-26	-0.705104	-1.79282
43515236	chr1:43515236:A:G	1.91849e-23	2.97464	0.926447
43515408	chr1:43515408:G:A	8.15404e-26	-9.89772e-11	-1.5597
43515430	chr1:43515430:T:C	4.08225e-26	-9.89772e-11	-2.25156
43515594	chr1:43515594:C:T	4.70586e-26	-0.587645	-1.52176
43515685	chr1:43515685:AT:A	7.99914e-25	-9.89772e-11	0.72371
43515721	chr1:43515721:G:A	3.58681e-26	-9.89772e-11	-2.38095
43516290	chr1:43516290:A:G	3.04726e-26	-0.923348	-1.62062
43516314	chr1:43516314:C:T	8.22167e-26	-9.89772e-11	-1.55144
43516554	chr1:43516554:C:A	3.93236e-26	-9.89772e-11	-2.28897
43516708	chr1:43516708:C:T	1.76379e-24	3.54491	-2.03048
43516755	chr1:43516755:T:C	6.98409e-26	-0.637182	-1.07739
43517310	chr1:43517310:G:A	6.73674e-26	-9.89772e-11	-1.75063
43517547	chr1:43517547:G:A	8.56654e-26	-1.51034	-2.88865e-09
43517915	chr1:43517915:C:G	8.5751e-26	-1.50935	-2.88865e-09
43517920	chr1:43517920:C:T	2.21325e-24	3.72896	-1.98753
43518271	chr1:43518271:C:T	3.54232e-25	-9.89772e-11	-0.0908408
43518359	chr1:43518359:T:C	7.30708e-25	-9.89772e-11	0.63322
43518971	chr1:43518971:C:CT	1.23762e-25	-1.14243	-2.88865e-09
43518978	chr1:43518978:C:G	1.24985e-25	-1.1326	-2.88865e-09
43519370	chr1:43519370:C:T	3.78324e-26	-9.89772e-11	-2.32763
43519382	chr1:43519382:A:G	3.78853e-26	-9.89772e-11	-2.32623
43519518	chr1:43519518:G:A	7.45379e-26	-9.89772e-11	-1.64949
43519596	chr1:43519596:AAGCTGCAC:A	3.75524e-26	-9.89772e-11	-2.33506
43519670	chr1:43519670:GAGAGA:G	5.02157e-26	-9.89772e-11	-2.04447
43519684	chr1:43519684:C:T	3.80283e-26	-9.89772e-11	-2.32246
43519718	chr1:43519718:G:A	1.08979e-23	-9.89772e-11	3.33554
43520007	chr1:43520007:C:T	3.07564e-26	-0.780086	-1.75461
43520655	chr1:43520655:G:A	1.9959e-22	-9.89772e-11	6.24323
43520774	chr1:43520774:C:T	6.93151e-25	2.59228	-2.01183
43520867	chr1:43520867:C:T	5.26589e-26	-9.89772e-11	-1.99696
43521013	chr1:43521013:G:A	5.23118e-26	-9.89772e-11	-2.00357
43521506	chr1:43521506:G:A	5.08181e-26	-9.89772e-11	-2.03254
43521645	chr1:43521645:G:A	5.13687e-26	-9.89772e-11	-2.02177
43521744	chr1:43521744:TC:T	5.14504e-26	-9.89772e-11	-2.02018
43521777	chr1:43521777:G:A	7.62133e-26	-9.89772e-11	-1.62726
43521845	chr1:43521845:C:T	1.48132e-25	0.267497	-1.23018
43521864	chr1:43521864:G:A	5.10293e-26	-9.89772e-11	-2.02839
43521986	chr1:43521986:C:T	9.90331e-24	-9.89772e-11	3.23983
43522034	chr1:43522034:T:C	9.77596e-26	-9.89772e-11	-1.37828
43522801	chr1:43522801:G:A	8.59315e-26	-1.50724	-2.88865e-09
43523748	chr1:43523748:A:G	9.66365e-27	-1.31206	-2.38036
43523773	chr1:43523773:A:G	4.26167e-26	-9.89772e-11	-2.20855
43523819	chr1:43523819:G:A	4.24392e-26	-9.89772e-11	-2.21272
43523863	chr1:43523863:C:T	6.90783e-26	-9.89772e-11	-1.72555
43523905	chr1:43523905:A:G	3.13866e-24	4.05577	-1.96501
43524130	chr1:43524130:C:T	6.48391e-26	-9.89772e-11	-1.78889
43524184	chr1:43524184:G:C	2.71515e-24	3.89729	-1.95148
43524215	chr1:43524215:G:A	4.72135e-23	-9.89772e-11	4.80164
43525511	chr1:43525511:A:G	4.01509e-26	-9.89772e-11	-2.26815
43525619	chr1:43525619:A:G	4.31254e-26	-9.89772e-11	-2.19668
43526077	chr1:43526077:A:G	3.90324e-26	-9.89772e-11	-2.2964
43526161	chr1:43526161:G:A	6.71028e-26	-0.946213	-0.808355
43526177	chr1:43526177:A:G	1.33675e-25	-0.87906	-0.186325
43526228	chr1:43526228:G:A	4.03336e-25	-9.89772e-11	0.038975
43526510	chr1:43526510:C:T	5.64656e-25	-9.89772e-11	0.375422
43526574	chr1:43526574:A:G	3.5913e-26	-9.89772e-11	-2.37969
43526714	chr1:43526714:C:T	2.63339e-22	-9.89772e-11	6.5204
43526919	chr1:43526919:C:T	4.14192e-26	-9.89772e-11	-2.23705
43527222	chr1:43527222:A:G	5.81475e-24	-0.85688	3.56424
43528225	chr1:43528225:C:T	4.3813e-26	-0.58099	-1.59987
43528543	chr1:43528543:A:G	1.07485e-25	-1.28344	-2.88865e-09
43529596	chr1:43529596:C:T	5.97962e-26	-9.89772e-11	-1.86985
43529684	chr1:43529684:C:T	3.72049e-26	-9.89772e-11	-2.34435
43529794	chr1:43529794:G:A	3.75056e-26	-9.89772e-11	-2.3363
43529832	chr1:43529832:T:C	3.74034e-26	-9.89772e-11	-2.33903
43529954	chr1:43529954:T:C	1.63127e-22	-9.89772e-11	6.04149
43530062	chr1:43530062:T:C	4.23317e-26	-9.89772e-11	-2.21526
43530593	chr1:43530593:G:T	1.00543e-25	-9.89772e-11	-1.35021
43530734	chr1:43530734:GGGTTGT:G	4.10357e-26	-9.89772e-11	-2.24635
43530738	chr1:43530738:T:G	1.02212e-25	-9.89772e-11	-1.33375
43531321	chr1:43531321:C:T	4.91727e-25	-9.89772e-11	0.237129
43531870	chr1:43531870:G:C	3.6024e-26	-9.89772e-11	-2.37661
43532169	chr1:43532169:T:C	3.90805e-26	-9.89772e-11	-2.29517
43532330	chr1:43532330:C:G	2.13975e-25	-9.89772e-11	-0.594934
43532473	chr1:43532473:G:A	9.19079e-26	-1.44001	-2.88865e-09
43532510	chr1:43532510:G:T	3.73233e-26	-9.89772e-11	-2.34118
43532538	chr1:43532538:T:C	5.1558e-25	-9.89772e-11	0.284497
43532576	chr1:43532576:A:G	3.58911e-26	-9.89772e-11	-2.3803
43532638	chr1:43532638:T:A	3.79085e-26	-9.89772e-11	-2.32562
43533346	chr1:43533346:A:G	3.75436e-26	-9.89772e-11	-2.33529
43533372	chr1:43533372:A:G	9.62577e-26	-1.39377	-2.88865e-09
43533449	chr1:43533449:T:C	4.64142e-26	-1.14007	-0.983113
43534032	chr1:43534032:TCGGAGGTCAGGGTGAGGTGAGTC:T	1.54616e-25	-9.89772e-11	-0.91985
43534769	chr1:43534769:G:A	2.20258e-25	-9.89772e-11	-0.565993
43534776	chr1:43534776:G:A	3.58921e-26	-9.89772e-11	-2.38028
43535050	chr1:43535050:GGT:G	5.1453e-25	-9.89772e-11	0.28246
43535178	chr1:43535178:G:A	3.58921e-26	-9.89772e-11	-2.38028
43536142	chr1:43536142:A:G	2.05211e-26	-0.930924	-2.00842
43536409	chr1:43536409:T:A	7.59325e-25	-9.89772e-11	0.671636
43536612	chr1:43536612:C:T	7.28333e-25	-9.89772e-11	0.629964
43536979	chr1:43536979:C:T	3.62416e-26	-9.89772e-11	-2.37059
43537004	chr1:43537004:C:T	2.14763e-25	-9.89772e-11	-0.591257
43537286	chr1:43537286:G:A	1.32192e-26	-1.48688	-1.89225
43537396	chr1:43537396:G:T	7.19033e-25	-9.89772e-11	0.617113
43537463	chr1:43537463:C:T	3.82659e-24	-9.89772e-11	2.28894
43537648	chr1:43537648:T:C	2.00703e-24	-9.89772e-11	1.64362
43537915	chr1:43537915:G:A	9.28521e-27	-1.48202	-2.25035
43537973	chr1:43537973:A:G	3.59003e-26	-9.89772e-11	-2.38005
43538175	chr1:43538175:C:T	1.57472e-25	-9.89772e-11	-0.901544
43538706	chr1:43538706:G:A	5.76047e-26	-9.89772e-11	-1.90719
43539160	chr1:43539160:G:A	2.69196e-25	-9.89772e-11	-0.365355
43539309	chr1:43539309:C:T	1.05141e-25	-1.30549	-2.88865e-09
43539609	chr1:43539609:G:A	4.35782e-26	-0.5878	-1.59844
43539770	chr1:43539770:G:A	3.25115e-25	-9.89772e-11	-0.176616
43540257	chr1:43540257:A:G	1.5281e-26	-1.34438	-1.8898
43540325	chr1:43540325:T:C	9.65028e-25	-9.89772e-11	0.911363
43540425	chr1:43540425:A:G	9.95403e-26	-9.89772e-11	-1.36023
43540460	chr1:43540460:C:T	1.21158e-25	-9.89772e-11	-1.1637
43540668	chr1:43540668:A:G	3.04155e-26	-1.4798	-1.06604
43541300	chr1:43541300:C:T	4.70449e-25	-9.89772e-11	0.192893
43541487	chr1:43541487:T:C	5.59331e-25	-9.89772e-11	0.365947
43541637	chr1:43541637:C:T	8.88861e-26	-1.47344	-2.88865e-09
43541695	chr1:43541695:GGACAGTTCTTCC:G	2.6235e-26	-1.19708	-1.49661
43541977	chr1:43541977:T:C	8.30656e-25	-0.789106	1.55053
43542210	chr1:43542210:C:T	1.31528e-25	-1.08158	-2.88865e-09
43542386	chr1:43542386:G:A	5.40373e-25	-9.89772e-11	0.331466
43542559	chr1:43542559:G:A	7.21023e-25	-9.89772e-11	0.619877
43542655	chr1:43542655:T:C	1.45142e-25	-9.89772e-11	-0.983084
43542742	chr1:43542742:C:T	4.72615e-26	-9.89772e-11	-2.1051
43542868	chr1:43542868:C:T	4.855e-23	-9.89772e-11	4.82956
43542990	chr1:43542990:G:T	9.22136e-26	0.442087	-1.87877
43543010	chr1:43543010:T:C	4.1259e-26	-9.89772e-11	-2.24093
43543071	chr1:43543071:G:A	2.08779e-24	-9.89772e-11	1.68307
43543097	chr1:43543097:T:C	5.02773e-25	-9.89772e-11	0.259346
43543478	chr1:43543478:G:T	1.3199e-25	-9.89772e-11	-1.07807
43543513	chr1:43543513:G:A	4.87588e-26	-9.89772e-11	-2.07391
43543830	chr1:43543830:T:C	2.89632e-24	-9.89772e-11	2.0104
43544029	chr1:43544029:A:G	1.29225e-25	-9.89772e-11	-1.09924
43544107	chr1:43544107:G:A	1.5131e-23	-9.89772e-11	3.66371
43544338	chr1:43544338:G:A	2.95212e-25	-9.89772e-11	-0.2731
43544429	chr1:43544429:T:C	3.96021e-25	-9.89772e-11	0.020673
43544772	chr1:43544772:C:T	2.81073e-24	-9.89772e-11	1.98041
43544785	chr1:43544785:C:T	1.74635e-26	-0.926403	-2.17428
43544802	chr1:43544802:C:T	4.2153e-23	3.81178	0.876483
43544824	chr1:43544824:G:C	3.6681e-25	-9.89772e-11	-0.0559501
43544865	chr1:43544865:G:A	5.99094e-25	-9.89772e-11	0.434624
43544900	chr1:43544900:A:G	3.12133e-26	-1.06795	-1.452
43545016	chr1:43545016:T:C	1.51165e-25	-9.89772e-11	-0.942421
43545214	chr1:43545214:A:G	3.63928e-26	-9.89772e-11	-2.36642
43545390	chr1:43545390:G:A	1.20294e-25	-1.17086	-2.88865e-09
43545743	chr1:43545743:A:C	8.59913e-23	-9.89772e-11	5.40121
43545754	chr1:43545754:G:A	5.00713e-26	-9.89772e-11	-2.04735
43545853	chr1:43545853:C:T	9.02091e-26	-9.89772e-11	-1.45866
43546099	chr1:43546099:C:T	1.42235e-24	-9.89772e-11	1.29927
43546246	chr1:43546246:G:A	7.69064e-25	-9.89772e-11	0.68438
43546364	chr1:43546364:G:C	1.19868e-25	-9.89772e-11	-1.17441
43546492	chr1:43546492:A:G	1.41385e-24	-9.89772e-11	1.29328
43547245	chr1:43547245:G:GT	9.64993e-25	-9.89772e-11	0.911326
43547252	chr1:43547252:C:T	4.91056e-26	-1.42619	-0.640628
43547259	chr1:43547259:G:A	1.3717e-24	-9.89772e-11	1.26301
43547276	chr1:43547276:G:A	4.63491e-24	-9.89772e-11	2.48058
43547367	chr1:43547367:T:C	9.66109e-26	-9.89772e-11	-1.3901
43547636	chr1:43547636:G:A	1.04174e-25	-9.89772e-11	-1.31473
43547684	chr1:43547684:G:A	4.34735e-26	-0.464527	-1.72412
43547883	chr1:43547883:T:C	1.00295e-25	-9.89772e-11	-1.35268
43547946	chr1:43547946:G:A	6.66275e-26	-9.89772e-11	-1.76168
43547970	chr1:43547970:C:T	1.07362e-25	-9.89772e-11	-1.28459
43548206	chr1:43548206:A:G	3.58651e-25	-0.897724	0.81928
43549064	chr1:43549064:C:T	3.69922e-26	-1.09779	-1.2523
43549154	chr1:43549154:A:G	1.3906e-26	-1.0163	-2.31218
43549278	chr1:43549278:T:C	1.23039e-24	-0.730887	1.88518
43549355	chr1:43549355:G:A	4.2335e-25	-9.89772e-11	0.0874061
43549569	chr1:43549569:A:G	4.97189e-26	-9.89772e-11	-2.05441
43549579	chr1:43549579:G:A	4.10282e-25	-9.89772e-11	0.0560512
43550082	chr1:43550082:G:C	2.5189e-24	-9.89772e-11	1.87078
43550134	chr1:43550134:C:T	6.97731e-26	-9.89772e-11	-1.71554
43550138	chr1:43550138:T:C	4.30614e-26	-0.800266	-1.3979
43550344	chr1:43550344:G:A	5.99369e-25	-0.79515	1.23023
43550378	chr1:43550378:C:G	9.53051e-26	-1.40371	-2.88865e-09
43550679	chr1:43550679:T:C	2.94158e-25	-9.89772e-11	-0.276677
43550878	chr1:43550878:G:C	9.80366e-26	-1.37545	-2.88865e-09
43551030	chr1:43551030:G:T	3.78765e-26	-9.89772e-11	-2.32646
43551044	chr1:43551044:C:G	2.84645e-25	-9.89772e-11	-0.30955
43551225	chr1:43551225:G:A	1.13215e-25	-9.89772e-11	-1.23151
43551700	chr1:43551700:A:G	2.26809e-25	-9.89772e-11	-0.536684
43551909	chr1:43551909:G:A	5.85504e-26	-9.89772e-11	-1.89091
43552145	chr1:43552145:G:A	8.36194e-24	-0.31063	3.38128
43552372	chr1:43552372:G:A	3.66303e-26	-9.89772e-11	-2.35992
43552433	chr1:43552433:T:A	4.14409e-26	-9.89772e-11	-2.23653
43552492	chr1:43552492:A:G	2.05056e-24	-9.89772e-11	1.66507
43552553	chr1:43552553:G:A	5.92897e-25	-9.89772e-11	0.424227
43552622	chr1:43552622:T:C	2.93062e-25	-9.89772e-11	-0.28041
43552663	chr1:43552663:G:A	3.79753e-24	-9.89772e-11	2.28131
43553294	chr1:43553294:T:C	2.79394e-25	-9.89772e-11	-0.328171
43553634	chr1:43553634:C:T	3.81451e-25	-9.89772e-11	-0.0168108
43553969	chr1:43553969:G:A	3.60604e-25	-9.89772e-11	-0.0730131
43554060	chr1:43554060:C:T	2.05937e-24	-0.780258	2.44962
43554309	chr1:43554309:G:A	3.68707e-25	-9.89772e-11	-0.0507905
43554338	chr1:43554338:C:T	6.6352e-26	-9.89772e-11	-1.76582
43554560	chr1:43554560:G:T	1.37921e-25	-9.89772e-11	-1.03411
43554723	chr1:43554723:T:C	5.91723e-26	-1.28466	-0.595686
43555076	chr1:43555076:T:TCCTGA	3.86165e-26	-9.89772e-11	-2.30711
43555148	chr1:43555148:G:A	3.83441e-25	-9.89772e-11	-0.0116074
43555686	chr1:43555686:C:T	1.42723e-25	-9.89772e-11	-0.999891
43555785	chr1:43555785:C:G	1.15792e-25	-1.18436	-0.0246389
43556042	chr1:43556042:G:T	4.14613e-24	-0.414894	2.78403
43556356	chr1:43556356:A:G	1.00982e-24	-0.770048	1.72678
43556450	chr1:43556450:C:T	5.49983e-24	-0.459878	3.11156
43556632	chr1:43556632:A:C	7.18544e-24	-1.19342	4.11244
43556832	chr1:43556832:C:T	1.41967e-25	-9.89772e-11	-1.0052
43556863	chr1:43556863:C:T	6.10883e-26	-1.23435	-0.614119
43557024	chr1:43557024:T:C	1.765e-25	-9.89772e-11	-0.787474
43557158	chr1:43557158:G:C	1.3e-25	-1.09326	-2.88865e-09
43557843	chr1:43557843:A:G	4.40804e-25	-9.89772e-11	0.127807
43559392	chr1:43559392:CT:C	9.24937e-26	-9.89772e-11	-1.43365
43559469	chr1:43559469:G:A	3.23381e-25	-9.89772e-11	-0.181964
43559849	chr1:43559849:GGGTGTGCAGCAGGT:G	1.15311e-25	-1.21316	-2.88865e-09
43559861	chr1:43559861:G:T	9.17101e-26	-1.44216	-2.88865e-09
43559864	chr1:43559864:G:A	1.78891e-25	-9.89772e-11	-0.774019
43559963	chr1:43559963:G:T	2.43527e-25	-9.89772e-11	-0.465566
43560174	chr1:43560174:C:CTG	9.14391e-26	-1.4252	-0.019919
43560406	chr1:43560406:G:C	1.16659e-25	-9.89772e-11	-1.20154
43560418	chr1:43560418:C:T	4.42211e-22	-1.43855	8.4773
43560509	chr1:43560509:A:C	3.82964e-22	-1.40554	8.30044
43560857	chr1:43560857:A:G	4.1206e-24	-9.89772e-11	2.36296
43560944	chr1:43560944:C:T	1.64232e-26	-0.968026	-2.19408
43561317	chr1:43561317:C:T	7.37925e-26	-9.89772e-11	-1.65954
43561361	chr1:43561361:G:A	4.5504e-25	-9.89772e-11	0.159591
43561456	chr1:43561456:C:A	8.68043e-26	-1.49714	-2.88865e-09
43561625	chr1:43561625:CT:C	4.07494e-26	-9.89772e-11	-2.25335
43562256	chr1:43562256:G:A	7.35809e-26	-9.89772e-11	-1.66241
43562354	chr1:43562354:C:T	1.51525e-25	-9.89772e-11	-0.940041
43562768	chr1:43562768:G:T	1.51358e-25	-9.89772e-11	-0.941148
43562836	chr1:43562836:C:T	1.3754e-25	-9.89772e-11	-1.03688
43562967	chr1:43562967:C:T	4.39699e-26	-9.89772e-11	-2.17729
43563033	chr1:43563033:CTGGG:C	6.50519e-26	-9.89772e-11	-1.78561
43563242	chr1:43563242:G:A	8.48118e-26	-1.0684	-0.451959
43563291	chr1:43563291:G:A	1.47041e-26	-1.50302	-1.76965
43563389	chr1:43563389:C:T	3.87587e-26	-9.89772e-11	-2.30344
43563917	chr1:43563917:TGTG:T	7.93182e-26	-9.89772e-11	-1.58733
43565306	chr1:43565306:C:T	1.54323e-25	-9.89772e-11	-0.921744
43565986	chr1:43565986:C:T	8.10462e-27	-1.49476	-2.3736
43566190	chr1:43566190:C:T	8.83119e-26	-1.47992	-2.88865e-09
43566444	chr1:43566444:G:A	4.78412e-26	-9.89772e-11	-2.09291
43567900	chr1:43567900:G:A	1.1376e-25	-9.89772e-11	-1.22671
43568097	chr1:43568097:C:A	4.09362e-26	-1.43304	-0.815738
43568464	chr1:43568464:C:T	3.94362e-24	-1.16098	3.48004
43568706	chr1:43568706:C:T	3.64497e-26	-9.89772e-11	-2.36486
43569163	chr1:43569163:C:G	5.42794e-26	-9.89772e-11	-1.96665
43569327	chr1:43569327:C:T	3.65348e-26	-9.89772e-11	-2.36253
43569681	chr1:43569681:C:T	2.10754e-26	-0.727224	-2.18546
43569801	chr1:43569801:G:A	2.6818e-26	-0.841796	-1.82993
43569883	chr1:43569883:AG:A	1.68389e-24	1.46807	-2.88865e-09
43570414	chr1:43570414:G:A	3.51764e-26	-0.700678	-1.69974
43570988	chr1:43570988:C:T	3.45529e-26	-0.540961	-1.87734
43571453	chr1:43571453:C:T	2.29559e-25	-1.21982	0.695186
43571570	chr1:43571570:A:G	4.83683e-26	-9.89772e-11	-2.08195
43572014	chr1:43572014:G:A	1.09515e-26	-1.41245	-2.15487
43572532	chr1:43572532:C:T	2.65969e-25	-9.89772e-11	-0.377415
43572968	chr1:43572968:C:G	1.82985e-25	-9.89772e-11	-0.751392
43573159	chr1:43573159:A:G	1.69667e-25	-9.89772e-11	-0.826954
43573166	chr1:43573166:C:T	3.01822e-26	-0.484346	-2.0692
43573361	chr1:43573361:C:T	4.68761e-26	-9.89772e-11	-2.11329
43573424	chr1:43573424:C:A	1.85898e-26	-0.674732	-2.36345
43573633	chr1:43573633:A:G	1.75568e-26	-0.821278	-2.27408
43573877	chr1:43573877:T:C	1.24665e-25	-1.13516	-2.88865e-09
43573919	chr1:43573919:T:C	3.59269e-26	-9.89772e-11	-2.37931
43574179	chr1:43574179:A:G	1.49814e-26	-0.876593	-2.37739
43574242	chr1:43574242:C:T	1.64301e-26	-0.785531	-2.37615
43574756	chr1:43574756:A:T	1.4573e-25	-1.13919	0.160153
43576350	chr1:43576350:T:C	9.50251e-26	-9.89772e-11	-1.40665
43576842	chr1:43576842:G:T	1.10998e-25	-9.89772e-11	-1.25128
43576868	chr1:43576868:C:G	3.3173e-26	-1.43185	-1.02721
43576918	chr1:43576918:G:A	4.56769e-26	-9.89772e-11	-2.1392
43577240	chr1:43577240:G:T	1.84844e-26	-0.710716	-2.33315
43577605	chr1:43577605:A:G	3.64064e-26	-9.89772e-11	-2.36605
43577721	chr1:43577721:G:A	3.45236e-26	-0.642663	-1.77649
43577882	chr1:43577882:A:G	2.38134e-26	-0.851674	-1.93887
43578633	chr1:43578633:A:C	1.32887e-24	-9.89772e-11	1.23129
43578797	chr1:43578797:C:T	1.87702e-26	-0.728173	-2.30035
43579111	chr1:43579111:C:T	7.05522e-26	-9.89772e-11	-1.70444
43579263	chr1:43579263:C:T	8.66224e-26	-1.49924	-2.88865e-09
43579503	chr1:43579503:G:A	1.3097e-24	-9.89772e-11	1.21676
43579623	chr1:43579623:A:G	1.24051e-25	-1.42781	0.287712
43579728	chr1:43579728:A:ACC	1.67584e-25	-1.24578	0.406476
43579857	chr1:43579857:G:A	1.59238e-26	-0.942277	-2.2507
43579902	chr1:43579902:G:A	1.52352e-25	-1.25593	0.321335
43579978	chr1:43579978:T:C	2.17677e-26	-0.529901	-2.35047
43580029	chr1:43580029:C:T	7.03997e-26	-9.89772e-11	-1.70661
43580147	chr1:43580147:C:G	9.78459e-26	-9.89772e-11	-1.3774
43580248	chr1:43580248:A:G	1.42473e-25	-1.24122	0.239578
43580771	chr1:43580771:A:G	2.62281e-25	-9.89772e-11	-0.391379
43580779	chr1:43580779:G:A	6.96887e-26	-9.89772e-11	-1.71676
43580832	chr1:43580832:C:G	9.61565e-26	-9.89772e-11	-1.39482
43581036	chr1:43581036:C:T	9.52264e-26	-9.89772e-11	-1.40454
43581414	chr1:43581414:G:C	3.58676e-26	-9.89772e-11	-2.38096
43581976	chr1:43581976:C:T	3.63428e-26	-9.89772e-11	-2.3678
43582229	chr1:43582229:G:C	2.08113e-25	-1.24547	0.62276
43582476	chr1:43582476:G:A	1.76285e-26	-0.750229	-2.34105
43582612	chr1:43582612:T:C	1.03246e-26	-1.33487	-2.29139
43583485	chr1:43583485:G:A	1.33831e-26	-1.00227	-2.36453
43583496	chr1:43583496:A:G	2.31782e-26	-0.468676	-2.34891
43583595	chr1:43583595:G:T	1.7008e-25	-1.24499	0.420463
43583984	chr1:43583984:C:A	3.63541e-26	-9.89772e-11	-2.36749
43584299	chr1:43584299:TG:T	8.96112e-26	-9.89772e-11	-1.46531
43584932	chr1:43584932:C:T	6.96887e-26	-9.89772e-11	-1.71676
43585125	chr1:43585125:G:T	1.58564e-25	-1.25975	0.365112
43585185	chr1:43585185:T:C	2.86344e-26	-1.46783	-1.13835
43585772	chr1:43585772:A:G	7.76071e-26	-9.89772e-11	-1.60913
43585916	chr1:43585916:G:C	1.0341e-24	-9.89772e-11	0.980489
43585959	chr1:43585959:G:A	1.31761e-26	-1.00976	-2.37262
43586100	chr1:43586100:T:C	1.36361e-26	-0.976651	-2.37142
43586107	chr1:43586107:G:A	1.29359e-25	-0.841024	-0.25718
43586297	chr1:43586297:C:T	4.4056e-26	-0.550576	-1.62476
43586412	chr1:43586412:C:T	8.6141e-26	-1.50481	-2.88865e-09
43586491	chr1:43586491:C:A	2.95178e-24	-9.89772e-11	2.02937
43586527	chr1:43586527:G:A	1.64904e-26	-0.934063	-2.22395
43586706	chr1:43586706:T:G	4.94572e-26	-1.49747	-0.562219
43586710	chr1:43586710:TTGTC:T	1.4376e-25	-9.89772e-11	-0.992646
43586839	chr1:43586839:G:A	8.23599e-26	-9.89772e-11	-1.5497
43586926	chr1:43586926:T:C	2.52919e-26	-0.374683	-2.35563
43587002	chr1:43587002:T:C	2.33654e-26	-0.459406	-2.35013
43587107	chr1:43587107:G:A	2.38406e-26	-0.447125	-2.34228
43587254	chr1:43587254:G:A	2.30297e-26	-0.479853	-2.34415
43587357	chr1:43587357:C:G	3.58698e-26	-9.89772e-11	-2.3809
43587588	chr1:43587588:C:T	2.33879e-26	-0.452797	-2.35578
43587791	chr1:43587791:C:T	8.2952e-26	-9.89772e-11	-1.54253
43588133	chr1:43588133:G:A	1.05969e-25	-9.89772e-11	-1.29764
43588163	chr1:43588163:G:A	2.72106e-26	-0.38309	-2.2741
43588561	chr1:43588561:G:A	3.61904e-26	-9.89772e-11	-2.372
43588653	chr1:43588653:T:C	1.94635e-23	-9.89772e-11	3.9155
43588698	chr1:43588698:G:A	2.34668e-25	-9.89772e-11	-0.502624
43589217	chr1:43589217:C:T	3.79982e-24	-9.89772e-11	2.28191
43589323	chr1:43589323:G:A	6.13829e-26	0.0187999	-1.86246
43589603	chr1:43589603:G:T	2.38558e-26	-0.440087	-2.34868
43589698	chr1:43589698:A:G	4.31706e-26	-0.234299	-1.96134
43589877	chr1:43589877:A:G	9.0278e-26	-9.89772e-11	-1.4579
43590008	chr1:43590008:A:G	9.41441e-26	-9.89772e-11	-1.41597
43590100	chr1:43590100:G:A	3.93499e-26	-9.89772e-11	-2.2883
43590136	chr1:43590136:G:A	2.44158e-26	-0.416015	-2.34955
43590366	chr1:43590366:G:A	1.13428e-25	-9.89772e-11	-1.22963
43590662	chr1:43590662:A:G	2.47656e-26	-0.39961	-2.35173
43590791	chr1:43590791:T:C	2.74672e-26	-0.267083	-2.38072
43591477	chr1:43591477:C:T	8.13881e-26	-9.89772e-11	-1.56156
43591586	chr1:43591586:A:G	2.49743e-26	-0.391243	-2.3517
43591997	chr1:43591997:G:T	2.46293e-26	-0.407541	-2.34931
43592025	chr1:43592025:A:G	2.45294e-26	-0.411394	-2.34953
43592204	chr1:43592204:G:A	4.1084e-26	-9.89772e-11	-2.24517
43592211	chr1:43592211:A:T	2.34663e-26	-0.456539	-2.34869
43592279	chr1:43592279:T:C	8.83001e-26	-1.48315	0.0030923
43592327	chr1:43592327:C:T	7.6053e-25	-9.89772e-11	0.673221
43592363	chr1:43592363:G:A	2.44974e-26	-0.412434	-2.3498
43592983	chr1:43592983:T:C	7.80441e-25	-9.89772e-11	0.699066
43593193	chr1:43593193:CTGTG:C	4.87387e-26	-0.221311	-1.85301
43593228	chr1:43593228:C:T	2.47285e-26	-0.372276	-2.38056
43593381	chr1:43593381:A:G	7.24533e-26	-0.955297	-0.722555
43593385	chr1:43593385:G:T	4.55692e-26	-9.89772e-11	-2.14156
43593433	chr1:43593433:CTG:C	3.62403e-26	-9.89772e-11	-2.37062
43593488	chr1:43593488:C:T	3.79714e-26	-9.89772e-11	-2.32396
43593571	chr1:43593571:G:A	8.46954e-26	-0.846212	-0.675522
43593773	chr1:43593773:G:A	5.42481e-26	-9.89772e-11	-1.96723
43594215	chr1:43594215:G:GGTCCCACTTCA	5.17686e-26	-9.89772e-11	-2.01401
43594590	chr1:43594590:G:A	2.61909e-26	-0.363558	-2.33182
43594822	chr1:43594822:T:C	7.76143e-26	-0.97391	-0.635133
43594974	chr1:43594974:G:C	4.65724e-26	-9.89772e-11	-2.11979
43595115	chr1:43595115:T:C	2.45476e-26	-0.418838	-2.34134
43595361	chr1:43595361:T:C	9.54644e-27	-1.37337	-2.33125
43596059	chr1:43596059:G:A	9.99446e-26	-9.89772e-11	-1.35618
43596088	chr1:43596088:C:T	2.57922e-26	-0.370741	-2.33998
43596124	chr1:43596124:C:T	1.23433e-26	-1.3903	-2.05738
43596483	chr1:43596483:C:T	6.00751e-25	-0.379485	0.816871
43596488	chr1:43596488:C:T	1.92182e-25	-0.746708	0.0443564
43596596	chr1:43596596:T:C	2.61725e-26	-0.359408	-2.33668
43596766	chr1:43596766:C:T	1.29939e-25	-1.2624	0.16867
43596852	chr1:43596852:C:T	2.52841e-26	-0.39183	-2.33879
43597061	chr1:43597061:G:T	3.91101e-26	-9.89772e-11	-2.29441
43597134	chr1:43597134:T:C	1.16962e-25	-1.2652	0.0662539
43597354	chr1:43597354:G:A	1.22026e-25	-1.25464	0.0980808
43597443	chr1:43597443:G:A	2.53227e-26	-0.382551	-2.34654
43598409	chr1:43598409:G:A	8.52854e-26	-9.89772e-11	-1.51479
43598430	chr1:43598430:G:T	3.94611e-25	-9.89772e-11	0.0171069
43598474	chr1:43598474:C:T	2.53968e-26	-0.3819	-2.34427
43598648	chr1:43598648:A:G	1.15022e-25	-0.994035	-0.221637
43599033	chr1:43599033:C:G	7.82449e-25	-9.89772e-11	0.701635
43599192	chr1:43599192:C:T	2.57225e-26	-0.368225	-2.3452
43599429	chr1:43599429:A:T	1.21579e-25	-1.259	0.0987734
43600459	chr1:43600459:C:T	3.67607e-26	-9.89772e-11	-2.35637
43600664	chr1:43600664:C:A	3.61064e-26	-9.89772e-11	-2.37432
43600735	chr1:43600735:C:T	1.6724e-25	-1.2488	0.407436
43600996	chr1:43600996:C:T	1.25992e-25	-0.940844	-0.183733
43601370	chr1:43601370:G:A	4.83173e-26	-9.89772e-11	-2.083
43601409	chr1:43601409:G:A	2.38806e-25	-0.485144	-2.88865e-09
43601587	chr1:43601587:T:C	4.07945e-23	-9.89772e-11	4.65551
43601802	chr1:43601802:T:C	1.24928e-25	-0.9665	-0.166558
43602466	chr1:43602466:G:A	8.74737e-26	-9.89772e-11	-1.48946
43602563	chr1:43602563:C:A	3.60084e-26	-9.89772e-11	-2.37704
43602564	chr1:43602564:CA:C	3.60048e-26	-9.89772e-11	-2.37714
43602604	chr1:43602604:G:A	1.74314e-26	-1.00767	-2.09485
43602750	chr1:43602750:G:A	8.72718e-26	-9.89772e-11	-1.49177
43603717	chr1:43603717:G:A	3.58081e-24	-9.89772e-11	2.22255
43604361	chr1:43604361:A:G	7.39687e-26	-0.611978	-1.04517
43605020	chr1:43605020:A:G	2.25035e-25	-0.782991	0.238455
43605550	chr1:43605550:G:A	2.48238e-26	-1.43015	-1.31884
43605875	chr1:43605875:G:A	1.76306e-25	-1.41083	0.622261
43606023	chr1:43606023:G:T	4.87463e-26	-9.89772e-11	-2.07416
43606057	chr1:43606057:G:A	5.60299e-26	-9.89772e-11	-1.93491
43606347	chr1:43606347:C:T	4.30303e-26	-0.444151	-1.75474
43606395	chr1:43606395:C:T	5.65333e-26	-0.606323	-1.31964
43606749	chr1:43606749:A:G	1.95275e-26	-1.2759	-1.71307
43607501	chr1:43607501:A:G	3.59257e-26	-9.89772e-11	-2.37934
43607790	chr1:43607790:A:G	3.63019e-26	-9.89772e-11	-2.36892
43608620	chr1:43608620:C:G	2.1609e-25	-9.89772e-11	-0.585098
43608770	chr1:43608770:T:C	1.46153e-25	-0.976137	-2.88865e-09
43609163	chr1:43609163:C:T	4.40766e-26	-9.89772e-11	-2.17486
43609342	chr1:43609342:T:G	6.13078e-26	-9.89772e-11	-1.84489
43609556	chr1:43609556:T:C	1.16525e-25	-1.20269	-2.88865e-09
43609900	chr1:43609900:T:G	1.39499e-25	-1.02273	-2.88865e-09
43610348	chr1:43610348:G:A	1.00228e-25	-1.47777	0.12442
43610650	chr1:43610650:C:T	1.78891e-25	-9.89772e-11	-0.774019
43610798	chr1:43610798:G:A	1.80878e-26	-1.50194	-1.56361
43611155	chr1:43611155:C:T	1.42972e-25	-9.89772e-11	-0.998147
43612239	chr1:43612239:C:T	4.31754e-26	-9.89772e-11	-2.19552
43612491	chr1:43612491:A:G	4.10541e-26	-9.89772e-11	-2.2459
43612584	chr1:43612584:G:T	4.05112e-26	-9.89772e-11	-2.25922
43612688	chr1:43612688:T:A	5.23307e-26	-0.299149	-1.70406
43612713	chr1:43612713:T:C	1.03426e-26	-1.50967	-2.11485
43612933	chr1:43612933:A:G	1.29793e-26	-1.02785	-2.36959
43613290	chr1:43613290:G:C	3.91537e-26	-9.89772e-11	-2.2933
43613740	chr1:43613740:T:C	9.72934e-27	-1.51065	-2.17499
43613952	chr1:43613952:A:G	2.35792e-25	-9.89772e-11	-0.497845
43613992	chr1:43613992:G:A	1.12884e-25	-1.23443	-2.88865e-09
43614453	chr1:43614453:A:G	2.0515e-25	-9.89772e-11	-0.637051
43614741	chr1:43614741:T:C	1.99571e-26	-1.32627	-1.64094
43615718	chr1:43615718:T:C	1.14709e-26	-1.26258	-2.2584
43616041	chr1:43616041:T:G	1.08813e-26	-1.35832	-2.21542
43616091	chr1:43616091:T:G	1.28024e-26	-1.03343	-2.37774
43616241	chr1:43616241:A:G	1.25165e-26	-1.07974	-2.35401
43616545	chr1:43616545:G:A	1.1646e-26	-1.29257	-2.21326
43616651	chr1:43616651:C:T	1.62076e-26	-1.47856	-1.69675
43617054	chr1:43617054:A:AT	3.69518e-26	-9.89772e-11	-2.35118
43617065	chr1:43617065:C:T	6.11728e-26	-9.89772e-11	-1.84709
43617344	chr1:43617344:G:A	8.75664e-27	-1.51067	-2.28031
43617439	chr1:43617439:C:T	1.13735e-26	-1.30997	-2.21954
43617587	chr1:43617587:C:T	3.59843e-26	-9.89772e-11	-2.37771
43617836	chr1:43617836:T:C	1.21696e-26	-1.25244	-2.20941
43617848	chr1:43617848:G:A	1.18024e-26	-1.27128	-2.22121
43618392	chr1:43618392:C:T	1.44977e-26	-0.921925	-2.36488
43618446	chr1:43618446:G:A	6.08166e-26	-9.89772e-11	-1.85293
43619068	chr1:43619068:C:T	1.12264e-26	-1.29553	-2.24699
43619724	chr1:43619724:C:T	3.69621e-26	-9.89772e-11	-2.3509
43620007	chr1:43620007:G:T	3.91527e-26	-9.89772e-11	-2.29333
43621160	chr1:43621160:C:T	8.15055e-27	-1.50941	-2.35329
43621441	chr1:43621441:G:A	4.07832e-26	-9.89772e-11	-2.25252
43621470	chr1:43621470:G:A	1.31085e-26	-1.03147	-2.35606
43621825	chr1:43621825:C:T	1.0588e-26	-1.48418	-2.11689
43621901	chr1:43621901:G:A	5.43064e-26	-9.89772e-11	-1.96615
43622218	chr1:43622218:T:C	4.52644e-26	-9.89772e-11	-2.14827
43622254	chr1:43622254:G:A	1.13632e-25	-1.22783	-2.88865e-09
43622305	chr1:43622305:G:A	1.24425e-24	-9.89772e-11	1.1655
43622403	chr1:43622403:C:T	6.43039e-26	-9.89772e-11	-1.79717
43622898	chr1:43622898:A:G	4.25769e-26	-9.89772e-11	-2.20948
43623750	chr1:43623750:C:T	3.90269e-26	-9.89772e-11	-2.29654
43623810	chr1:43623810:A:G	3.95228e-26	-9.89772e-11	-2.28392
43623961	chr1:43623961:A:G	1.17419e-26	-1.25191	-2.24572
43624243	chr1:43624243:C:T	3.8127e-26	-9.89772e-11	-2.31987
43624269	chr1:43624269:A:G	1.20132e-26	-1.25927	-2.21552
43624436	chr1:43624436:C:T	4.33528e-26	-9.89772e-11	-2.19142
43624510	chr1:43624510:C:A	4.735e-26	-9.89772e-11	-2.10323
43624687	chr1:43624687:A:G	5.46576e-26	-0.344315	-1.61539
43624926	chr1:43624926:G:A	1.29603e-25	-1.09632	-2.88865e-09
43625004	chr1:43625004:T:C	1.2053e-26	-1.23549	-2.23599
43625065	chr1:43625065:C:T	1.17431e-26	-1.25592	-2.24161
43625322	chr1:43625322:G:A	1.94152e-26	-1.50626	-1.48848
43625603	chr1:43625603:A:G	1.20251e-26	-1.24015	-2.23365
43625733	chr1:43625733:C:T	1.36156e-26	-1.02609	-2.32348
43625805	chr1:43625805:T:A	1.38806e-26	-1.00558	-2.32472
43625884	chr1:43625884:T:G	8.74122e-27	-1.47948	-2.31326
43626120	chr1:43626120:G:A	8.79644e-26	-1.48386	-2.88865e-09
43626140	chr1:43626140:C:T	2.37676e-25	-0.489884	-2.88865e-09
43626415	chr1:43626415:T:C	3.61724e-26	-9.89772e-11	-2.3725
43626547	chr1:43626547:A:G	4.81282e-26	-9.89772e-11	-2.08693
43626632	chr1:43626632:C:T	4.23694e-23	-9.89772e-11	4.69339
43627105	chr1:43627105:A:G	4.55087e-26	-0.474731	-1.66816
43627586	chr1:43627586:G:A	6.23821e-26	-9.89772e-11	-1.82752
43628022	chr1:43628022:T:C	4.51661e-26	-9.89772e-11	-2.15045
43628310	chr1:43628310:C:T	4.80788e-26	-9.89772e-11	-2.08795
43628352	chr1:43628352:C:T	4.91311e-26	-9.89772e-11	-2.0663
43628569	chr1:43628569:T:A	3.76416e-26	-9.89772e-11	-2.33268
43628857	chr1:43628857:G:A	1.36708e-26	-0.998541	-2.34699
43629002	chr1:43629002:T:A	6.52519e-26	-9.89772e-11	-1.78254
43629437	chr1:43629437:A:G	1.26452e-26	-1.17652	-2.24699
43629847	chr1:43629847:C:T	3.6518e-26	-9.89772e-11	-2.36299
43630806	chr1:43630806:C:T	1.85431e-24	-9.89772e-11	1.56447
43631699	chr1:43631699:G:A	3.68336e-26	-9.89772e-11	-2.35438
43631723	chr1:43631723:C:T	4.62416e-26	-9.89772e-11	-2.12691
43631859	chr1:43631859:T:C	1.10289e-26	-1.51061	-2.04967
43632007	chr1:43632007:T:G	4.8868e-26	-9.89772e-11	-2.07167
43632654	chr1:43632654:C:T	9.16829e-26	-1.44246	-2.88865e-09
43632835	chr1:43632835:G:A	5.7266e-26	-0.64007	-1.27302
43633384	chr1:43633384:A:G	5.38255e-26	-9.89772e-11	-1.97505
43633883	chr1:43633883:A:T	1.54452e-26	-0.915309	-2.30818
43634192	chr1:43634192:G:T	1.23426e-26	-1.22161	-2.22613
43634413	chr1:43634413:G:A	5.22467e-26	-1.50548	-0.499335
43634587	chr1:43634587:G:A	9.65785e-23	-9.89772e-11	5.51732
43634657	chr1:43634657:G:A	3.6812e-26	-9.89772e-11	-2.35497
43634837	chr1:43634837:C:T	4.46224e-26	-0.518832	-1.64373
43634971	chr1:43634971:C:T	1.05093e-25	-9.89772e-11	-1.30595
43635230	chr1:43635230:A:G	3.73363e-26	-9.89772e-11	-2.34083
43635401	chr1:43635401:A:G	2.1799e-24	-9.89772e-11	1.72624
43635776	chr1:43635776:A:T	4.01762e-26	-9.89772e-11	-2.26752
43635977	chr1:43635977:G:A	1.04571e-25	-0.559689	-0.751239
43636043	chr1:43636043:A:T	1.18985e-26	-1.25826	-2.22612
43636096	chr1:43636096:T:G	1.63725e-26	-1.00889	-2.1563
43636586	chr1:43636586:T:C	1.28514e-26	-1.16553	-2.24181
43636916	chr1:43636916:C:T	1.59508e-26	-0.974998	-2.21629
43637111	chr1:43637111:G:A	1.52928e-26	-1.03251	-2.2009
43637252	chr1:43637252:G:A	3.97817e-26	-9.89772e-11	-2.27739
43637362	chr1:43637362:G:A	1.70487e-25	-0.535113	-0.287023
43637604	chr1:43637604:G:A	1.49567e-26	-1.04986	-2.20578
43637827	chr1:43637827:A:G	1.28516e-26	-1.20705	-2.20028
43638043	chr1:43638043:G:A	1.25951e-26	-1.20551	-2.22198
43638903	chr1:43638903:G:T	1.36569e-26	-1.18327	-2.16328
43638912	chr1:43638912:A:G	1.34962e-26	-1.17528	-2.1831
43638947	chr1:43638947:AT:A	2.14122e-25	0.512432	-1.10668
43639319	chr1:43639319:C:T	6.5189e-26	-9.89772e-11	-1.7835
43639388	chr1:43639388:T:C	3.3502e-26	-0.570563	-1.87863
43639625	chr1:43639625:T:C	5.95156e-26	-9.89772e-11	-1.87456
43639979	chr1:43639979:C:T	1.10143e-25	-9.89772e-11	-1.25902
43640118	chr1:43640118:C:T	1.59387e-26	-0.994413	-2.19763
43640277	chr1:43640277:T:C	1.27403e-26	-1.17398	-2.24204
43640559	chr1:43640559:G:GT	5.78498e-26	-9.89772e-11	-1.90294
43640845	chr1:43640845:C:A	1.31462e-26	-1.19003	-2.19463
43640977	chr1:43640977:G:C	4.52003e-26	-9.89772e-11	-2.14969
43641198	chr1:43641198:GA:G	1.12929e-25	-9.89772e-11	-1.23403
43641199	chr1:43641199:A:G	1.1514e-25	-9.89772e-11	-1.21465
43641315	chr1:43641315:G:T	1.317e-26	-1.20947	-2.17339
43641401	chr1:43641401:A:C	1.55982e-26	-1.03096	-2.18268
43641784	chr1:43641784:C:T	4.66618e-26	-9.89772e-11	-2.11787
43642106	chr1:43642106:T:C	1.72617e-26	-0.80511	-2.30719
43642270	chr1:43642270:C:T	3.79521e-26	-9.89772e-11	-2.32447
43642285	chr1:43642285:C:T	1.31883e-26	-1.1909	-2.19056
43642448	chr1:43642448:T:A	1.35218e-26	-1.15685	-2.19964
43643151	chr1:43643151:T:C	3.10538e-25	-9.89772e-11	-0.222486
43643528	chr1:43643528:A:G	1.33045e-26	-1.17429	-2.1984
43644145	chr1:43644145:G:T	2.15967e-26	-1.03074	-1.85751
43644818	chr1:43644818:A:G	1.31496e-26	-1.19841	-2.18599
43644985	chr1:43644985:C:T	2.18322e-26	-1.36757	-1.50984
43645516	chr1:43645516:A:G	1.35016e-26	-1.15182	-2.20617
43645907	chr1:43645907:A:T	4.11234e-26	-0.59926	-1.64496
43646161	chr1:43646161:G:A	6.16311e-26	-0.634163	-1.20547
43646292	chr1:43646292:A:T	1.44309e-25	-0.645746	-0.343094
43646964	chr1:43646964:C:T	6.76577e-26	-9.89772e-11	-1.74633
43647437	chr1:43647437:C:CA	1.19989e-25	-0.621001	-0.552396
43647709	chr1:43647709:T:C	6.36234e-26	-9.89772e-11	-1.80781
43647770	chr1:43647770:T:C	1.42816e-26	-1.12682	-2.17499
43648404	chr1:43648404:T:C	9.74884e-26	-9.89772e-11	-1.38106
43648697	chr1:43648697:T:C	1.46145e-25	-9.89772e-11	-0.976194
43648734	chr1:43648734:A:T	1.44762e-26	-1.11743	-2.17086
43648767	chr1:43648767:C:A	5.58911e-26	-9.89772e-11	-1.93739
43648951	chr1:43648951:A:G	3.62259e-26	-9.89772e-11	-2.37102
43649102	chr1:43649102:C:G	1.06674e-25	-1.29101	-2.88865e-09
43649119	chr1:43649119:G:GC	1.1042e-25	-1.2565	-2.88865e-09
43649302	chr1:43649302:G:C	6.98849e-26	-9.89772e-11	-1.71394
43649351	chr1:43649351:A:G	1.46175e-26	-1.0017	-2.27688
43649383	chr1:43649383:A:C	1.2547e-26	-1.14595	-2.28536
43650795	chr1:43650795:G:A	2.51938e-26	-0.363589	-2.37061
43650805	chr1:43650805:C:A	4.18905e-26	-9.89772e-11	-2.22573
43651335	chr1:43651335:G:T	2.83726e-26	-0.352732	-2.26264
43651405	chr1:43651405:G:C	3.80597e-26	-9.89772e-11	-2.32164
43651569	chr1:43651569:T:C	3.85409e-26	-9.89772e-11	-2.30907
43651970	chr1:43651970:A:G	3.80597e-26	-9.89772e-11	-2.32164
43652023	chr1:43652023:C:T	4.10318e-26	-9.89772e-11	-2.24645
43652050	chr1:43652050:G:A	9.63001e-26	-1.39332	-2.88865e-09
43652735	chr1:43652735:G:A	6.17159e-26	-0.615288	-1.22296
43652839	chr1:43652839:T:C	5.84229e-25	1.13986	-0.730364
43652906	chr1:43652906:AC:A	4.16315e-26	-9.89772e-11	-2.23194
43652973	chr1:43652973:C:T	8.76236e-26	-1.46151	-0.026236
43653205	chr1:43653205:C:T	5.05702e-26	-9.89772e-11	-2.03743
43653223	chr1:43653223:C:A	4.19117e-26	-9.89772e-11	-2.22523
43653415	chr1:43653415:T:C	4.29083e-26	-9.89772e-11	-2.20173
43653966	chr1:43653966:TTA:T	4.86226e-26	-9.89772e-11	-2.07671
43654326	chr1:43654326:T:A	4.26518e-25	1.32292	-1.22806
43654371	chr1:43654371:C:T	4.19228e-26	-9.89772e-11	-2.22496
43654727	chr1:43654727:GTGTGTGTGTGTGT:G	2.70756e-25	-0.359575	-2.88865e-09
43654833	chr1:43654833:TAACTA:T	8.09327e-26	-9.89772e-11	-1.56718
43655886	chr1:43655886:C:G	3.83523e-26	-0.362229	-1.95175
43656494	chr1:43656494:T:C	3.32838e-26	-1.07422	-1.3815
43656701	chr1:43656701:T:C	5.16941e-26	-9.89772e-11	-2.01545
43656722	chr1:43656722:C:G	9.30671e-26	-1.42747	-2.88865e-09
43656850	chr1:43656850:C:T	9.87469e-26	-1.36823	-2.88865e-09
43656919	chr1:43656919:G:A	1.93047e-24	-9.89772e-11	1.60472
43656930	chr1:43656930:G:A	6.92966e-26	-9.89772e-11	-1.7224
43657002	chr1:43657002:A:G	1.04646e-24	-9.89772e-11	0.992378
43657169	chr1:43657169:T:C	1.04575e-25	-9.89772e-11	-1.31089
43657520	chr1:43657520:T:C	1.67628e-26	-1.37022	-1.77141
43657697	chr1:43657697:G:C	3.6448e-26	-9.89772e-11	-2.36491
43657781	chr1:43657781:C:T	2.07755e-26	-1.34596	-1.58106
43657831	chr1:43657831:G:A	1.8745e-26	-0.776633	-2.25323
43658113	chr1:43658113:C:T	4.6781e-26	-9.89772e-11	-2.11532
43658195	chr1:43658195:A:G	2.93448e-26	-0.304662	-2.27702
43658317	chr1:43658317:C:T	1.37973e-25	-0.568879	-0.46486
43658652	chr1:43658652:C:T	1.16482e-25	-9.89772e-11	-1.20306
43658738	chr1:43658738:T:C	8.25332e-26	-1.44451	-0.103087
43658834	chr1:43658834:T:C	9.67694e-26	-9.89772e-11	-1.38846
43658843	chr1:43658843:G:T	7.80801e-25	-1.50649	2.20602
43659032	chr1:43659032:A:C	5.14483e-26	-1.50979	-0.510424
43659475	chr1:43659475:C:T	6.15686e-26	-1.34261	-0.498027
43659970	chr1:43659970:A:G	7.53386e-26	-9.89772e-11	-1.6388
43660029	chr1:43660029:C:A	8.20707e-26	-9.89772e-11	-1.55321
43660215	chr1:43660215:A:G	5.55927e-26	-9.89772e-11	-1.94274
43660472	chr1:43660472:C:T	1.47266e-26	-0.970973	-2.30017
43660541	chr1:43660541:A:C	3.64772e-26	-9.89772e-11	-2.36411
43660769	chr1:43660769:G:A	1.68126e-26	-1.06578	-2.07288
43661037	chr1:43661037:C:T	2.15771e-26	-1.30955	-1.57961
43661038	chr1:43661038:G:C	1.73907e-25	-0.656329	-0.145946
43661253	chr1:43661253:G:C	3.64671e-26	-9.89772e-11	-2.36438
43662234	chr1:43662234:TTTTGTGGTCATAG:T	4.15366e-26	-9.89772e-11	-2.23422
43662376	chr1:43662376:A:G	1.28727e-26	-1.09522	-2.31047
43662381	chr1:43662381:G:A	6.72151e-26	-9.89772e-11	-1.7529
43662885	chr1:43662885:C:T	9.62222e-26	-9.89772e-11	-1.39413
43663428	chr1:43663428:T:C	1.25763e-26	-1.41721	-2.01177
43663538	chr1:43663538:T:C	1.18824e-26	-1.5097	-1.97604
43663812	chr1:43663812:A:T	4.28275e-26	-9.89772e-11	-2.20361
43663933	chr1:43663933:C:T	8.74201e-25	0.812517	-2.88865e-09
43664038	chr1:43664038:T:A	8.55144e-26	-9.89772e-11	-1.51211
43664055	chr1:43664055:G:A	4.22263e-26	-9.89772e-11	-2.21775
43664108	chr1:43664108:A:G	8.25398e-27	-1.47045	-2.37965
43664168	chr1:43664168:GAGA:G	5.13206e-26	-9.89772e-11	-2.0227
43664270	chr1:43664270:A:G	2.86052e-25	-9.89772e-11	-0.30462
43664597	chr1:43664597:A:G	5.17697e-25	-9.89772e-11	0.288596
43664893	chr1:43664893:A:G	2.2198e-26	-0.531941	-2.32885
43665213	chr1:43665213:G:A	3.90461e-26	-9.89772e-11	-2.29605
43665332	chr1:43665332:T:C	1.00995e-25	-9.89772e-11	-1.34572
43666123	chr1:43666123:C:T	2.37725e-26	-0.725957	-2.06631
43666403	chr1:43666403:G:A	1.73058e-25	-0.807167	-2.88865e-09
43666660	chr1:43666660:A:G	3.90363e-26	-9.89772e-11	-2.2963
43667073	chr1:43667073:C:T	3.71739e-26	-9.89772e-11	-2.34519
43667357	chr1:43667357:G:A	3.3936e-26	-0.485196	-1.95112
43667628	chr1:43667628:C:T	1.72353e-26	-0.900798	-2.21304
43667709	chr1:43667709:G:A	3.90824e-26	-9.89772e-11	-2.29512
43667976	chr1:43667976:A:G	2.116e-25	-9.89772e-11	-0.606097
43668050	chr1:43668050:G:A	3.86777e-26	-9.89772e-11	-2.30553
43668086	chr1:43668086:T:G	4.62795e-26	-9.89772e-11	-2.12609
43668123	chr1:43668123:T:G	1.55916e-25	-9.89772e-11	-0.911477
43668327	chr1:43668327:G:GT	2.33176e-24	-9.89772e-11	1.79358
43668406	chr1:43668406:T:C	1.47377e-25	-1.06324	0.0954346
43669560	chr1:43669560:T:C	2.5281e-26	-0.502935	-2.2278
43670250	chr1:43670250:A:C	9.62358e-26	-9.89772e-11	-1.39399
43670541	chr1:43670541:C:T	3.61116e-26	-9.89772e-11	-2.37418
43671189	chr1:43671189:C:T	6.45306e-26	-9.89772e-11	-1.79365
43671586	chr1:43671586:C:A	9.7444e-27	-1.37579	-2.30831
43671620	chr1:43671620:G:A	2.7428e-25	-9.89772e-11	-0.346644
43672614	chr1:43672614:C:T	4.18719e-26	-9.89772e-11	-2.22618
43672644	chr1:43672644:A:G	4.32009e-26	-9.89772e-11	-2.19493
43673440	chr1:43673440:C:T	3.59577e-26	-9.89772e-11	-2.37845
43673653	chr1:43673653:G:T	1.09733e-25	-9.89772e-11	-1.26274
43674244	chr1:43674244:C:T	2.59282e-24	-9.89772e-11	1.89971
43674248	chr1:43674248:C:A	3.58686e-26	-9.89772e-11	-2.38093
43674404	chr1:43674404:A:C	1.6639e-25	-1.11929	0.272828
43674527	chr1:43674527:T:C	3.59608e-26	-9.89772e-11	-2.37836
43674545	chr1:43674545:C:G	2.33173e-24	-9.89772e-11	1.79357
43674641	chr1:43674641:C:T	1.58925e-26	-0.813987	-2.38096
43676437	chr1:43676437:C:T	3.60848e-26	-9.89772e-11	-2.37492
43677102	chr1:43677102:C:T	3.61578e-26	-9.89772e-11	-2.3729
43677178	chr1:43677178:T:C	3.63644e-26	-9.89772e-11	-2.3672
43677216	chr1:43677216:G:A	4.13577e-26	-9.89772e-11	-2.23854
43677654	chr1:43677654:A:G	1.9619e-25	-9.89772e-11	-0.681712
43678218	chr1:43678218:T:C	3.58934e-26	-9.89772e-11	-2.38024
43679221	chr1:43679221:A:G	3.61326e-26	-9.89772e-11	-2.3736
43679826	chr1:43679826:T:G	7.47589e-24	-9.89772e-11	2.95864
43680164	chr1:43680164:T:C	4.20355e-26	-9.89772e-11	-2.22228
43680523	chr1:43680523:C:T	6.46662e-26	-9.89772e-11	-1.79156
43680683	chr1:43680683:C:T	1.82898e-26	-0.933777	-2.12067
43680795	chr1:43680795:T:C	1.03909e-26	-1.27757	-2.34229
43681253	chr1:43681253:CCTT:C	4.77649e-26	-9.89772e-11	-2.0945
43681908	chr1:43681908:GT:G	5.22845e-26	-1.37387	-0.630225
43681920	chr1:43681920:G:A	3.71675e-26	-9.89772e-11	-2.34536
43681941	chr1:43681941:T:A	5.31981e-26	-9.89772e-11	-1.98677
43682407	chr1:43682407:G:A	1.08128e-25	-1.27748	-2.88865e-09
43682497	chr1:43682497:T:C	4.10759e-26	-1.16095	-1.08443
43682688	chr1:43682688:T:C	3.83182e-26	-9.89772e-11	-2.31487
43682747	chr1:43682747:A:C	3.64026e-26	-9.89772e-11	-2.36615
43682828	chr1:43682828:G:C	2.46289e-26	-0.401589	-2.35529
43682946	chr1:43682946:A:G	1.37137e-26	-1.10217	-2.24023
43683057	chr1:43683057:CA:C	3.59212e-26	-9.89772e-11	-2.37947
43683455	chr1:43683455:C:A	6.71873e-26	-9.89772e-11	-1.75331
43684451	chr1:43684451:C:T	6.86574e-26	-9.89772e-11	-1.73166
43684550	chr1:43684550:T:C	3.59845e-26	-9.89772e-11	-2.3777
43684734	chr1:43684734:T:C	3.59855e-26	-9.89772e-11	-2.37768
43685089	chr1:43685089:C:T	1.28004e-25	-9.89772e-11	-1.10874
43685344	chr1:43685344:T:G	9.18342e-27	-1.42027	-2.32312
43685491	chr1:43685491:G:A	8.6393e-26	-9.89772e-11	-1.50189
43686131	chr1:43686131:C:T	3.63114e-26	-9.89772e-11	-2.36866
43686273	chr1:43686273:T:A	4.76949e-26	-9.89772e-11	-2.09597
43686617	chr1:43686617:G:A	1.51882e-26	-1.24013	-2.00015
43686782	chr1:43686782:A:G	1.03105e-25	-9.89772e-11	-1.32505
43687260	chr1:43687260:A:G	3.59757e-26	-9.89772e-11	-2.37795
43687431	chr1:43687431:G:A	3.6965e-26	-9.89772e-11	-2.35082
43687461	chr1:43687461:T:C	9.63704e-26	-1.3926	-2.88865e-09
43687729	chr1:43687729:CCT:C	1.2462e-26	-1.19004	-2.24807
43687862	chr1:43687862:T:C	6.81859e-26	-9.89772e-11	-1.73856
43688153	chr1:43688153:A:G	3.59809e-26	-9.89772e-11	-2.37781
43688163	chr1:43688163:G:A	8.42091e-26	-9.89772e-11	-1.52749
43688448	chr1:43688448:A:AAG	7.86387e-26	-9.89772e-11	-1.59593
43688980	chr1:43688980:G:C	6.41172e-26	-9.89772e-11	-1.80008
43689199	chr1:43689199:C:T	1.1224e-25	-9.89772e-11	-1.24015
43689712	chr1:43689712:A:G	9.28355e-27	-1.41594	-2.31661
43690003	chr1:43690003:G:C	4.41209e-26	-9.89772e-11	-2.17386
43690518	chr1:43690518:A:G	3.59724e-26	-9.89772e-11	-2.37804
43690614	chr1:43690614:C:T	9.1608e-26	-1.44327	-2.88865e-09
43691151	chr1:43691151:T:C	4.89308e-26	-9.89772e-11	-2.07039
43691178	chr1:43691178:A:G	3.59724e-26	-9.89772e-11	-2.37804
43691959	chr1:43691959:C:G	4.58701e-24	-9.89772e-11	2.47019
43692494	chr1:43692494:C:G	8.95291e-26	-1.46623	-2.88865e-09
43692952	chr1:43692952:G:A	4.03312e-26	-9.89772e-11	-2.26367
43693613	chr1:43693613:G:A	3.60937e-26	-9.89772e-11	-2.37468
43693760	chr1:43693760:C:T	1.22813e-25	-9.89772e-11	-1.15013
43694387	chr1:43694387:G:A	1.36204e-26	-1.16219	-2.18704
43694409	chr1:43694409:G:A	5.08081e-26	-9.89772e-11	-2.03274
43694626	chr1:43694626:G:A	3.59911e-26	-9.89772e-11	-2.37752
43694651	chr1:43694651:C:T	4.87897e-26	-9.89772e-11	-2.07327
43695319	chr1:43695319:A:G	4.08205e-25	-9.89772e-11	0.0509764
43695604	chr1:43695604:G:A	9.15002e-26	-1.44445	-2.88865e-09
43695635	chr1:43695635:A:C	3.71585e-26	-9.89772e-11	-2.3456
43695801	chr1:43695801:C:T	3.59473e-26	-9.89772e-11	-2.37874
43696179	chr1:43696179:C:G	8.79417e-25	0.818466	-2.88865e-09
43696279	chr1:43696279:A:G	3.83078e-26	-9.89772e-11	-2.31514
43696309	chr1:43696309:G:A	1.29792e-26	-1.19347	-2.20398
43696763	chr1:43696763:C:T	8.60016e-26	0.59866	-2.10509
43697236	chr1:43697236:G:A	1.28759e-26	-1.1663	-2.23913
43697465	chr1:43697465:C:T	4.66656e-25	-9.89772e-11	0.184799
43697575	chr1:43697575:A:G	6.7759e-26	-9.89772e-11	-1.74484
43698215	chr1:43698215:G:T	1.92262e-26	-1.0328	-1.97172
43698559	chr1:43698559:G:T	3.94898e-26	-9.89772e-11	-2.28475
43698879	chr1:43698879:C:T	4.12563e-26	-9.89772e-11	-2.24099
43698969	chr1:43698969:T:C	9.30306e-26	-9.89772e-11	-1.42787
43699101	chr1:43699101:T:A	4.10216e-26	-9.89772e-11	-2.24669
43699102	chr1:43699102:T:A	6.42631e-26	-9.89772e-11	-1.79781
43699752	chr1:43699752:T:C	4.10638e-26	-9.89772e-11	-2.24567
43700009	chr1:43700009:G:A	4.01057e-26	-9.89772e-11	-2.26928
43700590	chr1:43700590:A:G	9.57621e-26	-1.39893	-2.88865e-09
43700789	chr1:43700789:A:G	3.10443e-25	-0.222794	-2.88865e-09
43700844	chr1:43700844:TC:T	9.46557e-26	-9.89772e-11	-1.41055
43701057	chr1:43701057:C:T	3.62323e-26	-9.89772e-11	-2.37084
43701777	chr1:43701777:A:G	1.5459e-25	1.33509	-2.25511
43702097	chr1:43702097:G:A	9.39765e-26	-9.89772e-11	-1.41775
43702399	chr1:43702399:G:A	3.97989e-26	-9.89772e-11	-2.27695
43702561	chr1:43702561:T:C	3.98518e-26	-9.89772e-11	-2.27563
43702587	chr1:43702587:G:T	4.84175e-25	-9.89772e-11	0.221652
43703029	chr1:43703029:G:A	3.59329e-26	-9.89772e-11	-2.37914
43703053	chr1:43703053:C:T	1.00582e-25	-9.89772e-11	-1.34982
43703252	chr1:43703252:CAT:C	4.17139e-26	-9.89772e-11	-2.22996
43703374	chr1:43703374:A:G	3.64212e-26	-9.89772e-11	-2.36564
43703746	chr1:43703746:G:A	5.5502e-26	-9.89772e-11	-1.94437
43704645	chr1:43704645:G:A	3.75711e-26	-9.89772e-11	-2.33456
43705540	chr1:43705540:C:T	1.32408e-26	-1.07233	-2.30516
43706044	chr1:43706044:TC:T	8.98792e-26	-9.89772e-11	-1.46233
43706787	chr1:43706787:C:T	1.0847e-26	-1.37311	-2.2038
43707057	chr1:43707057:A:T	3.68612e-26	-9.89772e-11	-2.35364
43707227	chr1:43707227:G:A	3.60401e-26	-9.89772e-11	-2.37616
43707459	chr1:43707459:C:A	3.60475e-26	-9.89772e-11	-2.37596
43707752	chr1:43707752:G:A	1.08397e-26	-1.20881	-2.36877
43707946	chr1:43707946:G:T	5.09569e-26	-9.89772e-11	-2.02981
43708410	chr1:43708410:G:A	8.45822e-27	-1.45669	-2.36897
43708423	chr1:43708423:G:C	4.86733e-26	-9.89772e-11	-2.07566
43708662	chr1:43708662:AAAT:A	3.83229e-26	-9.89772e-11	-2.31475
43708798	chr1:43708798:G:A	3.62518e-26	-9.89772e-11	-2.3703
43709122	chr1:43709122:T:G	1.1649e-26	-1.29785	-2.20773
43709801	chr1:43709801:C:T	4.66499e-26	-9.89772e-11	-2.11812
43709849	chr1:43709849:A:G	8.58364e-26	-9.89772e-11	-1.50835
43710193	chr1:43710193:C:T	3.79971e-26	-9.89772e-11	-2.32328
43710431	chr1:43710431:A:G	7.92242e-26	-9.89772e-11	-1.58851
43710436	chr1:43710436:A:T	3.80011e-26	-9.89772e-11	-2.32318
43710635	chr1:43710635:C:T	3.76209e-26	-9.89772e-11	-2.33323
43710745	chr1:43710745:G:A	3.79021e-26	-9.89772e-11	-2.32579
43711198	chr1:43711198:C:T	8.44506e-26	-9.89772e-11	-1.52463
43712123	chr1:43712123:T:A	3.90176e-26	-9.89772e-11	-2.29678
43712235	chr1:43712235:C:A	4.00495e-26	-9.89772e-11	-2.27068
43712399	chr1:43712399:T:G	2.00743e-26	-1.42827	-1.53308
43712637	chr1:43712637:A:G	3.82358e-26	-9.89772e-11	-2.31702
43713161	chr1:43713161:G:C	8.43844e-27	-1.45549	-2.3725
43713645	chr1:43713645:C:T	3.5876e-26	-9.89772e-11	-2.38073
43714250	chr1:43714250:C:G	3.89439e-26	-9.89772e-11	-2.29867
43714565	chr1:43714565:A:G	1.1023e-25	-1.25823	-2.88865e-09
43715136	chr1:43715136:A:T	5.64727e-26	-9.89772e-11	-1.92704
43715432	chr1:43715432:C:T	1.00919e-25	-1.34648	-2.88865e-09
43715838	chr1:43715838:C:T	3.60335e-26	-9.89772e-11	-2.37634
43716053	chr1:43716053:T:C	8.5413e-26	-9.89772e-11	-1.5133
43716335	chr1:43716335:T:C	9.39772e-26	-9.89772e-11	-1.41774
43716573	chr1:43716573:A:G	2.36446e-26	-1.23401	-1.56365
43716656	chr1:43716656:C:A	8.13969e-26	-9.89772e-11	-1.56146
43716673	chr1:43716673:T:C	2.60639e-26	-0.652036	-2.04821
43716782	chr1:43716782:G:A	3.812e-26	-9.89772e-11	-2.32006
43716785	chr1:43716785:T:G	9.40021e-26	-9.89772e-11	-1.41748
43716903	chr1:43716903:A:G	3.58679e-26	-9.89772e-11	-2.38095
43717229	chr1:43717229:A:G	3.78694e-26	-9.89772e-11	-2.32665
43717337	chr1:43717337:A:G	3.8916e-26	-9.89772e-11	-2.29939
43717371	chr1:43717371:C:G	3.59763e-26	-9.89772e-11	-2.37793
43717465	chr1:43717465:A:G	3.81325e-26	-9.89772e-11	-2.31973
43717869	chr1:43717869:G:T	9.34553e-27	-1.43061	-2.29529
43717872	chr1:43717872:T:A	3.59632e-26	-9.89772e-11	-2.3783
43717873	chr1:43717873:T:A	4.74541e-26	-9.89772e-11	-2.10103
43718390	chr1:43718390:T:C	8.14937e-27	-1.48332	-2.37953
43718440	chr1:43718440:C:T	8.59507e-26	-9.89772e-11	-1.50702
43719290	chr1:43719290:G:A	6.31037e-26	-9.89772e-11	-1.81601
43719376	chr1:43719376:T:C	5.77159e-26	-9.89772e-11	-1.90526
43719497	chr1:43719497:G:A	8.15016e-27	-1.48412	-2.37864
43719555	chr1:43719555:C:T	9.313e-27	-1.47755	-2.25184
43719685	chr1:43719685:T:C	3.91364e-26	-9.89772e-11	-2.29374
43719719	chr1:43719719:GGTCAGGA:G	1.58312e-26	-1.20149	-1.99732
43719771	chr1:43719771:A:G	9.89574e-26	-1.18745	-0.178655
43719988	chr1:43719988:A:G	3.75128e-26	-9.89772e-11	-2.33611
43720151	chr1:43720151:C:G	4.79285e-26	-9.89772e-11	-2.09108
43720240	chr1:43720240:A:G	3.81526e-26	-9.89772e-11	-2.3192
43720374	chr1:43720374:A:G	5.1057e-26	-9.89772e-11	-2.02785
43720725	chr1:43720725:A:G	1.66559e-26	-0.879178	-2.26885
43720772	chr1:43720772:C:T	5.11993e-26	-9.89772e-11	-2.02507
43721012	chr1:43721012:A:G	3.81984e-26	-9.89772e-11	-2.318
43721074	chr1:43721074:T:C	3.83372e-26	-9.89772e-11	-2.31437
43721141	chr1:43721141:A:T	6.84615e-26	-1.13682	-0.597702
43721200	chr1:43721200:G:A	9.24399e-26	-9.89772e-11	-1.43424
43721408	chr1:43721408:A:G	2.92428e-25	-0.282577	-2.88865e-09
43721641	chr1:43721641:G:C	3.85526e-26	-9.89772e-11	-2.30877
43721792	chr1:43721792:G:A	1.01771e-25	-1.33807	-2.88865e-09
43721954	chr1:43721954:AACAG:A	3.58822e-26	-9.89772e-11	-2.38055
43722125	chr1:43722125:G:A	5.10401e-26	-9.89772e-11	-2.02818
43722652	chr1:43722652:A:G	3.63083e-26	-9.89772e-11	-2.36875
43722794	chr1:43722794:A:C	1.07317e-26	-1.26943	-2.31816
43723048	chr1:43723048:A:G	1.07819e-26	-1.25576	-2.32717
43723155	chr1:43723155:C:T	8.56458e-26	-1.51057	-2.88865e-09
43723293	chr1:43723293:GAGACGGGATTTCACCATGTTGGCC:G	3.59091e-26	-9.89772e-11	-2.3798
43723590	chr1:43723590:T:C	8.21486e-26	-9.89772e-11	-1.55226
43723636	chr1:43723636:G:A	3.58872e-26	-9.89772e-11	-2.38041
43723640	chr1:43723640:C:CT	1.05885e-26	-1.27094	-2.33009
43723678	chr1:43723678:C:G	2.75315e-25	-0.34288	-2.88865e-09
43723732	chr1:43723732:T:C	3.86103e-26	-9.89772e-11	-2.30728
43723970	chr1:43723970:G:A	3.69016e-26	-9.89772e-11	-2.35254
43724008	chr1:43724008:T:C	6.93446e-26	-9.89772e-11	-1.72171
43724024	chr1:43724024:A:G	1.62254e-26	-1.13822	-2.036
43724038	chr1:43724038:T:C	3.59458e-26	-9.89772e-11	-2.37878
43724080	chr1:43724080:A:G	3.61399e-26	-9.89772e-11	-2.3734
43724144	chr1:43724144:T:G	3.61587e-26	-9.89772e-11	-2.37288
43724152	chr1:43724152:G:A	6.94139e-26	-9.89772e-11	-1.72071
43724418	chr1:43724418:C:A	2.46798e-25	-9.89772e-11	-0.452225
43725057	chr1:43725057:A:G	6.86177e-26	-9.89772e-11	-1.73224
43725437	chr1:43725437:G:T	3.71385e-26	-9.89772e-11	-2.34614
43726088	chr1:43726088:C:T	9.17229e-27	-1.42228	-2.32233
43726902	chr1:43726902:C:T	4.87474e-26	-9.89772e-11	-2.07414
43727029	chr1:43727029:C:T	3.59296e-26	-9.89772e-11	-2.37923
43727097	chr1:43727097:C:T	3.59319e-26	-9.89772e-11	-2.37917
43727276	chr1:43727276:AAGG:A	4.8877e-26	-9.89772e-11	-2.07149
43727785	chr1:43727785:T:A	8.61807e-27	-1.42619	-2.38074
43727786	chr1:43727786:T:A	8.70055e-26	-9.89772e-11	-1.49482
43728015	chr1:43728015:G:A	6.86565e-26	-9.89772e-11	-1.73168
43728236	chr1:43728236:T:C	1.89141e-25	-9.89772e-11	-0.718303
43728545	chr1:43728545:T:G	9.64511e-27	-1.40881	-2.28553
43728841	chr1:43728841:A:T	1.46225e-26	-1.28263	-1.9956
43729577	chr1:43729577:G:A	4.8768e-26	-9.89772e-11	-2.07372
43729631	chr1:43729631:C:A	1.50512e-26	-1.25288	-1.99646
43729673	chr1:43729673:A:G	3.69577e-24	-9.89772e-11	2.25415
43729682	chr1:43729682:T:C	9.35233e-27	-1.41403	-2.31114
43729733	chr1:43729733:C:T	9.42001e-27	-1.46956	-2.2484
43729948	chr1:43729948:A:AAG	9.11762e-27	-1.44073	-2.30986
43730699	chr1:43730699:T:C	9.30437e-26	-1.42772	-2.88865e-09
43730903	chr1:43730903:T:C	3.59466e-26	-9.89772e-11	-2.37876
43731274	chr1:43731274:C:T	9.04416e-27	-1.42326	-2.33541
43731639	chr1:43731639:C:T	3.99917e-26	-9.89772e-11	-2.27212
43731649	chr1:43731649:G:A	3.90151e-26	-9.89772e-11	-2.29685
43731688	chr1:43731688:C:T	3.62688e-26	-9.89772e-11	-2.36984
43731692	chr1:43731692:C:T	1.35579e-25	-9.89772e-11	-1.05124
43731845	chr1:43731845:A:T	3.31862e-24	-9.89772e-11	2.14651
43731928	chr1:43731928:T:A	4.70815e-26	-9.89772e-11	-2.10891
43732207	chr1:43732207:C:T	3.94048e-26	-9.89772e-11	-2.28691
43732626	chr1:43732626:A:G	1.47055e-26	-1.34068	-1.93189
43732743	chr1:43732743:A:G	7.46898e-26	-9.89772e-11	-1.64745
43732860	chr1:43732860:A:G	2.39383e-26	-1.19607	-1.58924
43732918	chr1:43732918:T:A	3.68342e-26	-9.89772e-11	-2.35437
43733187	chr1:43733187:G:A	1.173e-25	-1.19606	-2.88865e-09
43733751	chr1:43733751:A:ATTT	5.299e-26	-9.89772e-11	-1.99069
43733753	chr1:43733753:T:TA	5.299e-26	-9.89772e-11	-1.99069
43733798	chr1:43733798:A:C	2.19026e-26	-1.33564	-1.53855
43733817	chr1:43733817:C:T	3.66436e-26	-9.89772e-11	-2.35955
43733837	chr1:43733837:C:T	1.16546e-25	-1.20251	-2.88865e-09
43733838	chr1:43733838:G:A	7.2943e-26	-9.89772e-11	-1.67112
43733884	chr1:43733884:G:A	3.63301e-26	-9.89772e-11	-2.36815
43734092	chr1:43734092:CAG:C	3.62417e-26	-9.89772e-11	-2.37058
43734114	chr1:43734114:G:A	3.62523e-26	-9.89772e-11	-2.37029
43734276	chr1:43734276:TTCTC:T	4.80714e-26	-9.89772e-11	-2.08811
43734500	chr1:43734500:G:A	1.2494e-26	-1.32382	-2.11173
43734587	chr1:43734587:G:T	9.12327e-26	-1.44738	-2.88865e-09
43734635	chr1:43734635:T:C	3.60478e-26	-9.89772e-11	-2.37595
43734985	chr1:43734985:G:A	2.5903e-26	-0.648459	-2.05798
43735136	chr1:43735136:G:T	3.6009e-26	-9.89772e-11	-2.37702
43735522	chr1:43735522:G:T	3.62584e-26	-9.89772e-11	-2.37012
43735643	chr1:43735643:C:T	7.13541e-26	-9.89772e-11	-1.69314
43736835	chr1:43736835:C:T	5.1234e-26	-9.89772e-11	-2.02439
43737042	chr1:43737042:CTTG:C	1.30498e-26	-1.27153	-2.12049
43737062	chr1:43737062:A:G	1.85024e-26	-1.36975	-1.67315
43737068	chr1:43737068:C:T	5.11016e-26	-9.89772e-11	-2.02698
43737115	chr1:43737115:C:CA	1.35301e-26	-1.38636	-1.96952
43738850	chr1:43738850:G:C	5.28662e-26	-9.89772e-11	-1.99303
43738921	chr1:43738921:T:A	3.6768e-26	-9.89772e-11	-2.35617
43739162	chr1:43739162:A:G	4.19292e-26	-9.89772e-11	-2.22481
43739318	chr1:43739318:G:T	5.67151e-26	-9.89772e-11	-1.92275
43739416	chr1:43739416:C:T	6.79557e-26	-9.89772e-11	-1.74194
43739423	chr1:43739423:T:C	9.5255e-27	-1.51084	-2.19598
43739675	chr1:43739675:C:T	1.7229e-25	-9.89772e-11	-0.811612
43739816	chr1:43739816:C:T	2.06367e-25	-9.89772e-11	-0.631136
43740191	chr1:43740191:G:A	6.60608e-26	-9.89772e-11	-1.77022
43741115	chr1:43741115:C:G	1.75892e-25	-9.89772e-11	-0.790921
43741779	chr1:43741779:G:A	4.15614e-26	-9.89772e-11	-2.23362
43741882	chr1:43741882:C:T	1.0926e-26	-1.45924	-2.11041
43741963	chr1:43741963:G:A	4.31867e-26	-9.89772e-11	-2.19526
43742175	chr1:43742175:C:T	2.77841e-25	-9.89772e-11	-0.333745
43742228	chr1:43742228:C:A	1.05057e-26	-1.45163	-2.15725
43742451	chr1:43742451:C:T	1.24538e-26	-1.33362	-2.10515
43742635	chr1:43742635:T:G	1.66683e-24	1.45789	-2.88865e-09
43742916	chr1:43742916:G:A	1.72325e-25	-9.89772e-11	-0.811411
43743954	chr1:43743954:A:G	7.85372e-26	-9.89772e-11	-1.59722
43744027	chr1:43744027:T:C	5.90442e-26	-9.89772e-11	-1.88251
43744194	chr1:43744194:G:A	1.77556e-25	-9.89772e-11	-0.781508
43744459	chr1:43744459:T:C	8.56206e-26	-1.51087	-2.88865e-09
43744487	chr1:43744487:C:T	1.02962e-25	-1.32644	-2.88865e-09
43744520	chr1:43744520:C:T	1.04153e-26	-1.44989	-2.16763
43744994	chr1:43744994:AAAAAG:A	1.61387e-26	-1.24109	-1.93849
43745041	chr1:43745041:G:A	4.29282e-26	-9.89772e-11	-2.20126
43745219	chr1:43745219:A:G	3.6768e-26	-9.89772e-11	-2.35617
43745326	chr1:43745326:T:A	1.2394e-24	-9.89772e-11	1.16159
43745339	chr1:43745339:A:G	8.09637e-27	-1.50607	-2.36331
43745448	chr1:43745448:A:ACT	9.2991e-27	-1.40458	-2.32629
43745580	chr1:43745580:C:T	1.27019e-26	-1.32265	-2.09639
43745619	chr1:43745619:A:G	6.17578e-26	-9.89772e-11	-1.83757
43746026	chr1:43746026:T:C	7.9813e-27	-1.50613	-2.37756
43746409	chr1:43746409:G:A	9.11641e-26	-1.44813	-2.88865e-09
43746532	chr1:43746532:G:A	1.66544e-25	-9.89772e-11	-0.845532
43746612	chr1:43746612:G:A	1.27202e-26	-1.32343	-2.09418
43747271	chr1:43747271:A:G	7.97302e-27	-1.50627	-2.37846
43747380	chr1:43747380:C:G	1.40064e-26	-1.43648	-1.8848
43747418	chr1:43747418:A:G	1.06698e-26	-1.36552	-2.22786
43747526	chr1:43747526:C:T	4.14918e-26	-9.89772e-11	-2.2353
43747811	chr1:43747811:C:A	1.66954e-26	-1.45724	-1.68842
43747842	chr1:43747842:AG:A	5.15289e-26	-9.89772e-11	-2.01865
43747941	chr1:43747941:T:C	1.73375e-25	-9.89772e-11	-0.80534
43747976	chr1:43747976:A:G	1.77256e-25	-9.89772e-11	-0.7832
43748151	chr1:43748151:A:G	1.75583e-25	-9.89772e-11	-0.79268
43748182	chr1:43748182:T:A	1.6904e-25	-9.89772e-11	-0.830659
43748525	chr1:43748525:C:T	1.4437e-26	-1.35129	-1.93971
43748599	chr1:43748599:T:A	1.13688e-25	-9.89772e-11	-1.22733
43748716	chr1:43748716:C:G	1.75731e-25	-9.89772e-11	-0.791837
43748888	chr1:43748888:A:G	1.7674e-25	-9.89772e-11	-0.786113
43749025	chr1:43749025:A:G	3.58966e-26	-9.89772e-11	-2.38015
43749217	chr1:43749217:A:G	1.17103e-26	-1.42738	-2.07295
43749344	chr1:43749344:G:T	1.09953e-26	-1.45228	-2.11105
43749549	chr1:43749549:C:A	1.29736e-26	-1.34056	-2.05732
43749723	chr1:43749723:A:G	9.73444e-27	-1.38989	-2.29523
43749741	chr1:43749741:T:C	1.18211e-26	-1.43795	-2.05296
43749843	chr1:43749843:C:T	1.63774e-25	-9.89772e-11	-0.862309
43750162	chr1:43750162:A:G	3.70427e-26	-9.89772e-11	-2.34872
43750188	chr1:43750188:A:G	9.35293e-27	-1.39656	-2.32854
43750316	chr1:43750316:A:G	4.96269e-26	-9.89772e-11	-2.05626
43750518	chr1:43750518:G:C	1.55967e-25	-9.89772e-11	-0.911152
43750618	chr1:43750618:A:G	1.90558e-25	-9.89772e-11	-0.71084
43750705	chr1:43750705:T:C	9.3036e-27	-1.41604	-2.31435
43750963	chr1:43750963:C:T	9.3742e-27	-1.41105	-2.31178
43751205	chr1:43751205:T:C	7.98521e-27	-1.50562	-2.37758
43751216	chr1:43751216:G:A	9.28468e-27	-1.40774	-2.32469
43751310	chr1:43751310:G:A	4.04441e-25	-9.89772e-11	0.0417125
43751544	chr1:43751544:A:G	1.63766e-25	-9.89772e-11	-0.862356
43751866	chr1:43751866:C:T	1.75193e-25	-9.89772e-11	-0.794904
43752082	chr1:43752082:G:A	1.0431e-26	-1.44902	-2.16699
43753372	chr1:43753372:T:C	3.63302e-26	-9.89772e-11	-2.36814
43753604	chr1:43753604:T:C	8.03983e-27	-1.50001	-2.37638
43754077	chr1:43754077:G:A	1.73244e-25	-9.89772e-11	-0.806094
43754240	chr1:43754240:A:G	1.74817e-25	-9.89772e-11	-0.797055
43754297	chr1:43754297:A:G	4.43706e-26	-9.89772e-11	-2.16822
43754890	chr1:43754890:C:T	1.74118e-25	-9.89772e-11	-0.801061
43754999	chr1:43754999:G:A	9.16651e-27	-1.40754	-2.3377
43755066	chr1:43755066:T:G	9.24141e-27	-1.40769	-2.32941
43755076	chr1:43755076:G:A	8.42323e-27	-1.45054	-2.37926
43755534	chr1:43755534:C:G	1.75523e-25	-9.89772e-11	-0.793021
43755673	chr1:43755673:G:C	3.69421e-26	-9.89772e-11	-2.35144
43755900	chr1:43755900:G:A	6.27944e-26	-9.89772e-11	-1.82093
43756470	chr1:43756470:T:C	4.27504e-26	-9.89772e-11	-2.20541
43756533	chr1:43756533:A:G	1.25976e-26	-1.44633	-1.98096
43756580	chr1:43756580:CAAAAT:C	1.74737e-25	-9.89772e-11	-0.797512
43756634	chr1:43756634:A:G	4.1277e-26	-9.89772e-11	-2.24049
43756899	chr1:43756899:C:T	9.66994e-27	-1.41083	-2.28094
43756926	chr1:43756926:G:A	8.88559e-27	-1.50771	-2.26865
43757080	chr1:43757080:T:A	1.75478e-25	-9.89772e-11	-0.793278
43757239	chr1:43757239:A:G	1.26723e-26	-1.31566	-2.10572
43757260	chr1:43757260:G:T	1.16038e-25	-9.89772e-11	-1.20688
43757295	chr1:43757295:G:C	3.22293e-25	-9.89772e-11	-0.185332
43757358	chr1:43757358:T:G	3.92812e-26	-9.89772e-11	-2.29005
43757785	chr1:43757785:T:C	1.14112e-26	-1.44874	-2.07746
43758005	chr1:43758005:TAAAC:T	1.09496e-26	-1.45379	-2.11371
43758050	chr1:43758050:T:C	8.70388e-26	-1.49444	-2.88865e-09
43758215	chr1:43758215:A:G	8.92747e-26	-1.46908	-2.88865e-09
43758814	chr1:43758814:G:A	1.70228e-25	-9.89772e-11	-0.823655
43758824	chr1:43758824:C:T	3.62647e-26	-9.89772e-11	-2.36995
43758840	chr1:43758840:A:G	1.75382e-25	-9.89772e-11	-0.79383
43759017	chr1:43759017:G:A	8.86667e-27	-1.40993	-2.36856
43759146	chr1:43759146:CAATA:C	1.64361e-25	-9.89772e-11	-0.858731
43759314	chr1:43759314:T:C	9.48605e-27	-1.39381	-2.31716
43759353	chr1:43759353:A:T	9.63901e-26	-1.39239	-2.88865e-09
43759380	chr1:43759380:A:G	1.89335e-26	-1.41461	-1.60525
43759440	chr1:43759440:T:A	1.74951e-25	-9.89772e-11	-0.796289
43759861	chr1:43759861:T:C	9.16782e-27	-1.4147	-2.3304
43759880	chr1:43759880:T:C	3.58945e-26	-9.89772e-11	-2.38021
43760020	chr1:43760020:G:T	4.12317e-25	0.0609985	-2.88865e-09
43760527	chr1:43760527:A:G	1.76381e-25	-9.89772e-11	-0.788146
43760869	chr1:43760869:A:G	3.63611e-26	-9.89772e-11	-2.36729
43760986	chr1:43760986:A:G	9.64309e-27	-1.38965	-2.3049
43761163	chr1:43761163:C:G	6.29157e-26	-9.89772e-11	-1.819
43761460	chr1:43761460:A:G	3.61623e-26	-9.89772e-11	-2.37278
43761594	chr1:43761594:A:T	3.9654e-26	-9.89772e-11	-2.2806
43761677	chr1:43761677:G:A	6.52234e-26	-9.89772e-11	-1.78298
43762082	chr1:43762082:A:T	8.9878e-26	-1.46234	-2.88865e-09
43762349	chr1:43762349:A:T	3.97113e-26	-9.89772e-11	-2.27916
43762460	chr1:43762460:C:T	3.96097e-26	-9.89772e-11	-2.28172
43763784	chr1:43763784:GGA:G	4.27254e-26	-9.89772e-11	-2.206
43763926	chr1:43763926:G:A	7.99161e-27	-1.50171	-2.38069
43764587	chr1:43764587:G:A	1.83747e-26	-1.23023	-1.81959
43764745	chr1:43764745:G:C	2.07901e-25	-9.89772e-11	-0.623731
43764991	chr1:43764991:A:G	6.28974e-26	-9.89772e-11	-1.81929
43765214	chr1:43765214:G:A	1.84219e-26	-1.20677	-1.84048
43765363	chr1:43765363:C:G	4.11003e-26	-9.89772e-11	-2.24478
43765380	chr1:43765380:C:T	2.86521e-25	-9.89772e-11	-0.302982
43766500	chr1:43766500:A:G	1.03946e-25	-9.89772e-11	-1.31692
43766954	chr1:43766954:A:T	2.08642e-25	-9.89772e-11	-0.620174
43767124	chr1:43767124:G:GT	3.95689e-26	-9.89772e-11	-2.28275
43767255	chr1:43767255:G:A	1.07303e-26	-1.40305	-2.18467
43767788	chr1:43767788:C:T	2.1406e-25	-9.89772e-11	-0.594539
43767861	chr1:43767861:C:T	1.40422e-26	-1.28069	-2.03804
43768116	chr1:43768116:C:T	3.5896e-26	-9.89772e-11	-2.38017
43768260	chr1:43768260:G:T	2.02046e-25	-9.89772e-11	-0.652296
43768287	chr1:43768287:A:T	6.95246e-26	-9.89772e-11	-1.71911
43768292	chr1:43768292:T:A	3.59031e-26	-9.89772e-11	-2.37997
43768405	chr1:43768405:C:T	1.09107e-26	-1.45074	-2.12031
43768849	chr1:43768849:T:A	8.90538e-27	-1.42424	-2.3499
43769463	chr1:43769463:G:A	4.40568e-26	-9.89772e-11	-2.17531
43769694	chr1:43769694:T:G	3.58979e-26	-9.89772e-11	-2.38012
43770335	chr1:43770335:T:G	5.01893e-26	-9.89772e-11	-2.04499
43770435	chr1:43770435:A:G	1.76081e-25	-9.89772e-11	-0.789852
43770443	chr1:43770443:A:G	1.14746e-26	-1.47757	-2.04309
43770919	chr1:43770919:G:A	1.44387e-26	-1.26142	-2.02947
43771418	chr1:43771418:C:T	4.26125e-26	-9.89772e-11	-2.20865
43771449	chr1:43771449:C:T	1.38829e-26	-1.30892	-2.02122
43771608	chr1:43771608:C:T	5.15323e-26	-9.89772e-11	-2.01858
43771794	chr1:43771794:C:T	1.55058e-26	-1.44564	-1.77395
43771954	chr1:43771954:G:A	3.68559e-26	-9.89772e-11	-2.35378
43772110	chr1:43772110:C:T	1.07464e-25	-1.49673	0.213088
43772332	chr1:43772332:G:A	8.96898e-26	-1.46444	-2.88865e-09
43772438	chr1:43772438:C:G	1.82495e-24	1.54851	-2.88865e-09
43772547	chr1:43772547:A:G	8.61528e-27	-1.48809	-2.31916
43772950	chr1:43772950:T:C	4.01635e-26	-9.89772e-11	-2.26784
43773171	chr1:43773171:G:C	1.76081e-25	-9.89772e-11	-0.789852
43774079	chr1:43774079:AAGAC:A	1.35995e-26	-1.19469	-2.15607
43774123	chr1:43774123:A:C	1.96235e-25	-0.681479	-2.88865e-09
43774159	chr1:43774159:A:G	1.77269e-25	-9.89772e-11	-0.783127
43774550	chr1:43774550:G:A	8.38569e-27	-1.46374	-2.37052
43774862	chr1:43774862:T:A	1.00319e-26	-1.44875	-2.20628
43775139	chr1:43775139:A:G	6.29329e-26	-9.89772e-11	-1.81872
43775598	chr1:43775598:A:G	3.63514e-26	-9.89772e-11	-2.36756
43775846	chr1:43775846:T:A	3.68861e-26	-9.89772e-11	-2.35296
43776199	chr1:43776199:C:T	1.09266e-26	-1.49867	-2.07092
43776200	chr1:43776200:G:A	8.56206e-26	-1.51087	-2.88865e-09
43776431	chr1:43776431:G:T	4.20874e-26	-9.89772e-11	-2.22105
43776452	chr1:43776452:T:C	1.69537e-25	-9.89772e-11	-0.827721
43776636	chr1:43776636:T:C	3.96477e-26	-9.89772e-11	-2.28076
43776796	chr1:43776796:G:A	1.74561e-26	-1.27021	-1.83089
43777378	chr1:43777378:T:C	8.2364e-27	-1.4714	-2.38083
43777612	chr1:43777612:C:T	7.94837e-27	-1.50793	-2.37989
43777872	chr1:43777872:A:G	5.99961e-26	-9.89772e-11	-1.86651
43777890	chr1:43777890:A:T	8.54938e-27	-1.50676	-2.30817
43777987	chr1:43777987:C:T	1.17643e-26	-1.49958	-1.99615
43778195	chr1:43778195:T:C	7.95359e-27	-1.50742	-2.37975
43778503	chr1:43778503:T:A	1.76081e-25	-9.89772e-11	-0.789852
43778512	chr1:43778512:C:T	1.13845e-26	-1.49694	-2.0316
43778574	chr1:43778574:A:G	1.78761e-25	-9.89772e-11	-0.774745
43778669	chr1:43778669:G:A	2.01052e-26	-1.37448	-1.58534
43778996	chr1:43778996:G:A	8.43475e-27	-1.50483	-2.3236
43779345	chr1:43779345:A:G	3.59055e-26	-9.89772e-11	-2.3799
43779347	chr1:43779347:A:G	8.7151e-26	-1.49315	-2.88865e-09
43779378	chr1:43779378:T:C	8.46621e-27	-1.50616	-2.31855
43779512	chr1:43779512:T:C	3.31083e-25	-9.89772e-11	-0.158424
43780268	chr1:43780268:C:A	8.42225e-27	-1.50689	-2.32302
43780996	chr1:43780996:A:G	4.00644e-26	-9.89772e-11	-2.27031
43781155	chr1:43781155:T:C	1.7569e-25	-9.89772e-11	-0.792073
43781195	chr1:43781195:G:A	1.94967e-25	-9.89772e-11	-0.687965
43781280	chr1:43781280:C:T	5.26119e-26	-9.89772e-11	-1.99785
43781438	chr1:43781438:C:T	5.12424e-26	-9.89772e-11	-2.02423
43781604	chr1:43781604:G:A	1.83505e-25	-9.89772e-11	-0.748549
43781738	chr1:43781738:G:C	1.99063e-25	-9.89772e-11	-0.667174
43782559	chr1:43782559:A:ACT	8.09524e-27	-1.50694	-2.36258
43782640	chr1:43782640:C:A	1.03631e-25	-1.31996	-2.88865e-09
43782849	chr1:43782849:T:C	1.16145e-25	-9.89772e-11	-1.20596
43782961	chr1:43782961:C:T	4.29409e-26	-9.89772e-11	-2.20097
43783081	chr1:43783081:G:A	2.62335e-26	-0.847819	-1.84594
43783298	chr1:43783298:C:G	5.74941e-26	-9.89772e-11	-1.90911
43783407	chr1:43783407:A:G	5.6804e-26	-9.89772e-11	-1.92119
43783635	chr1:43783635:C:T	3.63279e-26	-9.89772e-11	-2.36821
43783673	chr1:43783673:A:G	1.26954e-26	-1.1531	-2.26646
43783736	chr1:43783736:G:GC	2.30742e-25	-0.519493	-2.88865e-09
43783814	chr1:43783814:A:G	9.77439e-27	-1.48648	-2.19455
43783940	chr1:43783940:G:A	2.50985e-25	-0.435401	-2.88865e-09
43784099	chr1:43784099:T:C	8.99998e-27	-1.44237	-2.3212
43784229	chr1:43784229:C:T	1.17722e-25	-9.89772e-11	-1.19247
43784245	chr1:43784245:G:A	9.23214e-27	-1.42733	-2.31077
43784541	chr1:43784541:C:A	4.44787e-26	-9.89772e-11	-2.16578
43784630	chr1:43784630:T:G	2.98842e-26	-1.20066	-1.3628
43784704	chr1:43784704:T:C	8.81069e-26	-1.48224	-2.88865e-09
43784710	chr1:43784710:T:C	1.76278e-26	-1.25541	-1.83591
43785214	chr1:43785214:T:A	3.96184e-26	-9.89772e-11	-2.2815
43785657	chr1:43785657:G:A	3.87102e-26	-9.89772e-11	-2.30469
43785680	chr1:43785680:G:A	9.54173e-27	-1.39414	-2.31097
43786579	chr1:43786579:C:T	1.03636e-25	-1.31991	-2.88865e-09
43786588	chr1:43786588:C:T	9.07068e-26	-1.45316	-2.88865e-09
43786875	chr1:43786875:C:A	7.93997e-27	-1.5106	-2.37828
43787237	chr1:43787237:C:T	1.81895e-26	-1.42567	-1.63427
43787400	chr1:43787400:T:G	1.17071e-25	-9.89772e-11	-1.19802
43787489	chr1:43787489:C:T	7.81537e-26	-9.89772e-11	-1.60212
43787627	chr1:43787627:G:A	1.41708e-26	-1.43194	-1.87767
43788474	chr1:43788474:G:A	1.3601e-26	-1.36286	-1.98778
43788609	chr1:43788609:C:G	1.16224e-26	-1.26075	-2.24711
43788731	chr1:43788731:G:A	9.63134e-27	-1.31722	-2.37855
43788843	chr1:43788843:C:T	1.77463e-26	-1.42772	-1.6569
43788915	chr1:43788915:G:A	2.505e-26	-0.435186	-2.30474
43789405	chr1:43789405:GTGA:G	3.80783e-26	-9.89772e-11	-2.32115
43789604	chr1:43789604:C:T	1.29673e-26	-1.44118	-1.95718
43789609	chr1:43789609:G:C	1.82037e-26	-1.49864	-1.56053
43790016	chr1:43790016:G:A	3.61492e-26	-9.89772e-11	-2.37314
43790258	chr1:43790258:T:G	1.92406e-26	-1.50786	-1.49591
43790787	chr1:43790787:C:T	1.35333e-26	-1.37902	-1.97662
43790851	chr1:43790851:T:G	1.63432e-26	-1.50078	-1.66621
43791011	chr1:43791011:A:C	9.49477e-27	-1.33583	-2.37422
43791148	chr1:43791148:C:G	1.81834e-26	-1.44359	-1.61669
43791300	chr1:43791300:C:T	1.47432e-25	-9.89772e-11	-0.967427
43791416	chr1:43791416:TTTGA:T	1.39106e-26	-1.50463	-1.82351
43791425	chr1:43791425:A:T	4.76107e-26	-9.89772e-11	-2.09774
43792353	chr1:43792353:A:AGT	1.30854e-26	-1.41823	-1.97107
43792704	chr1:43792704:A:G	3.59133e-26	-9.89772e-11	-2.37969
43793050	chr1:43793050:A:C	4.49274e-26	-9.89772e-11	-2.15575
43793260	chr1:43793260:G:A	1.91329e-26	-1.38795	-1.62143
43793853	chr1:43793853:C:T	2.00886e-25	-9.89772e-11	-0.658058
43793925	chr1:43793925:T:A	3.58689e-26	-9.89772e-11	-2.38092
43794441	chr1:43794441:ACT:A	1.83711e-26	-1.37939	-1.67062
43794558	chr1:43794558:A:G	9.40822e-27	-1.49556	-2.22365
43794641	chr1:43794641:C:G	1.38367e-26	-1.33346	-2.00001
43794789	chr1:43794789:T:C	3.13288e-25	-0.213671	-2.88865e-09
43795524	chr1:43795524:G:A	1.37334e-26	-1.3205	-2.02046
43795537	chr1:43795537:T:C	1.77813e-26	-1.40615	-1.67649
43797029	chr1:43797029:A:C	4.76834e-26	-9.89772e-11	-2.09621
43797394	chr1:43797394:A:G	3.58722e-26	-9.89772e-11	-2.38083
43797945	chr1:43797945:G:A	1.40431e-26	-1.39902	-1.91965
43798043	chr1:43798043:G:C	1.44198e-26	-1.40531	-1.88688
43798659	chr1:43798659:T:C	3.64206e-26	-9.89772e-11	-2.36566
43798764	chr1:43798764:T:C	9.01888e-27	-1.47262	-2.28885
43798827	chr1:43798827:G:A	1.12017e-26	-1.33122	-2.21351
43799114	chr1:43799114:T:C	1.62261e-25	-0.871588	-2.88865e-09
43799423	chr1:43799423:G:A	9.70498e-26	-1.38557	-2.88865e-09
43799776	chr1:43799776:C:A	4.67408e-26	-9.89772e-11	-2.11618
43799796	chr1:43799796:C:T	1.34465e-26	-1.32543	-2.03664
43799984	chr1:43799984:T:C	1.67016e-26	-1.26185	-1.88344
43800524	chr1:43800524:G:A	1.33187e-26	-1.42417	-1.94745
43800639	chr1:43800639:G:A	1.38492e-26	-1.41512	-1.91745
43800749	chr1:43800749:A:G	1.32485e-26	-1.30878	-2.06813
43800994	chr1:43800994:A:G	3.69678e-26	-9.89772e-11	-2.35075
43801119	chr1:43801119:A:G	1.70005e-25	-9.89772e-11	-0.824967
43801731	chr1:43801731:A:G	1.00343e-25	-1.3522	-2.88865e-09
43801997	chr1:43801997:G:C	2.77807e-26	-1.17903	-1.45742
43802140	chr1:43802140:C:T	8.94905e-27	-1.48278	-2.28647
43802341	chr1:43802341:T:C	8.99237e-27	-1.48401	-2.28041
43802548	chr1:43802548:C:T	2.80246e-26	-0.993392	-1.63432
43803028	chr1:43803028:T:C	8.19886e-27	-1.48987	-2.36692
43803114	chr1:43803114:C:T	8.21325e-27	-1.48615	-2.36889
43804639	chr1:43804639:T:C	8.2663e-27	-1.48898	-2.35963
43804702	chr1:43804702:A:G	4.71529e-26	-9.89772e-11	-2.1074
43805591	chr1:43805591:A:G	3.69862e-26	-9.89772e-11	-2.35025
43805985	chr1:43805985:T:C	9.35439e-27	-1.36745	-2.3575
43806024	chr1:43806024:G:A	3.60676e-26	-9.89772e-11	-2.3754
43806858	chr1:43806858:G:A	1.5058e-26	-1.32874	-1.92014
43807308	chr1:43807308:C:T	4.58968e-26	-9.89772e-11	-2.1344
43807423	chr1:43807423:A:AATAAATAC	4.60988e-26	-9.89772e-11	-2.13001
43807526	chr1:43807526:G:A	1.16588e-26	-1.31845	-2.18627
43808763	chr1:43808763:G:C	1.40675e-26	-1.20192	-2.11501
43808888	chr1:43808888:T:C	9.56294e-26	-1.40031	-2.88865e-09
43808905	chr1:43808905:A:G	3.19751e-25	-9.89772e-11	-0.193251
43809028	chr1:43809028:C:T	1.50255e-26	-1.15364	-2.0974
43809283	chr1:43809283:TC:T	3.58882e-26	-9.89772e-11	-2.38039
43809705	chr1:43809705:AG:A	1.32049e-26	-1.36326	-2.01694
43809770	chr1:43809770:G:A	1.20106e-26	-1.28596	-2.18904
43809924	chr1:43809924:T:C	2.33005e-26	-1.08712	-1.7252
43810015	chr1:43810015:A:G	1.37556e-26	-1.35623	-1.98312
43810176	chr1:43810176:A:C	4.65034e-26	-9.89772e-11	-2.12127
43810391	chr1:43810391:C:T	1.31303e-26	-1.35603	-2.02984
43810392	chr1:43810392:G:A	3.65763e-26	-9.89772e-11	-2.36139
43810401	chr1:43810401:G:A	1.04133e-25	-1.31512	-2.88865e-09
43810921	chr1:43810921:CT:C	3.58993e-26	-9.89772e-11	-2.38008
43811083	chr1:43811083:T:A	1.18959e-25	-1.18201	-2.88865e-09
43811143	chr1:43811143:TTGCCATTTCCAAACTTAGAG:T	4.92936e-26	-9.89772e-11	-2.063
43811427	chr1:43811427:T:C	8.67156e-27	-1.44006	-2.36068
43811497	chr1:43811497:TG:T	1.38898e-26	-1.35404	-1.97561
43811876	chr1:43811876:C:T	1.2712e-26	-1.30392	-2.11433
43812074	chr1:43812074:C:T	9.14939e-27	-1.44592	-2.30118
43812169	chr1:43812169:T:C	3.97587e-26	-9.89772e-11	-2.27797
43812276	chr1:43812276:G:C	2.47729e-26	-1.27295	-1.47809
43812586	chr1:43812586:G:A	3.58772e-26	-9.89772e-11	-2.38069
43813050	chr1:43813050:G:A	1.46835e-26	-1.14441	-2.12966
43813551	chr1:43813551:G:C	1.36293e-26	-1.3521	-1.99647
43813917	chr1:43813917:A:G	3.6344e-26	-9.89772e-11	-2.36777
43813986	chr1:43813986:T:C	1.80671e-25	-9.89772e-11	-0.764117
43814039	chr1:43814039:T:C	8.46008e-27	-1.45035	-2.37509
43814709	chr1:43814709:A:T	1.75174e-26	-1.2757	-1.8219
43815310	chr1:43815310:T:C	3.86719e-26	-9.89772e-11	-2.30568
43815980	chr1:43815980:G:T	4.43421e-26	-9.89772e-11	-2.16886
43816030	chr1:43816030:A:G	4.11341e-26	-9.89772e-11	-2.24396
43816506	chr1:43816506:G:A	4.67757e-26	-9.89772e-11	-2.11543
43816532	chr1:43816532:G:A	1.10295e-26	-1.36392	-2.1963
43816683	chr1:43816683:T:C	8.59904e-27	-1.44625	-2.3629
43816944	chr1:43816944:C:T	4.23171e-26	-9.89772e-11	-2.2156
43817080	chr1:43817080:A:T	3.72336e-25	-9.89772e-11	-0.0409964
43818237	chr1:43818237:G:A	1.08842e-26	-1.32531	-2.24817
43818676	chr1:43818676:G:A	1.50092e-26	-1.22434	-2.0278
43819106	chr1:43819106:C:T	2.45181e-26	-1.28512	-1.47626
43819187	chr1:43819187:C:T	1.48063e-26	-1.22209	-2.04365
43819372	chr1:43819372:C:T	5.54288e-26	-9.89772e-11	-1.94569
43820989	chr1:43820989:C:T	4.04885e-26	-9.89772e-11	-2.25978
43821260	chr1:43821260:G:C	1.33374e-26	-1.0877	-2.28253
43821403	chr1:43821403:G:A	6.23243e-26	-9.89772e-11	-1.82844
43821444	chr1:43821444:T:G	1.92029e-26	-1.4758	-1.52994
43821476	chr1:43821476:C:T	3.34359e-26	-1.50893	-0.94223
43821514	chr1:43821514:C:T	2.92207e-26	-1.39822	-1.18769
43821694	chr1:43821694:G:A	5.41158e-26	-9.89772e-11	-1.96967
43821742	chr1:43821742:G:T	3.03282e-26	-1.42507	-1.12364
43822519	chr1:43822519:C:T	1.1468e-24	-9.89772e-11	1.08394
43823408	chr1:43823408:G:A	1.18882e-26	-1.23853	-2.24672
43823725	chr1:43823725:A:G	1.2206e-26	-1.2987	-2.16016
43824064	chr1:43824064:C:A	4.40606e-25	-9.89772e-11	0.127357
43824326	chr1:43824326:A:T	3.1661e-26	-1.32381	-1.18189
43824858	chr1:43824858:A:G	1.12287e-26	-1.33681	-2.20552
43825473	chr1:43825473:T:A	3.7143e-26	-9.89772e-11	-2.34602
43825519	chr1:43825519:G:A	3.1351e-26	-1.27163	-1.24392
43826726	chr1:43826726:A:G	3.74836e-26	-9.89772e-11	-2.33689
43827018	chr1:43827018:T:C	9.17491e-27	-1.48227	-2.26205
43827317	chr1:43827317:C:T	1.28522e-26	-1.27788	-2.1294
43828509	chr1:43828509:T:G	4.91376e-26	-9.89772e-11	-2.06617
43828556	chr1:43828556:A:G	1.11682e-26	-1.30939	-2.23833
43828739	chr1:43828739:C:A	1.19608e-26	-1.26877	-2.21039
43828956	chr1:43828956:A:G	5.41515e-26	-9.89772e-11	-1.96901
43829248	chr1:43829248:T:A	1.169e-26	-1.25742	-2.24464
43831465	chr1:43831465:A:G	4.30893e-26	-9.89772e-11	-2.19752
43831711	chr1:43831711:G:T	4.2606e-26	-9.89772e-11	-2.2088
43831880	chr1:43831880:C:T	4.26011e-26	-9.89772e-11	-2.20891
43831901	chr1:43831901:A:C	1.43536e-26	-1.3794	-1.91739
43832001	chr1:43832001:T:C	1.02802e-26	-1.25064	-2.37993
43832165	chr1:43832165:G:A	3.59822e-26	-9.89772e-11	-2.37777
43832425	chr1:43832425:C:T	8.98143e-26	-9.89772e-11	-1.46305
43832878	chr1:43832878:C:T	9.92129e-27	-1.28516	-2.38095
43832931	chr1:43832931:T:C	4.03981e-26	-9.89772e-11	-2.26201
43833232	chr1:43833232:T:G	4.30313e-26	-9.89772e-11	-2.19887
43833544	chr1:43833544:G:A	1.09625e-26	-1.18702	-2.3793
43833902	chr1:43833902:C:T	1.08209e-26	-1.20035	-2.37897
43833920	chr1:43833920:C:T	1.26296e-26	-1.12535	-2.29941
43834023	chr1:43834023:C:T	2.69253e-26	-1.30981	-1.35791
43834787	chr1:43834787:C:T	1.45162e-25	-9.89772e-11	-0.982943
43834854	chr1:43834854:A:C	1.79188e-26	-1.46997	-1.60498
43835511	chr1:43835511:C:G	3.6328e-26	-9.89772e-11	-2.36821
43836115	chr1:43836115:A:G	5.45544e-26	-9.89772e-11	-1.96159
43836148	chr1:43836148:C:T	1.79823e-26	-1.46359	-1.60781
43836369	chr1:43836369:G:A	3.58858e-26	-9.89772e-11	-2.38045
43836640	chr1:43836640:T:C	1.04104e-26	-1.25304	-2.36495
43836656	chr1:43836656:G:A	9.63576e-26	-1.39273	-2.88865e-09
43836876	chr1:43836876:A:G	4.30936e-26	-9.89772e-11	-2.19742
43836975	chr1:43836975:CT:C	1.58855e-26	-1.33051	-1.86488
43837423	chr1:43837423:A:G	1.26283e-25	-1.12227	-2.88865e-09
43837594	chr1:43837594:A:G	1.32551e-26	-1.40567	-1.97074
43837949	chr1:43837949:G:A	2.27187e-25	-0.535021	-2.88865e-09
43839042	chr1:43839042:A:G	3.80949e-26	-9.89772e-11	-2.32071
43840008	chr1:43840008:G:C	1.54221e-25	-9.89772e-11	-0.922405
43840121	chr1:43840121:G:A	4.6234e-24	2.47809	-2.88865e-09
43840390	chr1:43840390:C:G	3.62216e-26	-9.89772e-11	-2.37114
43840448	chr1:43840448:A:G	1.36358e-26	-1.35673	-1.99136
43840724	chr1:43840724:G:A	8.56816e-26	-1.51016	-2.88865e-09
43840750	chr1:43840750:C:T	1.47387e-26	-1.37252	-1.89779
43840887	chr1:43840887:T:C	2.59421e-26	-1.29028	-1.41464
43843195	chr1:43843195:A:G	1.93621e-26	-1.4439	-1.55358
43843215	chr1:43843215:T:A	1.83574e-26	-1.47757	-1.5732
43843731	chr1:43843731:T:C	2.99229e-25	-9.89772e-11	-0.259584
43845072	chr1:43845072:C:T	1.47312e-26	-1.37708	-1.89375
43845179	chr1:43845179:C:T	4.56562e-26	-9.89772e-11	-2.13965
43845203	chr1:43845203:G:A	1.45935e-26	-1.36396	-1.91626
43845480	chr1:43845480:T:C	3.71767e-26	-9.89772e-11	-2.34511
43846437	chr1:43846437:A:G	9.31141e-27	-1.37002	-2.35953
43846895	chr1:43846895:A:G	1.04622e-26	-1.23662	-2.3764
43846966	chr1:43846966:T:G	3.59477e-26	-9.89772e-11	-2.37873
43847170	chr1:43847170:T:C	2.71572e-26	-1.48748	-1.17167
43847235	chr1:43847235:G:A	3.72366e-26	-9.89772e-11	-2.3435
43847273	chr1:43847273:A:G	3.84297e-25	-9.89772e-11	-0.00937869
43847627	chr1:43847627:G:C	1.03867e-26	-1.24693	-2.37334
43847731	chr1:43847731:C:T	3.96686e-26	-9.89772e-11	-2.28023
43848047	chr1:43848047:A:G	3.59558e-26	-9.89772e-11	-2.3785
43848159	chr1:43848159:A:C	5.23621e-25	-9.89772e-11	0.299974
43848369	chr1:43848369:G:A	8.41685e-27	-1.49818	-2.33238
43848391	chr1:43848391:C:T	3.88492e-26	-9.89772e-11	-2.30111
43848848	chr1:43848848:C:G	4.23752e-26	-9.89772e-11	-2.21423
43848881	chr1:43848881:A:G	3.64603e-26	-1.51036	-0.854206
43849235	chr1:43849235:G:A	4.15518e-26	-9.89772e-11	-2.23385
43849441	chr1:43849441:G:C	3.34076e-26	-1.49886	-0.953147
43849507	chr1:43849507:G:A	2.77685e-26	-0.281003	-2.35589
43850715	chr1:43850715:C:G	8.70615e-27	-1.48377	-2.313
43850906	chr1:43850906:T:C	8.69455e-27	-1.4797	-2.3184
43850989	chr1:43850989:G:T	3.59083e-26	-9.89772e-11	-2.37983
43851689	chr1:43851689:C:G	6.03019e-26	-9.89772e-11	-1.86143
43851813	chr1:43851813:A:C	8.09227e-27	-1.49524	-2.37465
43851873	chr1:43851873:C:T	4.04611e-26	-1.50898	-0.751471
43852166	chr1:43852166:C:G	1.00548e-26	-1.50905	-2.14369
43852639	chr1:43852639:G:T	4.09866e-26	-9.89772e-11	-2.24755
43852811	chr1:43852811:C:T	3.90151e-26	-1.51023	-0.786621
43853335	chr1:43853335:A:G	3.46978e-26	-1.51076	-0.903361
43853420	chr1:43853420:T:C	6.13286e-26	-9.89772e-11	-1.84455
43853585	chr1:43853585:C:T	4.10177e-26	-9.89772e-11	-2.24679
43853701	chr1:43853701:G:A	3.52132e-26	-1.51086	-0.888509
43854117	chr1:43854117:A:C	1.36776e-25	-1.04245	-2.88865e-09
43854442	chr1:43854442:A:G	3.64977e-26	-9.89772e-11	-2.36354
43854577	chr1:43854577:G:C	2.31869e-26	-1.51044	-1.30677
43854740	chr1:43854740:A:G	7.95278e-27	-1.51079	-2.37648
43854804	chr1:43854804:C:A	2.36247e-26	-1.25384	-1.54467
43855318	chr1:43855318:C:G	3.58742e-26	-9.89772e-11	-2.38078
43855482	chr1:43855482:C:T	3.92861e-26	-9.89772e-11	-2.28992
43855546	chr1:43855546:G:T	3.86434e-26	-1.51011	-0.796304
43855589	chr1:43855589:G:A	3.69448e-25	-0.0487832	-2.88865e-09
43855652	chr1:43855652:A:G	6.34133e-26	-9.89772e-11	-1.81112
43856040	chr1:43856040:G:A	3.59196e-26	-9.89772e-11	-2.37951
43856498	chr1:43856498:T:C	3.95865e-26	-9.89772e-11	-2.28231
43856528	chr1:43856528:G:C	1.42166e-26	-1.46414	-1.84224
43856548	chr1:43856548:A:G	3.51313e-26	-1.50513	-0.896569
43856731	chr1:43856731:C:T	1.62798e-25	-9.89772e-11	-0.868282
43856815	chr1:43856815:T:C	8.64034e-27	-1.48844	-2.31591
43857369	chr1:43857369:A:C	4.50311e-26	-9.89772e-11	-2.15344
43857803	chr1:43857803:G:A	2.82707e-26	-1.46255	-1.15642
43858064	chr1:43858064:T:C	1.45771e-26	-1.27098	-2.01036
43858388	chr1:43858388:G:A	1.47354e-26	-1.27231	-1.99823
43859224	chr1:43859224:A:G	6.81455e-26	-9.89772e-11	-1.73915
43859737	chr1:43859737:G:A	8.28722e-27	-1.47013	-2.37595
43859876	chr1:43859876:C:T	2.92675e-26	-1.47396	-1.11036
43860323	chr1:43860323:A:G	3.60208e-26	-1.51083	-0.865873
43860995	chr1:43860995:C:T	3.59281e-26	-9.89772e-11	-2.37927
43861409	chr1:43861409:T:A	3.7036e-26	-9.89772e-11	-2.3489
43861434	chr1:43861434:GCTGTCAGGACTTGTATAGA:G	7.99675e-27	-1.51083	-2.37093
43861680	chr1:43861680:G:T	2.23129e-26	-1.49031	-1.36532
43861773	chr1:43861773:A:T	1.766e-26	-1.41873	-1.67076
43861797	chr1:43861797:G:A	6.34774e-26	-9.89772e-11	-1.81011
43863987	chr1:43863987:CT:C	1.02703e-26	-1.27812	-2.35342
43864131	chr1:43864131:C:T	1.77755e-26	-1.25111	-1.83187
43864782	chr1:43864782:G:A	5.87881e-26	-9.89772e-11	-1.88685
43865221	chr1:43865221:T:C	2.72926e-26	-0.919762	-1.73442
43865911	chr1:43865911:C:T	5.84405e-26	-9.89772e-11	-1.89279
43866412	chr1:43866412:G:A	1.28222e-26	-1.23743	-2.17219
```
