## Supplementary material for "Characterization of shared and ancestry-specific signals driving complex traits using multi-ancestry fine-mapping": susiex_nc2.cs80.cs

```
CS_ID	SNP	BP	REF_ALLELE	ALT_ALLELE	REF_FRQ	BETA	SE	-LOG10P	CS_PIP	OVRL_PIP
1	chr1:43366414:G:A	43366414	NA,A	NA,G	NA,1	NA,-inf	NA,inf	NA,26.1717	0.336412	0.336412
1	chr1:43356717:A:G	43356717	NA,G	NA,A	NA,1	NA,-inf	NA,inf	NA,26.1382	0.303771	0.303772
1	chr1:43362409:T:G	43362409	NA,G	NA,T	NA,1	NA,-inf	NA,inf	NA,26.0187	0.23073	0.23073
2	chr1:43339569:A:G	43339569	G,G	A,A	1,1	-inf,-inf	inf,inf	3.88029,2.76679	0.234417	0.234417
2	chr1:43377931:G:T	43377931	T,T	G,G	1,1	-inf,-inf	inf,inf	3.31309,3.08512	0.222235	0.222235
2	chr1:43338997:G:T	43338997	T,T	G,G	1,1	-inf,-inf	inf,inf	3.76152,2.79881	0.196749	0.196749
2	chr1:43450722:G:A	43450722	A,A	G,G	1,1	-inf,-inf	inf,inf	3.95209,2.89712	0.141528	0.141528
2	chr1:43295937:C:T	43295937	NA,T	NA,C	NA,1	NA,-inf	NA,inf	NA,5.34698	0.088576	0.088576
```
