## Supplementary material for "Characterization of shared and ancestry-specific signals driving complex traits using multi-ancestry fine-mapping": susiex_nc2.cs80.snp

```
BP	SNP	PIP(CS1)	LogBF(CS1,Pop1)	LogBF(CS1,Pop2)	PIP(CS2)	LogBF(CS2,Pop1)	LogBF(CS2,Pop2)
42835783	chr1:42835783:G:A	1.42197e-26	-1.46743	-2.88865e-09	8.84158e-07	-1.45574	-2.88865e-09
42836504	chr1:42836504:G:A	5.75491e-27	-9.89772e-11	-2.37201	3.67218e-07	-9.89772e-11	-2.33442
42836720	chr1:42836720:G:A	5.71067e-27	-9.89772e-11	-2.37972	3.68164e-07	-9.89772e-11	-2.33185
42837445	chr1:42837445:C:T	7.93341e-27	-9.89772e-11	-2.05098	4.4748e-07	-9.89772e-11	-2.13675
42837865	chr1:42837865:G:A	1.46788e-27	-1.38914	-2.34911	9.7123e-08	-1.33956	-2.32484
42837909	chr1:42837909:C:T	6.88057e-27	-9.89772e-11	-2.19336	5.65755e-07	-9.89772e-11	-1.90222
42838302	chr1:42838302:C:T	7.63909e-27	-9.89772e-11	-2.08878	5.53969e-07	-9.89772e-11	-1.92327
42838370	chr1:42838370:G:A	6.76507e-27	-9.89772e-11	-2.21029	4.58024e-07	-9.89772e-11	-2.11346
42838503	chr1:42838503:C:A	6.04611e-27	-9.89772e-11	-2.32264	3.98384e-07	-9.89772e-11	-2.25296
42838606	chr1:42838606:G:A	5.80798e-27	-9.89772e-11	-2.36283	3.56154e-07	-9.89772e-11	-2.36501
42838954	chr1:42838954:C:G	5.71906e-27	-9.89772e-11	-2.37826	3.69474e-07	-9.89772e-11	-2.3283
42839250	chr1:42839250:T:C	5.77357e-27	-9.89772e-11	-2.36877	3.50999e-07	-9.89772e-11	-2.37959
42839349	chr1:42839349:T:C	5.75649e-27	-9.89772e-11	-2.37173	3.51546e-07	-9.89772e-11	-2.37804
42839736	chr1:42839736:TACA:T	1.58356e-27	-1.39662	-2.26577	1.01943e-07	-1.34065	-2.27531
42840061	chr1:42840061:TC:T	5.76873e-27	-9.89772e-11	-2.36961	3.5948e-07	-9.89772e-11	-2.35572
42840082	chr1:42840082:G:A	2.87853e-27	-1.0754	-1.98938	2.10228e-07	-0.916559	-1.97563
42840565	chr1:42840565:T:C	5.76767e-27	-9.89772e-11	-2.36979	3.59579e-07	-9.89772e-11	-2.35544
42840829	chr1:42840829:C:T	5.71545e-27	-9.89772e-11	-2.37889	3.67476e-07	-9.89772e-11	-2.33372
42841509	chr1:42841509:T:C	7.40719e-27	-9.89772e-11	-2.11961	4.89113e-07	-9.89772e-11	-2.04778
42841961	chr1:42841961:G:A	3.72675e-27	-1.15622	-1.65031	2.87915e-07	-1.01067	-1.56704
42842153	chr1:42842153:C:G	7.14519e-27	-9.89772e-11	-2.15562	3.97124e-07	-9.89772e-11	-2.25613
42842579	chr1:42842579:T:C	6.77196e-27	-9.89772e-11	-2.20927	4.58681e-07	-9.89772e-11	-2.11202
42843496	chr1:42843496:A:G	6.8482e-27	-9.89772e-11	-2.19807	3.84188e-07	-9.89772e-11	-2.28924
42843538	chr1:42843538:G:A	5.93864e-27	-9.89772e-11	-2.34058	3.51423e-07	-9.89772e-11	-2.37839
42843712	chr1:42843712:G:GT	2.20436e-27	-1.03656	-2.29506	1.5035e-07	-0.911695	-2.31572
42843877	chr1:42843877:G:A	4.17497e-27	-0.488393	-2.20456	2.27996e-07	-0.563444	-2.2476
42844171	chr1:42844171:G:C	5.78336e-27	-9.89772e-11	-2.36708	3.55132e-07	-9.89772e-11	-2.36789
42844294	chr1:42844294:C:T	5.84962e-27	-9.89772e-11	-2.35568	3.533e-07	-9.89772e-11	-2.37306
42844354	chr1:42844354:T:C	6.07518e-27	-9.89772e-11	-2.31785	3.54191e-07	-9.89772e-11	-2.37054
42844476	chr1:42844476:AG:A	2.16876e-26	-9.89772e-11	-1.04532	1.38153e-06	-9.89772e-11	-1.00943
42844656	chr1:42844656:A:G	6.06084e-27	-9.89772e-11	-2.32021	3.53825e-07	-9.89772e-11	-2.37157
42844758	chr1:42844758:A:G	6.07573e-27	-9.89772e-11	-2.31776	3.54176e-07	-9.89772e-11	-2.37058
42844968	chr1:42844968:A:G	3.13521e-27	-0.599302	-2.38006	2.15803e-07	-0.51158	-2.35443
42845112	chr1:42845112:T:C	5.71029e-27	-9.89772e-11	-2.37979	3.69255e-07	-9.89772e-11	-2.32889
42845494	chr1:42845494:A:G	3.46032e-27	-0.918275	-1.96242	2.1609e-07	-0.851612	-2.01307
42845519	chr1:42845519:T:TATACACATGTATGTGTATTATACATGTATATATGTAC	6.97249e-27	-9.89772e-11	-2.18009	4.7483e-07	-9.89772e-11	-2.07742
42845581	chr1:42845581:ATATT:A	6.59806e-27	-9.89772e-11	-2.23528	3.70481e-07	-9.89772e-11	-2.32557
42845611	chr1:42845611:ATATG:A	6.16512e-27	-9.89772e-11	-2.30315	3.56688e-07	-9.89772e-11	-2.36352
42845892	chr1:42845892:A:G	3.76006e-27	-0.426347	-2.37128	2.51273e-07	-0.336017	-2.37782
42846122	chr1:42846122:C:T	1.24807e-26	-9.89772e-11	-1.59787	6.73842e-07	-9.89772e-11	-1.72738
42846254	chr1:42846254:T:C	6.07518e-27	-9.89772e-11	-2.31785	3.54191e-07	-9.89772e-11	-2.37054
42846345	chr1:42846345:G:T	1.92717e-26	-9.89772e-11	-1.16342	1.22512e-06	-9.89772e-11	-1.12959
42846371	chr1:42846371:AC:A	5.71203e-27	-9.89772e-11	-2.37948	3.59933e-07	-9.89772e-11	-2.35446
42846486	chr1:42846486:T:C	5.74993e-27	-9.89772e-11	-2.37287	3.53129e-07	-9.89772e-11	-2.37354
42846492	chr1:42846492:G:C	9.7315e-27	-9.89772e-11	-1.84669	5.4659e-07	-9.89772e-11	-1.93668
42846495	chr1:42846495:G:A	5.96292e-27	-9.89772e-11	-2.3365	3.53269e-07	-9.89772e-11	-2.37315
42846526	chr1:42846526:G:A	2.20533e-26	-9.89772e-11	-1.0286	1.40333e-06	-9.89772e-11	-0.993771
42846946	chr1:42846946:C:T	1.05776e-26	-9.89772e-11	-1.76332	5.86117e-07	-9.89772e-11	-1.86686
42847071	chr1:42847071:A:ACACTTCTGGCAGCCTTTGC	1.48277e-26	-9.89772e-11	-1.42556	8.27595e-07	-9.89772e-11	-1.52185
42847752	chr1:42847752:T:G	5.7538e-26	-9.89772e-11	-0.0696145	7.57986e-06	-9.89772e-11	0.692874
42848139	chr1:42848139:C:T	6.92974e-27	-9.89772e-11	-2.18624	4.71941e-07	-9.89772e-11	-2.08352
42848230	chr1:42848230:G:A	4.78565e-27	-0.349448	-2.20699	2.81885e-07	-0.413858	-2.18502
42849480	chr1:42849480:G:A	5.79739e-27	-9.89772e-11	-2.36465	3.54203e-07	-9.89772e-11	-2.37051
42849840	chr1:42849840:A:G	6.7914e-27	-9.89772e-11	-2.2064	4.60305e-07	-9.89772e-11	-2.10849
42849861	chr1:42849861:G:A	2.3594e-26	-9.89772e-11	-0.961067	1.171e-06	-9.89772e-11	-1.17476
42850121	chr1:42850121:T:C	5.74518e-27	-9.89772e-11	-2.3737	3.63758e-07	-9.89772e-11	-2.34389
42850295	chr1:42850295:G:A	5.33218e-27	-0.794587	-1.65371	4.37761e-07	-0.596936	-1.56177
42850599	chr1:42850599:T:C	7.09845e-27	-9.89772e-11	-2.16218	3.87161e-07	-9.89772e-11	-2.28154
42852104	chr1:42852104:C:T	7.78869e-27	-9.89772e-11	-2.06939	4.55385e-07	-9.89772e-11	-2.11923
42852122	chr1:42852122:G:A	2.43452e-27	-0.917093	-2.31522	1.83687e-07	-0.837591	-2.18955
42852567	chr1:42852567:A:G	5.77247e-27	-9.89772e-11	-2.36896	3.50401e-07	-9.89772e-11	-2.3813
42852807	chr1:42852807:C:T	5.73533e-27	-9.89772e-11	-2.37542	3.51032e-07	-9.89772e-11	-2.3795
42853576	chr1:42853576:T:C	6.3703e-27	-9.89772e-11	-2.27041	3.50967e-07	-9.89772e-11	-2.37968
42853710	chr1:42853710:C:T	1.32115e-26	-9.89772e-11	-1.54097	9.23533e-07	-9.89772e-11	-1.41217
42853771	chr1:42853771:G:A	2.48494e-26	-9.89772e-11	-0.909225	7.05204e-07	-9.89772e-11	-1.68189
42853829	chr1:42853829:A:G	8.6062e-27	-9.89772e-11	-1.96958	4.77811e-07	-9.89772e-11	-2.07116
42854080	chr1:42854080:T:C	7.18358e-27	-9.89772e-11	-2.15026	6.53878e-07	-9.89772e-11	-1.75746
42854166	chr1:42854166:A:G	1.34016e-27	-1.46729	-2.36198	7.84762e-08	-1.50481	-2.37277
42854600	chr1:42854600:T:C	6.84249e-27	-9.89772e-11	-2.19891	4.09715e-07	-9.89772e-11	-2.22492
42854608	chr1:42854608:A:G	7.58096e-27	-9.89772e-11	-2.09642	6.67713e-07	-9.89772e-11	-1.73652
42854728	chr1:42854728:T:C	3.36986e-27	-0.695569	-2.21162	2.58437e-07	-0.558909	-2.12682
42854800	chr1:42854800:C:T	6.49548e-27	-9.89772e-11	-2.25095	3.50386e-07	-9.89772e-11	-2.38134
42854933	chr1:42854933:CA:C	4.40599e-27	-1.29592	-1.34317	3.26927e-07	-1.21391	-1.23673
42854960	chr1:42854960:G:A	1.32268e-27	-1.47396	-2.36844	7.85729e-08	-1.50724	-2.36911
42855530	chr1:42855530:C:T	9.40653e-27	-9.89772e-11	-1.88066	6.43743e-07	-9.89772e-11	-1.77308
42855705	chr1:42855705:A:C	5.94819e-27	-9.89772e-11	-2.33897	4.33727e-07	-9.89772e-11	-2.16796
42855755	chr1:42855755:G:A	7.19691e-27	-9.89772e-11	-2.14841	6.63393e-07	-9.89772e-11	-1.74301
42855805	chr1:42855805:G:A	2.86936e-27	-0.912906	-2.15506	1.91221e-07	-0.78163	-2.20532
42856107	chr1:42856107:A:G	1.05191e-26	-9.89772e-11	-1.76887	5.98076e-07	-9.89772e-11	-1.84666
42856324	chr1:42856324:A:G	6.24133e-27	-9.89772e-11	-2.29087	3.62154e-07	-9.89772e-11	-2.34831
42856353	chr1:42856353:G:C	9.16495e-27	-9.89772e-11	-1.90667	6.32218e-07	-9.89772e-11	-1.79114
42856670	chr1:42856670:C:T	6.20732e-27	-9.89772e-11	-2.29633	3.51968e-07	-9.89772e-11	-2.37684
42857130	chr1:42857130:C:T	8.07696e-27	-9.89772e-11	-2.03304	5.27167e-07	-9.89772e-11	-1.97286
42857277	chr1:42857277:C:T	1.00953e-26	-9.89772e-11	-1.80999	5.81776e-07	-9.89772e-11	-1.87429
42857287	chr1:42857287:C:T	2.82241e-27	-1.23214	-1.85232	1.5513e-07	-1.23006	-1.96606
42857582	chr1:42857582:C:T	7.15803e-27	-9.89772e-11	-2.15383	6.22441e-07	-9.89772e-11	-1.80673
42857949	chr1:42857949:T:C	9.0971e-27	-9.89772e-11	-1.9141	5.65095e-07	-9.89772e-11	-1.90338
42858007	chr1:42858007:T:C	2.80239e-27	-0.755919	-2.33567	1.97536e-07	-0.609194	-2.34526
42858030	chr1:42858030:T:C	2.81029e-27	-0.737939	-2.35083	2.00071e-07	-0.590541	-2.35116
42858308	chr1:42858308:T:C	6.46442e-27	-9.89772e-11	-2.25575	3.82618e-07	-9.89772e-11	-2.29334
42858512	chr1:42858512:T:A	3.69228e-27	-0.984115	-1.8317	1.75324e-07	-1.00784	-2.0659
42858732	chr1:42858732:G:A	6.21942e-27	-9.89772e-11	-2.29438	4.64415e-07	-9.89772e-11	-2.0996
42858786	chr1:42858786:G:A	5.80439e-27	-9.89772e-11	-2.36345	3.50913e-07	-9.89772e-11	-2.37984
42858890	chr1:42858890:T:C	1.20117e-26	-9.89772e-11	-1.63618	8.10411e-07	-9.89772e-11	-1.54283
42859742	chr1:42859742:C:A	7.81554e-26	-9.89772e-11	0.23664	5.51544e-06	-9.89772e-11	0.37493
42859873	chr1:42859873:A:G	5.78386e-27	-9.89772e-11	-2.36699	3.85563e-07	-9.89772e-11	-2.28567
42860011	chr1:42860011:G:A	5.3319e-27	-0.581271	-1.86708	2.58007e-07	-0.602395	-2.085
42860040	chr1:42860040:T:C	7.19236e-27	-9.89772e-11	-2.14904	6.54807e-07	-9.89772e-11	-1.75604
42860186	chr1:42860186:T:C	6.72084e-27	-9.89772e-11	-2.21685	3.95192e-07	-9.89772e-11	-2.26101
42860307	chr1:42860307:C:T	5.98575e-27	-9.89772e-11	-2.33268	3.53024e-07	-9.89772e-11	-2.37384
42860418	chr1:42860418:T:C	5.54834e-27	-1.45886	-0.949703	3.73082e-07	-1.42608	-0.892499
42860427	chr1:42860427:T:C	4.18686e-27	-1.30465	-1.38546	3.09498e-07	-1.22227	-1.28316
42860610	chr1:42860610:C:T	5.70245e-27	-9.89772e-11	-2.38116	3.54655e-07	-9.89772e-11	-2.36923
42860886	chr1:42860886:A:T	1.07289e-26	-9.89772e-11	-1.74912	7.71115e-07	-9.89772e-11	-1.59254
42860905	chr1:42860905:T:C	6.94398e-27	-9.89772e-11	-2.18418	3.94131e-07	-9.89772e-11	-2.26369
42861256	chr1:42861256:AG:A	7.40658e-27	-9.89772e-11	-2.11969	6.54393e-07	-9.89772e-11	-1.75667
42861320	chr1:42861320:A:G	5.84583e-27	-9.89772e-11	-2.35633	3.94976e-07	-9.89772e-11	-2.26155
42861503	chr1:42861503:G:A	5.85147e-27	-9.89772e-11	-2.35537	3.9548e-07	-9.89772e-11	-2.26028
42861610	chr1:42861610:G:A	6.07501e-27	-9.89772e-11	-2.31788	3.53092e-07	-9.89772e-11	-2.37365
42861615	chr1:42861615:G:A	5.80986e-27	-9.89772e-11	-2.3625	3.89048e-07	-9.89772e-11	-2.27667
42862071	chr1:42862071:A:T	1.35957e-27	-1.47918	-2.33571	7.74977e-08	-1.50887	-2.38126
42862304	chr1:42862304:C:G	6.08229e-27	-9.89772e-11	-2.31668	3.52957e-07	-9.89772e-11	-2.37403
42863516	chr1:42863516:C:T	5.70206e-27	-9.89772e-11	-2.38123	3.53001e-07	-9.89772e-11	-2.37391
42863553	chr1:42863553:C:T	5.96312e-27	-9.89772e-11	-2.33647	3.52546e-07	-9.89772e-11	-2.3752
42863789	chr1:42863789:G:T	2.00538e-27	-1.4912	-1.93503	1.09593e-07	-1.49068	-2.05292
42864171	chr1:42864171:T:C	1.47314e-27	-1.39719	-2.33748	9.46152e-08	-1.30931	-2.38125
42864201	chr1:42864201:C:T	7.30033e-27	-9.89772e-11	-2.13414	6.70155e-07	-9.89772e-11	-1.73287
42864231	chr1:42864231:G:A	6.0944e-27	-9.89772e-11	-2.31469	3.62082e-07	-9.89772e-11	-2.34851
42864424	chr1:42864424:C:T	1.07046e-26	-9.89772e-11	-1.75139	7.12578e-07	-9.89772e-11	-1.67149
42864425	chr1:42864425:G:A	5.70319e-27	-9.89772e-11	-2.38103	3.52994e-07	-9.89772e-11	-2.37393
42864475	chr1:42864475:G:T	6.85585e-27	-9.89772e-11	-2.19696	3.99322e-07	-9.89772e-11	-2.25061
42865190	chr1:42865190:T:C	2.71517e-27	-1.23294	-1.89026	1.37293e-07	-1.2234	-2.09486
42865252	chr1:42865252:A:C	7.76918e-26	-9.89772e-11	0.23069	5.48493e-06	-9.89772e-11	0.369383
42865745	chr1:42865745:A:G	2.47344e-27	-1.22624	-1.99021	1.38779e-07	-1.21726	-2.09024
42865959	chr1:42865959:A:G	6.0113e-27	-9.89772e-11	-2.32842	3.54525e-07	-9.89772e-11	-2.3696
42866008	chr1:42866008:C:A	1.34761e-26	-9.89772e-11	-1.52114	9.1464e-07	-9.89772e-11	-1.42185
42866216	chr1:42866216:G:C	8.54564e-27	-0.644262	-1.33238	7.95533e-07	-0.410816	-1.15055
42866346	chr1:42866346:A:G	7.24298e-27	-9.89772e-11	-2.14203	4.21381e-07	-9.89772e-11	-2.19684
42866368	chr1:42866368:C:T	8.74653e-27	-0.678959	-1.27444	8.12857e-07	-0.449761	-1.09006
42866469	chr1:42866469:T:C	1.45219e-27	-1.40825	-2.34074	9.32639e-08	-1.32379	-2.38116
42866545	chr1:42866545:G:A	1.28747e-26	-9.89772e-11	-1.5668	8.79299e-07	-9.89772e-11	-1.46125
42866703	chr1:42866703:C:T	5.9151e-27	-9.89772e-11	-2.34455	3.96342e-07	-9.89772e-11	-2.2581
42866744	chr1:42866744:T:C	5.70206e-27	-9.89772e-11	-2.38123	3.53001e-07	-9.89772e-11	-2.37391
42866863	chr1:42866863:A:G	6.01346e-27	-9.89772e-11	-2.32806	3.5447e-07	-9.89772e-11	-2.36975
42866973	chr1:42866973:A:T	2.95544e-26	-9.89772e-11	-0.735827	1.54838e-06	-9.89772e-11	-0.895415
42866976	chr1:42866976:A:T	7.31628e-27	-9.89772e-11	-2.13196	4.29239e-07	-9.89772e-11	-2.17836
42867280	chr1:42867280:C:T	7.39962e-26	-9.89772e-11	0.181954	5.22096e-06	-9.89772e-11	0.32006
42867546	chr1:42867546:G:T	5.95173e-27	-9.89772e-11	-2.33838	3.58611e-07	-9.89772e-11	-2.35814
42867910	chr1:42867910:G:C	8.20819e-27	-9.89772e-11	-2.01693	4.81404e-07	-9.89772e-11	-2.06367
42868047	chr1:42868047:A:G	9.34368e-27	-9.89772e-11	-1.88736	5.82296e-07	-9.89772e-11	-1.8734
42868421	chr1:42868421:G:T	5.81235e-27	-9.89772e-11	-2.36207	3.69766e-07	-9.89772e-11	-2.32751
42868741	chr1:42868741:T:C	1.26589e-26	-9.89772e-11	-1.5837	6.50709e-07	-9.89772e-11	-1.76231
42869158	chr1:42869158:A:G	1.41788e-26	-1.29485	-0.175459	1.11465e-06	-1.21121	-0.012869
42869804	chr1:42869804:A:G	5.739e-27	-9.89772e-11	-2.37477	3.51201e-07	-9.89772e-11	-2.37902
42869942	chr1:42869942:G:A	1.35764e-26	-9.89772e-11	-1.51372	9.26145e-07	-9.89772e-11	-1.40935
42870160	chr1:42870160:G:A	7.35606e-27	-9.89772e-11	-2.12653	5.33443e-07	-9.89772e-11	-1.96102
42870327	chr1:42870327:G:A	7.82272e-27	-9.89772e-11	-2.06503	4.46098e-07	-9.89772e-11	-2.13984
42870339	chr1:42870339:A:C	1.36598e-26	-9.89772e-11	-1.5076	9.34361e-07	-9.89772e-11	-1.40051
42870822	chr1:42870822:C:T	2.54036e-26	-0.887168	-2.88865e-09	1.50479e-06	-0.923967	-2.88865e-09
42871049	chr1:42871049:A:AC	5.72074e-27	-9.89772e-11	-2.37796	3.53983e-07	-9.89772e-11	-2.37113
42871221	chr1:42871221:AT:A	5.72491e-27	-9.89772e-11	-2.37723	3.54458e-07	-9.89772e-11	-2.36979
42871373	chr1:42871373:G:A	2.09577e-26	-0.108606	-0.970946	6.15872e-07	-0.102044	-1.71529
42871401	chr1:42871401:G:T	1.35614e-26	-9.89772e-11	-1.51483	9.34045e-07	-9.89772e-11	-1.40085
42871642	chr1:42871642:G:A	5.84434e-27	-9.89772e-11	-2.35659	3.51308e-07	-9.89772e-11	-2.37871
42872307	chr1:42872307:T:C	9.34454e-27	-1.34675	-0.540522	6.80842e-07	-1.27374	-0.443304
42872570	chr1:42872570:C:A	6.17985e-27	-9.89772e-11	-2.30077	3.61257e-07	-9.89772e-11	-2.35079
42872711	chr1:42872711:G:A	5.71321e-27	-9.89772e-11	-2.37928	3.51766e-07	-9.89772e-11	-2.37741
42873085	chr1:42873085:G:C	5.81905e-27	-9.89772e-11	-2.36092	3.50883e-07	-9.89772e-11	-2.37993
42873172	chr1:42873172:G:T	7.81653e-26	-9.89772e-11	0.236766	5.51599e-06	-9.89772e-11	0.375029
42873421	chr1:42873421:C:T	6.08701e-27	-9.89772e-11	-2.3159	3.63947e-07	-9.89772e-11	-2.34337
42873485	chr1:42873485:G:A	1.0187e-26	-9.89772e-11	-1.80094	7.32731e-07	-9.89772e-11	-1.6436
42873580	chr1:42873580:G:A	6.95632e-27	-9.89772e-11	-2.18241	6.22055e-07	-9.89772e-11	-1.80735
42874936	chr1:42874936:T:A	5.73165e-27	-9.89772e-11	-2.37606	3.52138e-07	-9.89772e-11	-2.37635
42875188	chr1:42875188:A:G	4.78097e-27	-1.50359	-1.05383	4.6388e-07	-1.50786	-0.592888
42875251	chr1:42875251:T:C	5.83903e-27	-9.89772e-11	-2.35749	3.60829e-07	-9.89772e-11	-2.35197
42875457	chr1:42875457:T:C	5.79934e-27	-9.89772e-11	-2.36431	3.5042e-07	-9.89772e-11	-2.38124
42875574	chr1:42875574:A:G	5.80906e-27	-9.89772e-11	-2.36264	3.50417e-07	-9.89772e-11	-2.38125
42875883	chr1:42875883:C:T	7.29695e-27	-9.89772e-11	-2.1346	5.23912e-07	-9.89772e-11	-1.97905
42875991	chr1:42875991:A:G	1.96622e-27	-1.2265	-2.21945	1.1466e-07	-1.2456	-2.25281
42876330	chr1:42876330:G:A	1.34425e-27	-1.50427	-2.32196	8.11367e-08	-1.46457	-2.37967
42876372	chr1:42876372:T:C	1.36423e-26	-1.50888	-2.88865e-09	8.37722e-07	-1.50969	-2.88865e-09
42876895	chr1:42876895:T:C	1.32034e-27	-1.50422	-2.33995	8.10144e-08	-1.46442	-2.38133
42876938	chr1:42876938:C:T	5.82282e-27	-9.89772e-11	-2.36028	3.50428e-07	-9.89772e-11	-2.38122
42877199	chr1:42877199:G:A	1.367e-26	-1.50686	-2.88865e-09	8.40913e-07	-1.50589	-2.88865e-09
42877615	chr1:42877615:G:A	2.2146e-26	-1.07313	0.0487228	1.73652e-06	-0.950886	0.170149
42877743	chr1:42877743:G:A	1.63732e-26	-1.32642	-2.88865e-09	1.03379e-06	-1.29939	-2.88865e-09
42877982	chr1:42877982:G:A	5.83011e-27	-9.89772e-11	-2.35902	3.54364e-07	-9.89772e-11	-2.37005
42878150	chr1:42878150:G:A	7.40086e-27	-9.89772e-11	-2.12046	5.37836e-07	-9.89772e-11	-1.95282
42878522	chr1:42878522:G:A	2.43849e-27	-0.878684	-2.352	1.45116e-07	-0.884803	-2.37804
42878961	chr1:42878961:T:A	2.17685e-27	-1.04398	-2.3002	1.34228e-07	-1.06941	-2.27143
42879186	chr1:42879186:G:A	6.4517e-27	-9.89772e-11	-2.25772	3.62312e-07	-9.89772e-11	-2.34787
42879250	chr1:42879250:AAG:A	1.01446e-26	-9.89772e-11	-1.80512	5.80238e-07	-9.89772e-11	-1.87694
42879420	chr1:42879420:C:T	5.71068e-27	-9.89772e-11	-2.37972	3.91738e-07	-9.89772e-11	-2.26978
42879776	chr1:42879776:A:G	6.17691e-27	-9.89772e-11	-2.30124	3.59119e-07	-9.89772e-11	-2.35672
42879917	chr1:42879917:C:T	5.71322e-27	-9.89772e-11	-2.37928	3.78899e-07	-9.89772e-11	-2.30311
42880055	chr1:42880055:C:T	1.3917e-27	-1.44473	-2.3468	8.9026e-08	-1.46464	-2.28681
42880383	chr1:42880383:C:T	1.8075e-26	-9.89772e-11	-1.22753	1.10138e-06	-9.89772e-11	-1.23606
42880399	chr1:42880399:A:G	2.87772e-27	-0.950815	-2.11425	1.85562e-07	-0.825504	-2.19148
42880454	chr1:42880454:C:G	1.09596e-26	-9.89772e-11	-1.72784	7.8974e-07	-9.89772e-11	-1.56867
42880472	chr1:42880472:C:T	1.41175e-27	-1.39589	-2.38134	9.80244e-08	-1.30462	-2.35054
42880488	chr1:42880488:C:A	5.98599e-27	-9.89772e-11	-2.33264	3.53407e-07	-9.89772e-11	-2.37276
42880722	chr1:42880722:C:T	6.96421e-27	-9.89772e-11	-2.18128	3.97446e-07	-9.89772e-11	-2.25532
42881006	chr1:42881006:G:A	1.10755e-26	-9.89772e-11	-1.71733	7.97998e-07	-9.89772e-11	-1.55827
42881016	chr1:42881016:T:A	6.33338e-27	-9.89772e-11	-2.27623	3.74969e-07	-9.89772e-11	-2.31353
42881198	chr1:42881198:A:G	5.73812e-27	-9.89772e-11	-2.37493	3.5853e-07	-9.89772e-11	-2.35836
42881500	chr1:42881500:ATGT:A	1.37916e-27	-1.43424	-2.36634	8.6599e-08	-1.45561	-2.32348
42881506	chr1:42881506:A:G	5.98436e-27	-9.89772e-11	-2.33291	4.51648e-07	-9.89772e-11	-2.12747
42881942	chr1:42881942:AAT:A	2.61661e-27	-1.48003	-1.68015	1.1676e-07	-1.43694	-2.04332
42882181	chr1:42882181:T:C	1.09573e-26	-9.89772e-11	-1.72805	7.89759e-07	-9.89772e-11	-1.56865
42882229	chr1:42882229:G:A	1.39532e-27	-1.40771	-2.38122	9.69258e-08	-1.32046	-2.34597
42882254	chr1:42882254:C:T	1.46592e-27	-1.42468	-2.31489	9.51016e-08	-1.42364	-2.26179
42882273	chr1:42882273:T:C	1.11036e-26	-9.89772e-11	-1.71479	6.31766e-07	-9.89772e-11	-1.79186
42882456	chr1:42882456:G:A	3.36478e-27	-1.49704	-1.41166	2.69502e-07	-1.5032	-1.1406
42882513	chr1:42882513:A:T	5.70404e-27	-9.89772e-11	-2.38088	3.53577e-07	-9.89772e-11	-2.37228
42883060	chr1:42883060:G:A	5.8752e-27	-9.89772e-11	-2.35132	3.5888e-07	-9.89772e-11	-2.35739
42883123	chr1:42883123:G:C	5.88031e-27	-9.89772e-11	-2.35045	3.58623e-07	-9.89772e-11	-2.35811
42884166	chr1:42884166:C:T	2.50594e-27	-0.831276	-2.37212	1.76061e-07	-0.689825	-2.37972
42884294	chr1:42884294:C:T	5.94785e-27	-9.89772e-11	-2.33903	3.62567e-07	-9.89772e-11	-2.34717
42884583	chr1:42884583:A:T	5.87933e-27	-9.89772e-11	-2.35062	3.58703e-07	-9.89772e-11	-2.35788
42884591	chr1:42884591:A:G	6.8605e-27	0.025754	-2.22203	4.82038e-07	0.13174	-2.1941
42884932	chr1:42884932:C:T	2.23202e-27	-1.02353	-2.29562	1.3812e-07	-1.04698	-2.26527
42885035	chr1:42885035:CTAGAT:C	1.96097e-27	-1.10453	-2.34409	1.34336e-07	-1.01076	-2.32927
42885080	chr1:42885080:C:T	2.20591e-27	-1.41417	-1.91675	1.51331e-07	-1.35785	-1.86306
42885151	chr1:42885151:A:G	2.2967e-27	-0.931039	-2.35955	1.58019e-07	-0.804343	-2.37332
42885676	chr1:42885676:G:A	5.845e-27	-9.89772e-11	-2.35647	4.24515e-07	-9.89772e-11	-2.18943
42886039	chr1:42886039:T:A	2.17835e-27	-0.974519	-2.36897	1.49787e-07	-0.852649	-2.37852
42886313	chr1:42886313:A:G	1.72507e-27	-1.28816	-2.28863	1.03126e-07	-1.27186	-2.33256
42886533	chr1:42886533:G:A	1.12401e-26	-9.89772e-11	-1.70257	6.24468e-07	-9.89772e-11	-1.80348
42886750	chr1:42886750:T:C	1.11972e-26	-9.89772e-11	-1.70639	6.22362e-07	-9.89772e-11	-1.80686
42886823	chr1:42886823:A:AG	2.45371e-27	-1.40363	-1.82083	1.6835e-07	-1.34449	-1.76984
42887014	chr1:42887014:A:G	2.20936e-27	-1.45959	-1.86976	1.54319e-07	-1.41731	-1.78404
42887031	chr1:42887031:G:T	1.06425e-26	-9.89772e-11	-1.75721	6.07342e-07	-9.89772e-11	-1.83128
42887052	chr1:42887052:C:G	1.71979e-27	-1.38201	-2.19784	1.04764e-07	-1.28598	-2.30269
42887223	chr1:42887223:C:T	1.4982e-27	-1.42582	-2.29197	9.83926e-08	-1.42447	-2.22694
42887324	chr1:42887324:A:T	1.91258e-27	-1.41058	-2.06303	1.31131e-07	-1.35309	-2.01109
42887542	chr1:42887542:G:A	5.70404e-27	-9.89772e-11	-2.38088	3.53577e-07	-9.89772e-11	-2.37228
42887659	chr1:42887659:A:G	9.143e-27	-9.89772e-11	-1.90907	5.32355e-07	-9.89772e-11	-1.96307
42887733	chr1:42887733:C:T	6.01982e-27	-9.89772e-11	-2.327	3.59608e-07	-9.89772e-11	-2.35536
42887753	chr1:42887753:A:T	5.88361e-27	-9.89772e-11	-2.34989	3.58449e-07	-9.89772e-11	-2.35859
42888104	chr1:42888104:G:C	1.98677e-27	-1.4041	-2.03145	1.36671e-07	-1.34471	-1.97809
42888249	chr1:42888249:C:T	2.38751e-27	-0.880149	-2.37166	1.66037e-07	-0.748416	-2.37975
42888347	chr1:42888347:G:A	1.35254e-27	-1.44989	-2.37019	8.91032e-08	-1.38306	-2.36752
42888788	chr1:42888788:G:T	5.85493e-27	-9.89772e-11	-2.35478	3.60161e-07	-9.89772e-11	-2.35383
42888871	chr1:42888871:C:G	2.1774e-27	-1.39005	-1.95387	1.50177e-07	-1.32768	-1.90088
42889066	chr1:42889066:G:A	9.68324e-27	-9.89772e-11	-1.85166	6.90721e-07	-9.89772e-11	-1.70264
42889543	chr1:42889543:T:C	6.39895e-27	-9.89772e-11	-2.26593	3.57087e-07	-9.89772e-11	-2.3624
42889949	chr1:42889949:C:T	5.81493e-27	-9.89772e-11	-2.36163	3.52997e-07	-9.89772e-11	-2.37392
42890282	chr1:42890282:TC:T	1.79044e-27	-1.17688	-2.36272	1.07532e-07	-1.24353	-2.31906
42890540	chr1:42890540:C:A	1.26479e-27	-1.50877	-2.37838	8.16143e-08	-1.51032	-2.32805
42890584	chr1:42890584:C:T	5.73842e-27	-9.89772e-11	-2.37488	3.87233e-07	-9.89772e-11	-2.28135
42890950	chr1:42890950:A:G	5.87461e-27	-9.89772e-11	-2.35142	3.58223e-07	-9.89772e-11	-2.35922
42891094	chr1:42891094:T:C	5.73517e-27	-9.89772e-11	-2.37544	3.50746e-07	-9.89772e-11	-2.38032
42891250	chr1:42891250:G:T	6.07837e-26	-9.89772e-11	-0.0147384	4.13772e-06	-9.89772e-11	0.0875228
42891402	chr1:42891402:G:A	1.33584e-26	-9.89772e-11	-1.52992	6.82154e-07	-9.89772e-11	-1.71512
42891453	chr1:42891453:C:T	6.27348e-27	-9.89772e-11	-2.28573	3.62463e-07	-9.89772e-11	-2.34745
42891698	chr1:42891698:G:T	7.70745e-27	-9.89772e-11	-2.07987	5.33426e-07	-9.89772e-11	-1.96106
42891707	chr1:42891707:C:T	1.26095e-26	-9.89772e-11	-1.58761	7.05664e-07	-9.89772e-11	-1.68124
42891929	chr1:42891929:T:C	1.92056e-27	-1.42544	-2.04401	1.7006e-07	-1.34179	-1.76244
42892139	chr1:42892139:GAC:G	1.9412e-27	-1.08504	-2.37371	1.20741e-07	-1.06664	-2.38009
42892307	chr1:42892307:A:T	2.133e-27	-1.07465	-2.28988	1.49611e-07	-0.953252	-2.27909
42892479	chr1:42892479:G:A	5.58756e-26	-9.89772e-11	-0.0989309	3.8385e-06	-9.89772e-11	0.0124612
42892505	chr1:42892505:T:C	6.36877e-27	-9.89772e-11	-2.27065	3.76192e-07	-9.89772e-11	-2.31028
42892722	chr1:42892722:G:A	5.29668e-26	-9.89772e-11	-0.152395	3.63813e-06	-9.89772e-11	-0.0411522
42893053	chr1:42893053:G:A	3.70848e-27	-0.436778	-2.37466	2.2446e-07	-0.446126	-2.38055
42893234	chr1:42893234:T:C	7.00844e-27	-9.89772e-11	-2.17494	4.00828e-07	-9.89772e-11	-2.24685
42893348	chr1:42893348:G:A	8.50721e-27	-9.89772e-11	-1.98115	4.2885e-07	-9.89772e-11	-2.17927
42893427	chr1:42893427:T:C	1.24349e-26	-9.89772e-11	-1.60155	6.95648e-07	-9.89772e-11	-1.69553
42893531	chr1:42893531:G:A	1.24985e-26	-9.89772e-11	-1.59645	6.99035e-07	-9.89772e-11	-1.69068
42894361	chr1:42894361:C:T	5.87239e-27	-9.89772e-11	-2.3518	3.53212e-07	-9.89772e-11	-2.37331
42894449	chr1:42894449:C:T	2.73905e-27	-1.00727	-2.10717	1.88639e-07	-0.87741	-2.12313
42895305	chr1:42895305:T:C	5.65258e-26	-9.89772e-11	-0.0873617	3.88869e-06	-9.89772e-11	0.0254511
42895341	chr1:42895341:T:A	9.00073e-27	-9.89772e-11	-1.92475	5.24274e-07	-9.89772e-11	-1.97836
42895377	chr1:42895377:T:G	1.40404e-27	-1.4025	-2.38021	8.60277e-08	-1.47106	-2.31465
42895543	chr1:42895543:T:C	2.16981e-27	-1.02677	-2.32065	1.62695e-07	-0.913355	-2.23515
42896129	chr1:42896129:A:T	2.70701e-27	-0.805549	-2.32066	1.62498e-07	-0.782032	-2.36768
42896214	chr1:42896214:T:C	6.37975e-27	-0.657408	-1.61152	4.67411e-07	-0.496412	-1.59676
42896384	chr1:42896384:C:A	6.31354e-27	-9.89772e-11	-2.27936	3.63854e-07	-9.89772e-11	-2.34362
42896571	chr1:42896571:A:G	7.03136e-27	-9.89772e-11	-2.17168	3.72686e-07	-9.89772e-11	-2.31964
42897156	chr1:42897156:G:A	5.74494e-27	-9.89772e-11	-2.37374	3.506e-07	-9.89772e-11	-2.38073
42897193	chr1:42897193:G:A	6.09582e-27	-9.89772e-11	-2.31446	3.52212e-07	-9.89772e-11	-2.37614
42897636	chr1:42897636:A:G	2.23434e-27	-0.937113	-2.381	1.40746e-07	-0.919198	-2.37422
42898911	chr1:42898911:C:T	1.44789e-26	-9.89772e-11	-1.44937	7.46153e-07	-9.89772e-11	-1.62545
42899078	chr1:42899078:C:A	1.56718e-27	-1.29567	-2.37711	1.07006e-07	-1.23131	-2.33618
42899385	chr1:42899385:G:C	7.35487e-27	-9.89772e-11	-2.1267	4.20047e-07	-9.89772e-11	-2.20001
42899423	chr1:42899423:G:T	1.31894e-27	-1.51086	-2.33437	7.86763e-08	-1.5095	-2.36554
42899912	chr1:42899912:G:A	2.28865e-26	-9.89772e-11	-0.99151	1.01611e-06	-9.89772e-11	-1.31664
42900409	chr1:42900409:G:T	6.77147e-27	-9.89772e-11	-2.20934	4.19679e-07	-9.89772e-11	-2.20089
42900832	chr1:42900832:T:G	5.18551e-27	-0.63812	-1.83807	2.55371e-07	-0.630091	-2.06757
42900876	chr1:42900876:T:C	1.05013e-25	-9.89772e-11	0.532028	4.34377e-06	-9.89772e-11	0.136121
42901090	chr1:42901090:T:C	1.93352e-26	0.718769	-1.8789	1.48558e-06	0.733187	-1.67
42901257	chr1:42901257:T:C	2.39795e-26	-9.89772e-11	-0.944859	1.55384e-06	-9.89772e-11	-0.89189
42901972	chr1:42901972:C:T	1.31346e-27	-1.47531	-2.37409	9.37346e-08	-1.46534	-2.23457
42902055	chr1:42902055:A:C	2.24233e-27	-1.03835	-2.2762	1.32405e-07	-1.00703	-2.34748
42902430	chr1:42902430:G:A	7.90407e-27	-9.89772e-11	-2.05468	3.56014e-07	-9.89772e-11	-2.36541
42902479	chr1:42902479:C:T	4.09532e-27	-0.495485	-2.21673	2.80447e-07	-0.443504	-2.16049
42902673	chr1:42902673:A:G	1.84128e-26	-9.89772e-11	-1.20901	7.58155e-07	-9.89772e-11	-1.60949
42903334	chr1:42903334:G:A	3.34041e-27	-0.79092	-2.12505	2.28367e-07	-0.762199	-2.04723
42903634	chr1:42903634:C:T	2.97575e-27	-0.776849	-2.25471	1.79696e-07	-0.730082	-2.31903
42903868	chr1:42903868:G:A	7.89759e-27	-9.89772e-11	-2.0555	3.98589e-07	-9.89772e-11	-2.25245
42904012	chr1:42904012:G:T	9.22857e-27	-9.89772e-11	-1.89975	5.47109e-07	-9.89772e-11	-1.93573
42904016	chr1:42904016:C:T	1.80042e-27	-1.17756	-2.35648	1.11143e-07	-1.14822	-2.38134
42904247	chr1:42904247:C:T	6.69769e-27	-9.89772e-11	-2.2203	3.72768e-07	-9.89772e-11	-2.31942
42904315	chr1:42904315:G:A	6.6446e-27	-9.89772e-11	-2.22825	3.70957e-07	-9.89772e-11	-2.32429
42904329	chr1:42904329:T:C	7.96299e-27	-9.89772e-11	-2.04726	5.05856e-07	-9.89772e-11	-2.01413
42904406	chr1:42904406:A:T	6.45956e-27	-9.89772e-11	-2.2565	4.91313e-07	-9.89772e-11	-2.04329
42904410	chr1:42904410:C:G	6.2994e-27	-9.89772e-11	-2.2816	3.76211e-07	-9.89772e-11	-2.31023
42905044	chr1:42905044:T:C	5.74952e-27	-9.89772e-11	-2.37294	3.75852e-07	-9.89772e-11	-2.31118
42905236	chr1:42905236:G:C	1.50079e-26	-1.41348	-2.88865e-09	9.49362e-07	-1.38459	-2.88865e-09
42905237	chr1:42905237:T:C	1.4961e-26	-1.41661	-2.88865e-09	9.46572e-07	-1.38753	-2.88865e-09
42905408	chr1:42905408:C:T	3.34135e-27	-0.965702	-1.94998	1.79853e-07	-0.945711	-2.10253
42905469	chr1:42905469:A:C	1.37837e-27	-1.43078	-2.37037	8.89601e-08	-1.44252	-2.30967
42905607	chr1:42905607:G:A	3.31718e-27	-1.00975	-1.91319	1.78231e-07	-0.98979	-2.06751
42906030	chr1:42906030:T:C	1.47041e-26	-1.43393	-2.88865e-09	9.06847e-07	-1.4304	-2.88865e-09
42906131	chr1:42906131:C:T	3.31669e-27	-0.636197	-2.2869	2.29251e-07	-0.433355	-2.3722
42906329	chr1:42906329:G:A	3.20829e-27	-1.04523	-1.9111	2.02077e-07	-1.004	-1.92773
42906604	chr1:42906604:C:A	1.0829e-26	-9.89772e-11	-1.73983	4.54002e-07	-9.89772e-11	-2.12228
42907132	chr1:42907132:C:T	1.38826e-26	-9.89772e-11	-1.49142	8.7697e-07	-9.89772e-11	-1.4639
42907565	chr1:42907565:C:A	5.90888e-27	-9.89772e-11	-2.3456	3.50416e-07	-9.89772e-11	-2.38126
42907612	chr1:42907612:G:A	6.88148e-27	-9.89772e-11	-2.19323	3.76874e-07	-9.89772e-11	-2.30847
42907659	chr1:42907659:A:G	4.86244e-27	-1.02715	-1.51336	2.47588e-07	-1.00672	-1.72189
42907874	chr1:42907874:A:C	7.41799e-27	-9.89772e-11	-2.11815	4.04061e-07	-9.89772e-11	-2.23881
42907991	chr1:42907991:G:A	1.87782e-26	-9.89772e-11	-1.18936	1.22652e-06	-9.89772e-11	-1.12844
42908423	chr1:42908423:A:G	7.24691e-27	-9.89772e-11	-2.14148	4.03258e-07	-9.89772e-11	-2.2408
42908443	chr1:42908443:C:T	1.22149e-26	-9.89772e-11	-1.6194	7.79951e-07	-9.89772e-11	-1.58115
42908827	chr1:42908827:A:G	1.28494e-27	-1.50104	-2.37031	9.20344e-08	-1.49568	-2.22254
42908950	chr1:42908950:A:G	1.71833e-26	-9.89772e-11	-1.27812	9.98973e-07	-9.89772e-11	-1.33365
42909007	chr1:42909007:C:T	3.51342e-26	-0.562885	-2.88865e-09	2.34893e-06	-0.47866	-2.88865e-09
42909022	chr1:42909022:T:G	6.9456e-27	-9.89772e-11	-2.18395	3.82763e-07	-9.89772e-11	-2.29296
42909410	chr1:42909410:G:A	6.99818e-27	-9.89772e-11	-2.17641	3.77898e-07	-9.89772e-11	-2.30575
42909488	chr1:42909488:G:A	1.45652e-27	-1.3669	-2.37911	9.03691e-08	-1.36748	-2.369
42909624	chr1:42909624:G:T	1.36897e-26	-1.50542	-2.88865e-09	8.38583e-07	-1.50866	-2.88865e-09
42909743	chr1:42909743:A:T	6.61494e-27	-9.89772e-11	-2.23273	3.70288e-07	-9.89772e-11	-2.3261
42909827	chr1:42909827:T:C	6.86405e-27	-9.89772e-11	-2.19576	4.14606e-07	-9.89772e-11	-2.21305
42910144	chr1:42910144:C:T	7.04933e-27	-9.89772e-11	-2.16913	3.72947e-07	-9.89772e-11	-2.31894
42910680	chr1:42910680:A:G	8.98718e-27	-9.89772e-11	-1.92626	5.76964e-07	-9.89772e-11	-1.8826
42910923	chr1:42910923:C:CA	1.68582e-27	-1.26028	-2.33953	1.03549e-07	-1.24848	-2.35185
42911001	chr1:42911001:A:C	1.77375e-26	-1.24638	-2.88865e-09	1.06071e-06	-1.27368	-2.88865e-09
42911280	chr1:42911280:G:A	7.45083e-26	0.18885	-2.88865e-09	4.3764e-06	0.143605	-2.88865e-09
42911534	chr1:42911534:C:T	7.37256e-27	-9.89772e-11	-2.12429	4.02416e-07	-9.89772e-11	-2.24289
42911686	chr1:42911686:A:G	3.10094e-27	-1.01076	-1.9796	1.69961e-07	-0.989917	-2.11489
42911784	chr1:42911784:C:T	1.73315e-27	-1.44581	-2.12631	8.85207e-08	-1.45985	-2.29729
42911868	chr1:42911868:A:C	2.14063e-27	-1.02473	-2.33623	1.30937e-07	-0.986974	-2.37869
42911967	chr1:42911967:C:T	2.07816e-26	-1.08799	-2.88865e-09	1.32617e-06	-1.05033	-2.88865e-09
42912107	chr1:42912107:A:G	1.50386e-26	-9.89772e-11	-1.41144	7.99653e-07	-9.89772e-11	-1.5562
42912465	chr1:42912465:G:A	7.10335e-27	-9.89772e-11	-2.16149	3.84189e-07	-9.89772e-11	-2.28924
42913485	chr1:42913485:A:C	6.48556e-27	-9.89772e-11	-2.25248	4.9706e-07	-9.89772e-11	-2.03167
42913550	chr1:42913550:A:G	7.06836e-27	-9.89772e-11	-2.16643	3.86821e-07	-9.89772e-11	-2.28242
42913794	chr1:42913794:T:G	6.85716e-27	-9.89772e-11	-2.19677	3.6964e-07	-9.89772e-11	-2.32785
42913989	chr1:42913989:G:A	1.40241e-26	-9.89772e-11	-1.48128	8.87312e-07	-9.89772e-11	-1.45218
42914009	chr1:42914009:GA:G	1.02486e-26	-1.35315	-0.441772	3.83239e-07	-1.36661	-0.925103
42914079	chr1:42914079:C:A	5.77054e-27	-9.89772e-11	-2.36929	3.52892e-07	-9.89772e-11	-2.37421
42914219	chr1:42914219:G:A	1.37829e-26	-1.49863	-2.88865e-09	8.53857e-07	-1.49061	-2.88865e-09
42914591	chr1:42914591:G:A	1.54377e-27	-1.30981	-2.37803	9.65596e-08	-1.3114	-2.35881
42914869	chr1:42914869:C:T	2.19032e-26	-9.89772e-11	-1.03543	8.68335e-07	-9.89772e-11	-1.4738
42915355	chr1:42915355:A:G	1.32146e-27	-1.46473	-2.37859	8.1388e-08	-1.46027	-2.38088
42915590	chr1:42915590:A:C	6.86483e-27	-9.89772e-11	-2.19565	5.14653e-07	-9.89772e-11	-1.99688
42915659	chr1:42915659:T:C	1.46182e-26	-9.89772e-11	-1.43979	6.17736e-07	-9.89772e-11	-1.81432
42915698	chr1:42915698:T:C	3.26506e-27	-1.11925	-1.81953	1.83764e-07	-1.10252	-1.9242
42915797	chr1:42915797:A:C	2.1952e-27	-1.12985	-2.20593	1.2937e-07	-1.11378	-2.26392
42915803	chr1:42915803:T:C	2.07979e-27	-1.26807	-2.12172	1.2061e-07	-1.18955	-2.25827
42916104	chr1:42916104:A:T	7.32661e-27	-9.89772e-11	-2.13055	4.004e-07	-9.89772e-11	-2.24791
42916316	chr1:42916316:C:G	1.46454e-26	-1.43793	-2.88865e-09	9.0621e-07	-1.43111	-2.88865e-09
42916324	chr1:42916324:G:A	2.73289e-27	-1.08558	-2.03112	1.51235e-07	-1.0652	-2.15634
42916425	chr1:42916425:G:A	1.55384e-26	-9.89772e-11	-1.37874	7.64447e-07	-9.89772e-11	-1.60122
42917051	chr1:42917051:C:T	1.39291e-26	-9.89772e-11	-1.48808	8.79438e-07	-9.89772e-11	-1.46109
42917058	chr1:42917058:C:T	7.35558e-27	-9.89772e-11	-2.1266	4.70607e-07	-9.89772e-11	-2.08635
42917059	chr1:42917059:G:A	6.83097e-27	-9.89772e-11	-2.20059	3.68878e-07	-9.89772e-11	-2.32991
42917122	chr1:42917122:G:T	6.83796e-27	-9.89772e-11	-2.19957	3.69079e-07	-9.89772e-11	-2.32936
42917187	chr1:42917187:G:A	6.73256e-27	-9.89772e-11	-2.2151	3.66008e-07	-9.89772e-11	-2.33772
42917337	chr1:42917337:T:C	1.80347e-27	-1.2548	-2.27755	1.35824e-07	-1.25717	-2.07185
42917356	chr1:42917356:C:T	1.40047e-27	-1.48188	-2.30337	7.89218e-08	-1.49123	-2.38068
42917412	chr1:42917412:C:T	6.23273e-26	-9.89772e-11	0.0103394	2.64252e-06	-9.89772e-11	-0.360888
42917437	chr1:42917437:C:T	5.93154e-27	-9.89772e-11	-2.34178	3.50391e-07	-9.89772e-11	-2.38133
42917456	chr1:42917456:A:G	6.92399e-27	-9.89772e-11	-2.18707	3.71613e-07	-9.89772e-11	-2.32252
42917481	chr1:42917481:G:A	7.05906e-27	-9.89772e-11	-2.16775	5.35376e-07	-9.89772e-11	-1.95741
42917518	chr1:42917518:G:A	7.56562e-27	-9.89772e-11	-2.09845	4.1783e-07	-9.89772e-11	-2.2053
42917749	chr1:42917749:T:C	1.56006e-26	-9.89772e-11	-1.37475	6.51788e-07	-9.89772e-11	-1.76066
42918451	chr1:42918451:A:G	6.86116e-27	-9.89772e-11	-2.19618	5.14339e-07	-9.89772e-11	-1.99749
42918558	chr1:42918558:A:G	8.60558e-27	-9.89772e-11	-1.96965	4.7498e-07	-9.89772e-11	-2.0771
42918769	chr1:42918769:A:C	5.84417e-27	-9.89772e-11	-2.35662	3.50963e-07	-9.89772e-11	-2.3797
42919039	chr1:42919039:T:C	6.54977e-27	-9.89772e-11	-2.24263	5.06092e-07	-9.89772e-11	-2.01366
42919040	chr1:42919040:G:A	6.10747e-27	-9.89772e-11	-2.31255	4.39044e-07	-9.89772e-11	-2.15578
42919047	chr1:42919047:T:C	6.57133e-27	-9.89772e-11	-2.23934	5.01512e-07	-9.89772e-11	-2.02275
42919048	chr1:42919048:G:A	7.2025e-27	-9.89772e-11	-2.14763	5.70443e-07	-9.89772e-11	-1.89396
42919053	chr1:42919053:A:G	6.32888e-27	-9.89772e-11	-2.27694	4.68831e-07	-9.89772e-11	-2.09013
42919066	chr1:42919066:G:A	1.07777e-26	-9.89772e-11	-1.74458	9.46718e-07	-9.89772e-11	-1.38738
42919491	chr1:42919491:C:T	9.17668e-27	-9.89772e-11	-1.90539	4.38245e-07	-9.89772e-11	-2.1576
42919747	chr1:42919747:A:C	6.15646e-27	-9.89772e-11	-2.30456	3.50733e-07	-9.89772e-11	-2.38035
42919792	chr1:42919792:C:T	1.74815e-26	-1.26092	-2.88865e-09	1.04042e-06	-1.29299	-2.88865e-09
42920069	chr1:42920069:A:C	7.11197e-27	-9.89772e-11	-2.16028	4.44458e-07	-9.89772e-11	-2.14352
42920115	chr1:42920115:T:C	6.84742e-27	-9.89772e-11	-2.19819	4.26707e-07	-9.89772e-11	-2.18428
42920425	chr1:42920425:A:C	5.86627e-27	-9.89772e-11	-2.35284	3.63159e-07	-9.89772e-11	-2.34554
42920645	chr1:42920645:T:C	2.00639e-27	-1.359	-2.06673	1.13195e-07	-1.33936	-2.17191
42920955	chr1:42920955:G:A	5.71628e-27	-9.89772e-11	-2.37874	3.54673e-07	-9.89772e-11	-2.36918
42921781	chr1:42921781:G:A	1.46903e-26	-1.43487	-2.88865e-09	8.98994e-07	-1.4391	-2.88865e-09
42922021	chr1:42922021:T:A	2.61634e-27	-0.922954	-2.23733	1.53251e-07	-0.892752	-2.31555
42922088	chr1:42922088:G:A	8.26936e-27	-9.89772e-11	-2.0095	4.21284e-07	-9.89772e-11	-2.19707
42922321	chr1:42922321:C:T	2.47144e-27	-1.03285	-2.1844	1.52211e-07	-1.00691	-2.2082
42922508	chr1:42922508:G:A	6.87823e-27	-9.89772e-11	-2.1937	3.91219e-07	-9.89772e-11	-2.27111
42922597	chr1:42922597:C:A	7.19841e-27	-9.89772e-11	-2.1482	3.9519e-07	-9.89772e-11	-2.26101
42922861	chr1:42922861:A:G	7.55235e-27	-9.89772e-11	-2.1002	3.93847e-07	-9.89772e-11	-2.26441
42923219	chr1:42923219:A:G	5.76867e-27	-9.89772e-11	-2.36962	3.51203e-07	-9.89772e-11	-2.37901
42923244	chr1:42923244:T:A	2.96015e-27	-0.885514	-2.1513	1.8311e-07	-0.856365	-2.17393
42923331	chr1:42923331:G:C	6.08138e-27	-0.417875	-1.89895	3.91717e-07	-0.358132	-1.91171
42923735	chr1:42923735:C:G	1.68688e-26	-1.2966	-2.88865e-09	1.06349e-06	-1.27107	-2.88865e-09
42923836	chr1:42923836:G:A	5.83845e-27	-9.89772e-11	-2.35759	3.50842e-07	-9.89772e-11	-2.38004
42923869	chr1:42923869:C:G	6.97182e-27	-0.330645	-1.84954	4.48309e-07	-0.267972	-1.86692
42924127	chr1:42924127:G:T	1.39206e-26	-1.48869	-2.88865e-09	8.50373e-07	-1.4947	-2.88865e-09
42924199	chr1:42924199:A:G	5.74135e-27	-9.89772e-11	-2.37436	3.67416e-07	-9.89772e-11	-2.33388
42924454	chr1:42924454:C:G	2.36693e-27	-0.939997	-2.32047	1.50703e-07	-0.915141	-2.30993
42924983	chr1:42924983:G:A	1.68063e-26	-1.3003	-2.88865e-09	9.38697e-07	-1.39588	-2.88865e-09
42925105	chr1:42925105:G:A	7.22006e-27	-9.89772e-11	-2.1452	4.05541e-07	-9.89772e-11	-2.23515
42925236	chr1:42925236:A:G	7.00293e-27	-9.89772e-11	-2.17573	4.01726e-07	-9.89772e-11	-2.24461
42925616	chr1:42925616:C:A	9.27699e-27	-9.89772e-11	-1.89452	5.21427e-07	-9.89772e-11	-1.98381
42926981	chr1:42926981:G:A	6.52618e-27	-9.89772e-11	-2.24624	3.7847e-07	-9.89772e-11	-2.30424
42927897	chr1:42927897:C:A	9.43147e-27	-9.89772e-11	-1.87801	7.16225e-07	-9.89772e-11	-1.66638
42928025	chr1:42928025:C:T	6.58305e-27	-9.89772e-11	-2.23756	5.10058e-07	-9.89772e-11	-2.00585
42928041	chr1:42928041:G:A	7.00042e-27	-9.89772e-11	-2.17609	3.99158e-07	-9.89772e-11	-2.25102
42928080	chr1:42928080:C:T	6.30105e-27	-9.89772e-11	-2.28134	3.63582e-07	-9.89772e-11	-2.34437
42928107	chr1:42928107:C:T	6.3269e-27	-9.89772e-11	-2.27725	3.69987e-07	-9.89772e-11	-2.32691
42928210	chr1:42928210:G:A	9.26641e-27	-9.89772e-11	-1.89566	5.21174e-07	-9.89772e-11	-1.98429
42928701	chr1:42928701:G:C	7.86599e-27	-9.89772e-11	-2.05951	4.96554e-07	-9.89772e-11	-2.03268
42928800	chr1:42928800:A:G	6.23476e-27	-9.89772e-11	-2.29192	3.56549e-07	-9.89772e-11	-2.36391
42928814	chr1:42928814:C:G	7.64277e-27	-9.89772e-11	-2.0883	4.94756e-07	-9.89772e-11	-2.03631
42928941	chr1:42928941:T:C	7.98303e-27	-9.89772e-11	-2.04474	4.93755e-07	-9.89772e-11	-2.03834
42929050	chr1:42929050:T:C	5.91342e-27	-9.89772e-11	-2.34484	3.55308e-07	-9.89772e-11	-2.36739
42929216	chr1:42929216:G:A	6.88557e-27	-9.89772e-11	-2.19263	3.79905e-07	-9.89772e-11	-2.30046
42929422	chr1:42929422:A:C	7.26163e-27	-9.89772e-11	-2.13946	4.48517e-07	-9.89772e-11	-2.13443
42930540	chr1:42930540:ACT:A	7.2264e-27	-9.89772e-11	-2.14432	3.89179e-07	-9.89772e-11	-2.27634
42930725	chr1:42930725:G:A	1.10127e-26	-9.89772e-11	-1.72301	6.96444e-07	-9.89772e-11	-1.69439
42930743	chr1:42930743:G:A	1.07725e-25	1.55389	-0.996372	1.20599e-05	1.56701	-0.409743
42931563	chr1:42931563:C:T	1.76165e-26	-1.25323	-2.88865e-09	1.14684e-06	-1.19561	-2.88865e-09
42931614	chr1:42931614:T:C	5.8072e-27	-9.89772e-11	-2.36296	3.6634e-07	-9.89772e-11	-2.33682
42932453	chr1:42932453:A:G	9.73134e-27	-9.89772e-11	-1.84671	8.76087e-07	-9.89772e-11	-1.46491
42932725	chr1:42932725:A:G	5.95366e-27	-0.577947	-1.76011	2.24289e-07	-0.635082	-2.19236
42932806	chr1:42932806:C:G	2.06086e-27	-1.02339	-2.37554	1.21826e-07	-1.06965	-2.36813
42932844	chr1:42932844:C:A	5.72401e-27	-9.89772e-11	-2.37739	3.8295e-07	-9.89772e-11	-2.29247
42933104	chr1:42933104:G:T	5.11583e-27	-0.472862	-2.01686	3.16743e-07	-0.323602	-2.15868
42933151	chr1:42933151:T:C	1.75971e-26	-9.89772e-11	-1.25432	6.54238e-07	-9.89772e-11	-1.75691
42933228	chr1:42933228:C:T	2.13588e-26	-9.89772e-11	-1.06059	2.03691e-06	-9.89772e-11	-0.621188
42933316	chr1:42933316:C:T	5.58773e-27	-0.483995	-1.91749	7.01335e-07	-0.401694	-1.2857
42933357	chr1:42933357:T:C	6.03505e-27	-9.89772e-11	-2.32447	4.22593e-07	-9.89772e-11	-2.19397
42933496	chr1:42933496:G:T	7.8917e-26	0.472086	-0.225748	6.10562e-06	0.490322	-0.0137342
42934015	chr1:42934015:A:C	1.34096e-27	-1.48452	-2.34416	8.4444e-08	-1.47159	-2.3327
42934325	chr1:42934325:A:G	1.27785e-27	-1.49992	-2.37696	7.94204e-08	-1.50015	-2.36547
42934345	chr1:42934345:C:T	4.76087e-26	1.24073	-1.49977	2.22477e-06	1.24036	-1.77333
42934504	chr1:42934504:C:T	1.28076e-27	-1.49805	-2.37655	7.95218e-08	-1.49822	-2.36612
42934569	chr1:42934569:C:T	1.36933e-26	-1.50515	-2.88865e-09	8.39282e-07	-1.50783	-2.88865e-09
42934673	chr1:42934673:C:A	1.64555e-27	-1.2458	-2.37818	1.05415e-07	-1.21418	-2.36829
42934681	chr1:42934681:C:T	1.41869e-27	-1.39103	-2.38129	1.1044e-07	-1.35506	-2.18085
42934714	chr1:42934714:C:T	7.16057e-27	-9.89772e-11	-2.15347	4.83327e-07	-9.89772e-11	-2.05968
42934876	chr1:42934876:A:T	3.63717e-26	1.17794	-1.70621	1.72097e-06	1.17956	-1.96929
42935066	chr1:42935066:A:G	1.27323e-27	-1.50283	-2.37768	7.90679e-08	-1.50301	-2.36706
42935828	chr1:42935828:C:T	3.37001e-26	1.09631	-1.70087	1.5599e-06	1.08551	-1.97351
42936144	chr1:42936144:A:G	5.88399e-27	-9.89772e-11	-2.34982	3.78587e-07	-9.89772e-11	-2.30393
42936158	chr1:42936158:A:G	2.81629e-26	0.912463	-1.69652	1.3025e-06	0.899905	-1.96824
42936219	chr1:42936219:G:A	7.76169e-27	-9.89772e-11	-2.07286	6.12193e-07	-9.89772e-11	-1.82333
42936383	chr1:42936383:T:C	3.19345e-26	1.06656	-1.72493	1.48995e-06	1.05622	-1.9901
42936874	chr1:42936874:G:A	3.72134e-26	1.13703	-1.64242	1.76267e-06	1.13438	-1.90018
42936936	chr1:42936936:T:C	2.15487e-27	-1.14888	-2.20545	1.10337e-07	-1.18811	-2.34873
42937037	chr1:42937037:T:C	7.09485e-27	-1.25432	-0.908368	2.75401e-07	-1.32876	-1.29339
42937278	chr1:42937278:T:G	8.12922e-27	-9.89772e-11	-2.02659	4.08805e-07	-9.89772e-11	-2.22714
42937869	chr1:42937869:G:A	2.07646e-27	-1.15891	-2.23248	1.07505e-07	-1.19756	-2.36528
42938000	chr1:42938000:C:T	6.51232e-27	-0.607454	-1.64091	2.60042e-07	-0.771622	-1.90791
42938005	chr1:42938005:G:A	5.87227e-27	-9.89772e-11	-2.35182	3.53933e-07	-9.89772e-11	-2.37127
42938821	chr1:42938821:G:A	1.1124e-26	-9.89772e-11	-1.71295	9.56983e-07	-9.89772e-11	-1.37659
42939042	chr1:42939042:T:C	3.69841e-26	0.822761	-1.33433	2.00158e-06	0.811286	-1.44997
42939154	chr1:42939154:G:A	8.12031e-27	-9.89772e-11	-2.02769	4.45597e-07	-9.89772e-11	-2.14096
42939555	chr1:42939555:T:C	6.17734e-27	-9.89772e-11	-2.30117	3.54167e-07	-9.89772e-11	-2.37061
42939791	chr1:42939791:C:T	8.37138e-27	-9.89772e-11	-1.99724	6.53269e-07	-9.89772e-11	-1.75839
42939875	chr1:42939875:C:T	4.18066e-26	0.944639	-1.33365	2.24966e-06	0.930606	-1.45245
42940055	chr1:42940055:C:CACTTCCTT	3.85109e-26	0.910051	-1.38117	2.08477e-06	0.896045	-1.49401
42940202	chr1:42940202:G:A	7.07029e-27	-9.89772e-11	-2.16616	4.45396e-07	-9.89772e-11	-2.14141
42940442	chr1:42940442:G:A	1.05537e-25	1.13977	-0.602768	4.65622e-06	1.15293	-0.947346
42940483	chr1:42940483:C:G	5.60241e-26	-9.89772e-11	-0.096277	1.10595e-06	-9.89772e-11	-1.23192
42940741	chr1:42940741:C:T	6.57118e-27	-9.89772e-11	-2.23937	3.95369e-07	-9.89772e-11	-2.26056
42940808	chr1:42940808:T:C	6.66078e-27	-9.89772e-11	-2.22582	4.91576e-07	-9.89772e-11	-2.04276
42941029	chr1:42941029:C:T	1.42523e-26	-1.34681	-0.118325	1.51901e-06	-1.32183	0.407265
42941030	chr1:42941030:G:A	1.86022e-27	-1.19093	-2.31044	1.02788e-07	-1.22903	-2.37868
42941413	chr1:42941413:G:A	6.16499e-27	-9.89772e-11	-2.30317	4.01186e-07	-9.89772e-11	-2.24595
42941609	chr1:42941609:G:A	1.67414e-26	-1.30417	-2.88865e-09	1.04693e-06	-1.28676	-2.88865e-09
42942899	chr1:42942899:C:G	1.98665e-27	-1.05518	-2.38043	1.17103e-07	-1.15133	-2.32599
42943295	chr1:42943295:G:A	4.71905e-25	2.04538	-0.0106654	1.99979e-05	2.12916	-0.466158
42943423	chr1:42943423:ACT:A	1.13027e-26	-9.89772e-11	-1.69702	8.35201e-07	-9.89772e-11	-1.5127
42943508	chr1:42943508:G:T	1.4697e-27	-1.48724	-2.24976	1.10477e-07	-1.47724	-2.05833
42943528	chr1:42943528:A:G	3.19698e-26	-0.657266	-2.88865e-09	1.89222e-06	-0.694869	-2.88865e-09
42943693	chr1:42943693:T:C	1.73065e-27	-1.47492	-2.09864	1.39925e-07	-1.46326	-1.83601
42943901	chr1:42943901:T:C	6.97846e-27	-9.89772e-11	-2.17923	4.39254e-07	-9.89772e-11	-2.1553
42943948	chr1:42943948:G:T	8.26854e-27	-9.89772e-11	-2.0096	4.83921e-07	-9.89772e-11	-2.05845
42944021	chr1:42944021:C:T	1.04537e-26	-9.89772e-11	-1.7751	8.10423e-07	-9.89772e-11	-1.54282
42944227	chr1:42944227:A:T	5.80594e-27	-9.89772e-11	-2.36318	3.78006e-07	-9.89772e-11	-2.30547
42944652	chr1:42944652:A:C	1.78841e-26	-9.89772e-11	-1.23815	4.76028e-07	-9.89772e-11	-2.0749
42945157	chr1:42945157:GC:G	1.69143e-27	-1.2153	-2.38118	1.06645e-07	-1.20747	-2.3634
42945159	chr1:42945159:A:T	1.73533e-27	-1.19036	-2.3805	1.08924e-07	-1.18221	-2.36752
42945188	chr1:42945188:G:A	5.60958e-27	-1.02012	-1.37747	2.11722e-07	-0.992192	-1.89291
42945316	chr1:42945316:G:A	6.35986e-27	-9.89772e-11	-2.27205	3.91655e-07	-9.89772e-11	-2.27
42945367	chr1:42945367:C:G	3.12636e-25	2.18681	-0.563832	1.2979e-05	2.21756	-0.986848
42945619	chr1:42945619:G:A	9.32913e-27	-0.517756	-1.37116	3.83922e-07	-0.460896	-1.82904
42945683	chr1:42945683:T:C	2.32081e-27	-1.01557	-2.26457	1.40635e-07	-0.987724	-2.30649
42945696	chr1:42945696:C:T	4.10234e-25	2.08895	-0.194287	1.54694e-05	2.10737	-0.701124
42945718	chr1:42945718:C:T	9.70325e-27	-9.89772e-11	-1.8496	5.75234e-07	-9.89772e-11	-1.8856
42945925	chr1:42945925:G:A	5.50104e-27	-1.00963	-1.40749	2.13587e-07	-0.981573	-1.89476
42946085	chr1:42946085:G:C	9.27366e-27	-9.89772e-11	-1.89488	4.32374e-07	-9.89772e-11	-2.17109
42946158	chr1:42946158:G:A	3.65543e-25	2.08196	-0.302639	1.41254e-05	2.10184	-0.786483
42946160	chr1:42946160:C:T	6.64899e-27	-0.994393	-1.2332	2.40733e-07	-0.965747	-1.79094
42946380	chr1:42946380:G:A	1.38451e-26	-1.49413	-2.88865e-09	8.46257e-07	-1.49955	-2.88865e-09
42946466	chr1:42946466:T:TA	2.30661e-27	-1.00444	-2.28184	1.39983e-07	-0.97611	-2.32274
42946588	chr1:42946588:G:A	5.6662e-27	-1.03893	-1.34861	2.11551e-07	-1.01159	-1.87432
42946590	chr1:42946590:G:A	2.05497e-27	-1.02201	-2.37979	1.28846e-07	-1.00051	-2.38125
42946672	chr1:42946672:A:G	3.46481e-25	2.1528	-0.427035	1.32539e-05	2.17318	-0.92151
42946675	chr1:42946675:A:G	6.15806e-27	-1.01677	-1.28752	2.26115e-07	-0.988912	-1.83042
42946709	chr1:42946709:C:T	1.542e-26	-1.38639	-2.88865e-09	9.82768e-07	-1.35	-2.88865e-09
42946784	chr1:42946784:C:T	4.99062e-27	-1.46873	-1.04577	4.27263e-07	-1.45357	-0.729405
42946798	chr1:42946798:T:C	2.01077e-27	-1.04321	-2.38033	1.25972e-07	-1.02322	-2.3811
42946984	chr1:42946984:G:A	5.03374e-27	-1.46666	-1.03923	4.24845e-07	-1.451	-0.737652
42947056	chr1:42947056:T:C	3.57589e-25	2.08294	-0.325619	1.50037e-05	2.10605	-0.730373
42947122	chr1:42947122:A:G	3.54356e-25	2.05655	-0.308306	1.48396e-05	2.07953	-0.714853
42947462	chr1:42947462:C:T	2.8487e-26	-9.89772e-11	-0.772611	6.37472e-07	-9.89772e-11	-1.78287
42947463	chr1:42947463:G:A	9.71179e-27	-9.89772e-11	-1.84872	7.40765e-07	-9.89772e-11	-1.63269
42947648	chr1:42947648:G:C	5.08326e-27	-1.46666	-1.02945	4.3217e-07	-1.45109	-0.720465
42947690	chr1:42947690:C:T	5.01786e-27	-1.47618	-1.03288	4.24209e-07	-1.4622	-0.727956
42947982	chr1:42947982:A:G	3.45223e-26	0.339463	-0.919916	1.48498e-06	0.394689	-1.33191
42948064	chr1:42948064:A:G	5.00849e-27	-1.46724	-1.04369	4.24272e-07	-1.45165	-0.738351
42948375	chr1:42948375:T:C	1.50619e-27	-1.49035	-2.22212	9.45967e-08	-1.49695	-2.1938
42948662	chr1:42948662:C:T	6.6752e-27	-9.89772e-11	-2.22366	3.56063e-07	-9.89772e-11	-2.36527
42948776	chr1:42948776:A:G	5.23853e-27	-1.46666	-0.999362	4.47019e-07	-1.45089	-0.686888
42948834	chr1:42948834:G:A	5.74677e-27	-9.89772e-11	-2.37342	3.50522e-07	-9.89772e-11	-2.38095
42948891	chr1:42948891:C:T	1.94314e-26	-1.15517	-2.88865e-09	1.10279e-06	-1.23478	-2.88865e-09
42948892	chr1:42948892:G:A	1.82495e-27	-1.13919	-2.38131	1.06074e-07	-1.22567	-2.35057
42948894	chr1:42948894:T:C	1.77099e-27	-1.17196	-2.37856	1.01333e-07	-1.25431	-2.36766
42948927	chr1:42948927:G:C	1.8023e-26	-9.89772e-11	-1.23041	1.01692e-06	-9.89772e-11	-1.31584
42948937	chr1:42948937:G:A	5.87419e-27	-9.89772e-11	-2.35149	3.90982e-07	-9.89772e-11	-2.27171
42948985	chr1:42948985:T:G	5.35996e-27	-1.45778	-0.985322	4.58086e-07	-1.44085	-0.672468
42949047	chr1:42949047:G:A	8.57065e-27	-9.89772e-11	-1.97372	4.10607e-07	-9.89772e-11	-2.22274
42949344	chr1:42949344:T:C	2.8999e-27	-0.843408	-2.21397	1.88786e-07	-0.818488	-2.18127
42949617	chr1:42949617:G:T	8.08182e-26	1.65385	-1.38371	3.2286e-06	1.65074	-1.81131
42949782	chr1:42949782:T:A	3.21643e-27	-0.740116	-2.21367	2.13383e-07	-0.713129	-2.16416
42949794	chr1:42949794:G:T	5.24162e-27	-1.47043	-0.995003	4.45675e-07	-1.45552	-0.68527
42949811	chr1:42949811:A:G	6.12773e-27	-9.89772e-11	-2.30923	3.58547e-07	-9.89772e-11	-2.35832
42949872	chr1:42949872:T:C	2.91889e-27	-0.851756	-2.1991	1.90091e-07	-0.827086	-2.16579
42949873	chr1:42949873:G:A	2.64083e-27	-0.845998	-2.30497	1.7811e-07	-0.8214	-2.23658
42950220	chr1:42950220:C:T	8.01286e-27	-9.89772e-11	-2.04101	3.95631e-07	-9.89772e-11	-2.25989
42950323	chr1:42950323:C:T	7.91051e-27	-9.89772e-11	-2.05387	3.92778e-07	-9.89772e-11	-2.26713
42950462	chr1:42950462:T:C	5.86986e-27	-1.46917	-0.883054	5.08862e-07	-1.45402	-0.55418
42950487	chr1:42950487:G:A	1.29292e-27	-1.48411	-2.38104	7.92605e-08	-1.4893	-2.37833
42950750	chr1:42950750:A:G	2.55165e-27	-0.8733	-2.31202	1.64976e-07	-0.848182	-2.28639
42950843	chr1:42950843:C:T	6.21823e-27	-0.0908663	-2.20371	3.33942e-07	-0.148028	-2.28138
42950948	chr1:42950948:T:C	5.98686e-27	-9.89772e-11	-2.33249	3.54145e-07	-9.89772e-11	-2.37067
42951030	chr1:42951030:C:T	1.37628e-26	-9.89772e-11	-1.50009	7.91245e-07	-9.89772e-11	-1.56677
42951110	chr1:42951110:C:T	5.25898e-27	-1.46534	-0.996783	4.51065e-07	-1.44952	-0.679242
42951360	chr1:42951360:GA:G	4.58617e-27	-0.259418	-2.3396	3.12129e-07	-0.155321	-2.34164
42951460	chr1:42951460:A:G	7.97339e-27	-9.89772e-11	-2.04595	3.94556e-07	-9.89772e-11	-2.26262
42951479	chr1:42951479:T:G	4.72903e-26	1.69979	-1.96555	2.52435e-06	1.68837	-2.09501
42951671	chr1:42951671:T:G	9.36086e-27	-9.89772e-11	-1.88552	7.20758e-07	-9.89772e-11	-1.66007
42951728	chr1:42951728:G:A	2.87456e-26	-9.89772e-11	-0.763574	6.30372e-07	-9.89772e-11	-1.79407
42951740	chr1:42951740:C:CTGG	5.70241e-27	-9.89772e-11	-2.38117	3.50781e-07	-9.89772e-11	-2.38021
42951753	chr1:42951753:C:T	1.99145e-27	-1.10952	-2.32368	1.22814e-07	-1.19972	-2.22998
42951780	chr1:42951780:C:T	9.37125e-27	-9.89772e-11	-1.88441	7.21823e-07	-9.89772e-11	-1.6586
42952355	chr1:42952355:C:T	6.86555e-27	-0.0200644	-2.17548	3.65361e-07	-0.0790708	-2.26042
42952385	chr1:42952385:AT:A	5.21671e-27	-1.46607	-1.00412	4.4628e-07	-1.45037	-0.689057
42952981	chr1:42952981:C:T	5.7026e-27	-9.89772e-11	-2.38114	3.51581e-07	-9.89772e-11	-2.37794
42953034	chr1:42953034:T:C	9.59012e-27	-9.89772e-11	-1.86133	7.41785e-07	-9.89772e-11	-1.63132
42953279	chr1:42953279:C:T	2.55323e-26	-0.882116	-2.88865e-09	1.50684e-06	-0.922606	-2.88865e-09
42953420	chr1:42953420:A:T	9.39624e-26	1.79333	-1.3725	3.74176e-06	1.79026	-1.80333
42953544	chr1:42953544:C:T	1.37193e-26	-9.89772e-11	-1.50326	7.88815e-07	-9.89772e-11	-1.56984
42953683	chr1:42953683:C:A	8.06339e-27	0.083672	-2.1184	4.22053e-07	0.0222493	-2.21749
42954034	chr1:42954034:G:C	5.31444e-27	-1.45889	-0.992744	4.55958e-07	-1.44202	-0.675953
42954066	chr1:42954066:G:A	4.21204e-27	-0.302787	-2.38132	2.87952e-07	-0.199339	-2.37824
42954365	chr1:42954365:A:T	5.98962e-27	-9.89772e-11	-2.33203	3.80965e-07	-9.89772e-11	-2.29767
42954483	chr1:42954483:T:C	7.16123e-27	-0.03428	-2.1191	3.7533e-07	-0.093339	-2.21923
42954521	chr1:42954521:G:A	5.81097e-27	-9.89772e-11	-2.36231	3.50533e-07	-9.89772e-11	-2.38092
42955401	chr1:42955401:G:C	2.30013e-27	-0.938287	-2.35081	1.4714e-07	-0.914152	-2.33484
42955592	chr1:42955592:G:A	4.24772e-27	-0.294341	-2.38134	2.9003e-07	-0.191517	-2.37887
42955853	chr1:42955853:C:T	2.35889e-27	-0.915774	-2.34809	1.51035e-07	-0.891252	-2.33162
42955936	chr1:42955936:C:T	6.40611e-27	-9.89772e-11	-2.26481	3.73198e-07	-9.89772e-11	-2.31827
42956187	chr1:42956187:T:C	6.41592e-27	-9.89772e-11	-2.26328	4.07945e-07	-9.89772e-11	-2.22925
42956333	chr1:42956333:G:A	3.8503e-25	2.03526	-0.203996	1.43404e-05	2.05685	-0.726385
42956370	chr1:42956370:T:A	4.69593e-27	-0.309309	-2.26606	3.11955e-07	-0.208926	-2.28859
42956712	chr1:42956712:C:T	5.88501e-27	-9.89772e-11	-2.34965	3.87427e-07	-9.89772e-11	-2.28085
42956945	chr1:42956945:CA:C	6.33188e-27	-9.89772e-11	-2.27646	4.01647e-07	-9.89772e-11	-2.2448
42956974	chr1:42956974:T:A	2.41402e-27	-0.947873	-2.29289	1.48604e-07	-0.937116	-2.30198
42957090	chr1:42957090:T:A	5.70488e-27	-9.89772e-11	-2.38074	3.51795e-07	-9.89772e-11	-2.37733
42957310	chr1:42957310:A:C	4.10532e-27	-0.88927	-1.82051	2.75158e-07	-0.83462	-1.78841
42957653	chr1:42957653:C:T	5.70418e-27	-9.89772e-11	-2.38086	3.5169e-07	-9.89772e-11	-2.37763
42957732	chr1:42957732:A:G	4.45284e-27	-0.280237	-2.34828	3.02964e-07	-0.175292	-2.35147
42957921	chr1:42957921:T:C	3.38631e-26	-0.599733	-2.88865e-09	2.00885e-06	-0.635061	-2.88865e-09
42957951	chr1:42957951:T:C	3.3162e-27	-1.4319	-1.49134	2.12167e-07	-1.47117	-1.41183
42958014	chr1:42958014:C:G	1.96772e-27	-1.06456	-2.38062	1.1065e-07	-1.15975	-2.37425
42958331	chr1:42958331:C:G	2.36709e-26	-9.89772e-11	-0.957814	5.89543e-07	-9.89772e-11	-1.86103
42959075	chr1:42959075:G:C	9.10512e-27	-9.89772e-11	-1.91322	7.71733e-07	-9.89772e-11	-1.59174
42959141	chr1:42959141:C:G	5.19784e-27	-1.47234	-1.00147	4.4192e-07	-1.45758	-0.691672
42959206	chr1:42959206:A:T	1.36267e-26	-1.51003	-2.88865e-09	8.37889e-07	-1.50949	-2.88865e-09
42959411	chr1:42959411:G:T	4.71427e-27	-0.414219	-2.15725	2.93724e-07	-0.305235	-2.2525
42959562	chr1:42959562:A:G	6.92809e-27	-9.89772e-11	-2.18648	4.88454e-07	-9.89772e-11	-2.04913
42959582	chr1:42959582:G:A	8.48536e-27	-9.89772e-11	-1.98372	4.09619e-07	-9.89772e-11	-2.22515
42959989	chr1:42959989:T:C	6.13377e-27	-9.89772e-11	-2.30825	3.58567e-07	-9.89772e-11	-2.35826
42960019	chr1:42960019:A:G	6.0727e-27	-9.89772e-11	-2.31826	3.56619e-07	-9.89772e-11	-2.36371
42960313	chr1:42960313:A:G	8.39732e-27	-9.89772e-11	-1.99415	6.04085e-07	-9.89772e-11	-1.83666
42960373	chr1:42960373:A:T	1.87505e-27	-1.11259	-2.38083	1.06179e-07	-1.2012	-2.37406
42960920	chr1:42960920:C:T	4.17995e-25	1.93591	-0.022506	1.57776e-05	1.95385	-0.527885
42961204	chr1:42961204:C:G	5.70144e-27	-9.89772e-11	-2.38134	3.56691e-07	-9.89772e-11	-2.36351
42961244	chr1:42961244:A:G	3.38539e-27	-0.755481	-2.14711	2.13703e-07	-0.68966	-2.18613
42961336	chr1:42961336:C:T	2.9191e-27	-0.719992	-2.33079	1.96008e-07	-0.664082	-2.29814
42961547	chr1:42961547:T:A	6.74857e-27	-0.0796361	-2.13309	3.55435e-07	-0.140845	-2.22619
42961654	chr1:42961654:G:A	6.94563e-27	-9.89772e-11	-2.18395	4.89962e-07	-9.89772e-11	-2.04605
42961717	chr1:42961717:T:C	2.86598e-27	-0.735014	-2.33414	1.92439e-07	-0.679045	-2.30155
42961782	chr1:42961782:C:T	2.56415e-27	-0.873819	-2.30661	1.75833e-07	-0.817769	-2.25307
42961944	chr1:42961944:G:A	2.86456e-27	-0.734291	-2.33535	1.92288e-07	-0.678212	-2.30317
42962342	chr1:42962342:C:T	8.66709e-27	-9.89772e-11	-1.96253	4.1618e-07	-9.89772e-11	-2.20926
42962489	chr1:42962489:G:T	2.30347e-27	-1.17483	-2.11281	1.51144e-07	-1.25621	-1.96593
42962910	chr1:42962910:A:G	2.17956e-27	-1.1779	-2.16504	1.14234e-07	-1.25544	-2.24669
42963086	chr1:42963086:A:G	1.88868e-25	1.35232	-0.233326	7.28538e-06	1.3611	-0.707854
42963268	chr1:42963268:G:A	2.29127e-27	-1.20607	-2.08688	1.16771e-07	-1.27904	-2.20113
42963434	chr1:42963434:T:C	1.64666e-25	1.15378	-0.171919	6.75419e-06	1.17301	-0.595464
42963672	chr1:42963672:C:T	1.64123e-27	-1.24978	-2.37683	9.3717e-08	-1.32076	-2.37934
42963856	chr1:42963856:G:T	1.67265e-27	-1.22638	-2.38127	9.76535e-08	-1.3008	-2.35815
42964083	chr1:42964083:C:A	1.61831e-27	-1.26999	-2.37069	9.19315e-08	-1.33805	-2.38128
42964589	chr1:42964589:C:T	1.54524e-25	0.964522	-0.0462307	5.99329e-06	0.973638	-0.515619
42964678	chr1:42964678:G:A	1.37967e-27	-1.47843	-2.32178	9.16897e-08	-1.50069	-2.22128
42964764	chr1:42964764:G:A	8.61763e-27	0.295499	-2.26375	6.00686e-07	0.254089	-2.09639
42965212	chr1:42965212:G:A	3.72642e-27	-1.4882	-1.31841	2.86919e-07	-1.47624	-1.10493
42965322	chr1:42965322:T:A	1.04686e-26	-9.89772e-11	-1.77368	9.20697e-07	-9.89772e-11	-1.41525
42965779	chr1:42965779:A:G	5.84435e-27	-9.89772e-11	-2.35658	3.71502e-07	-9.89772e-11	-2.32282
42965851	chr1:42965851:C:T	1.06597e-26	-9.89772e-11	-1.75559	6.17612e-07	-9.89772e-11	-1.81452
42965857	chr1:42965857:A:G	1.40764e-27	-1.48087	-2.29927	9.48926e-08	-1.5021	-2.18553
42966028	chr1:42966028:G:A	9.13349e-27	-9.89772e-11	-1.91011	5.33095e-07	-9.89772e-11	-1.96168
42966236	chr1:42966236:A:G	1.34702e-26	-9.89772e-11	-1.52158	7.81224e-07	-9.89772e-11	-1.57952
42966348	chr1:42966348:T:C	3.53081e-26	-0.557948	-2.88865e-09	1.65799e-06	-0.827018	-2.88865e-09
42966454	chr1:42966454:G:A	1.74398e-25	1.10926	-0.0699815	6.75589e-06	1.11811	-0.540315
42966465	chr1:42966465:C:T	1.55663e-25	1.09097	-0.165337	6.09709e-06	1.10005	-0.624864
42966467	chr1:42966467:C:T	1.64085e-26	-9.89772e-11	-1.32426	6.38187e-07	-9.89772e-11	-1.78175
42966604	chr1:42966604:G:C	1.54783e-25	0.970549	-0.0505822	5.96606e-06	0.978348	-0.524882
42966886	chr1:42966886:G:A	1.01721e-26	-1.36555	-0.436861	5.59045e-07	-1.33556	-0.578585
42966914	chr1:42966914:T:C	6.66928e-27	-9.89772e-11	-2.22455	3.98832e-07	-9.89772e-11	-2.25184
42967070	chr1:42967070:A:G	9.19039e-27	0.382121	-2.28602	5.31655e-07	0.330709	-2.29509
42967177	chr1:42967177:CAG:C	1.56976e-27	-1.29502	-2.37612	9.0158e-08	-1.35897	-2.37985
42967213	chr1:42967213:G:A	5.77401e-27	-9.89772e-11	-2.36869	3.68031e-07	-9.89772e-11	-2.33221
42967254	chr1:42967254:A:T	5.95295e-27	-9.89772e-11	-2.33817	3.57037e-07	-9.89772e-11	-2.36254
42967332	chr1:42967332:T:C	6.98402e-27	-9.89772e-11	-2.17843	3.77157e-07	-9.89772e-11	-2.30772
42967395	chr1:42967395:G:A	3.63296e-27	-1.48334	-1.34867	2.81054e-07	-1.46998	-1.13185
42967615	chr1:42967615:C:G	1.59726e-27	-1.48864	-2.16512	1.10963e-07	-1.506	-2.02518
42967799	chr1:42967799:G:A	1.58214e-27	-1.47605	-2.18723	1.08465e-07	-1.49949	-2.05446
42968113	chr1:42968113:G:A	2.36494e-27	-1.31698	-1.94432	1.2569e-07	-1.26274	-2.14382
42968303	chr1:42968303:A:G	1.12747e-26	-9.89772e-11	-1.69949	8.9017e-07	-9.89772e-11	-1.44896
42968378	chr1:42968378:T:C	1.12894e-26	-9.89772e-11	-1.6982	8.80609e-07	-9.89772e-11	-1.45976
42968659	chr1:42968659:A:G	5.71698e-27	-9.89772e-11	-2.37862	3.63309e-07	-9.89772e-11	-2.34512
42968747	chr1:42968747:G:C	1.6642e-26	-1.31013	-2.88865e-09	1.0409e-06	-1.29253	-2.88865e-09
42968829	chr1:42968829:T:G	7.08831e-27	-9.89772e-11	-2.16361	3.81265e-07	-9.89772e-11	-2.29688
42968883	chr1:42968883:A:G	1.48696e-26	-9.89772e-11	-1.42274	1.25143e-06	-9.89772e-11	-1.10834
42969021	chr1:42969021:G:A	7.76616e-27	-9.89772e-11	-2.07228	4.26606e-07	-9.89772e-11	-2.18452
42969087	chr1:42969087:AT:A	1.9662e-26	-9.89772e-11	-1.14337	8.34307e-07	-9.89772e-11	-1.51378
42969759	chr1:42969759:A:AAAG	6.04571e-27	-9.89772e-11	-2.32271	4.1222e-07	-9.89772e-11	-2.21882
42969900	chr1:42969900:C:G	2.4379e-25	1.11448	0.259762	8.89423e-06	1.12219	-0.269407
42969976	chr1:42969976:G:A	4.3407e-27	-0.506765	-2.14726	3.19079e-07	-0.405961	-2.06898
42969979	chr1:42969979:G:A	4.69545e-27	-0.465587	-2.10988	3.48662e-07	-0.362179	-2.02409
42970380	chr1:42970380:G:A	3.89113e-27	-0.435642	-2.32772	2.63602e-07	-0.390445	-2.27549
42970416	chr1:42970416:C:T	5.71484e-27	-9.89772e-11	-2.37899	3.50523e-07	-9.89772e-11	-2.38095
42970698	chr1:42970698:C:T	2.6982e-25	1.21054	0.265154	9.5222e-06	1.21891	-0.297909
42970769	chr1:42970769:G:A	1.08778e-26	-9.89772e-11	-1.73533	3.52664e-07	-9.89772e-11	-2.37486
42970842	chr1:42970842:T:C	4.78304e-27	-0.409837	-2.14715	3.56264e-07	-0.302234	-2.06247
42971482	chr1:42971482:CT:C	1.57066e-26	-9.89772e-11	-1.36798	1.33326e-06	-9.89772e-11	-1.045
42971595	chr1:42971595:A:C	6.90131e-27	-9.89772e-11	-2.19035	3.74623e-07	-9.89772e-11	-2.31446
42971770	chr1:42971770:A:G	4.13676e-26	-9.89772e-11	-0.399561	1.89494e-06	-9.89772e-11	-0.693436
42971859	chr1:42971859:C:T	6.48101e-27	-0.201583	-2.0516	5.00469e-07	-0.0754214	-1.94941
42972004	chr1:42972004:G:A	1.34372e-27	-1.44895	-2.37767	8.19066e-08	-1.48023	-2.35456
42972053	chr1:42972053:TG:T	2.83962e-27	-1.48494	-1.59344	1.41315e-07	-1.50101	-1.78837
42972127	chr1:42972127:C:T	1.48997e-26	-9.89772e-11	-1.42072	1.26247e-06	-9.89772e-11	-1.09955
42972442	chr1:42972442:C:A	5.99724e-27	-9.89772e-11	-2.33076	3.51217e-07	-9.89772e-11	-2.37897
42972524	chr1:42972524:C:T	2.87545e-27	-1.47674	-1.58911	1.4231e-07	-1.49576	-1.7866
42973167	chr1:42973167:G:A	1.61271e-26	-1.31475	-0.0268128	8.96453e-07	-1.35324	-0.0886918
42973557	chr1:42973557:C:T	6.36333e-27	-1.49332	-0.778186	2.24019e-07	-1.49872	-1.32992
42973611	chr1:42973611:C:T	5.3004e-25	1.0397	1.1112	1.82206e-05	1.06545	0.504484
42973784	chr1:42973784:T:TA	7.06237e-27	-9.89772e-11	-2.16728	3.79888e-07	-9.89772e-11	-2.3005
42974530	chr1:42974530:C:A	7.3348e-27	-1.47787	-0.65156	2.51614e-07	-1.4855	-1.22698
42974573	chr1:42974573:A:T	2.58852e-26	-9.89772e-11	-0.868387	6.21848e-07	-9.89772e-11	-1.80768
42974805	chr1:42974805:T:G	2.6121e-27	-0.854949	-2.30696	1.61707e-07	-0.821285	-2.33331
42974954	chr1:42974954:T:TG	5.95669e-27	-1.5047	-0.832846	2.14857e-07	-1.50785	-1.36256
42975112	chr1:42975112:G:A	4.19923e-25	0.87474	1.04327	1.46521e-05	0.900735	0.451224
42975534	chr1:42975534:G:C	1.20298e-26	-9.89772e-11	-1.63467	9.83081e-07	-9.89772e-11	-1.34969
42976176	chr1:42976176:G:A	6.96142e-27	-9.89772e-11	-2.18168	3.77066e-07	-9.89772e-11	-2.30796
42976250	chr1:42976250:C:T	5.70251e-27	-9.89772e-11	-2.38115	3.52428e-07	-9.89772e-11	-2.37553
42976334	chr1:42976334:C:T	8.6764e-27	-9.89772e-11	-1.96145	4.62962e-07	-9.89772e-11	-2.10273
42976838	chr1:42976838:GC:G	6.14435e-25	0.368725	1.92992	2.05742e-05	0.389096	1.30232
42977009	chr1:42977009:C:A	5.98457e-27	-9.89772e-11	-2.33287	3.5382e-07	-9.89772e-11	-2.37159
42977027	chr1:42977027:G:A	2.23993e-27	-1.42021	-1.8954	1.29576e-07	-1.43429	-1.94182
42977190	chr1:42977190:T:C	5.84858e-27	-9.89772e-11	-2.35586	3.55438e-07	-9.89772e-11	-2.36702
42977254	chr1:42977254:A:G	6.1984e-27	-0.0675383	-2.23023	4.09769e-07	-0.0419399	-2.18284
42977391	chr1:42977391:TGAG:T	4.36189e-27	-0.271205	-2.37795	2.78104e-07	-0.249563	-2.36282
42977625	chr1:42977625:A:T	1.6747e-26	-1.30384	-2.88865e-09	1.02366e-06	-1.30924	-2.88865e-09
42978071	chr1:42978071:C:T	5.00177e-25	0.515202	1.5777	1.77848e-05	0.526939	1.01879
42978275	chr1:42978275:C:G	1.31887e-26	-9.89772e-11	-1.5427	1.22208e-06	-9.89772e-11	-1.13207
42978354	chr1:42978354:C:T	8.82354e-27	-9.89772e-11	-1.94464	5.12521e-07	-9.89772e-11	-2.00104
42978418	chr1:42978418:C:T	1.19189e-26	-9.89772e-11	-1.64393	6.97766e-07	-9.89772e-11	-1.69249
42978536	chr1:42978536:C:T	1.08642e-26	-9.89772e-11	-1.73659	5.92368e-07	-9.89772e-11	-1.85625
42978721	chr1:42978721:T:A	2.3222e-26	-9.89772e-11	-0.976959	5.16686e-07	-9.89772e-11	-1.99294
42978722	chr1:42978722:C:A	2.3222e-26	-9.89772e-11	-0.976959	5.16686e-07	-9.89772e-11	-1.99294
42978890	chr1:42978890:G:A	5.96059e-27	-9.89772e-11	-2.33689	3.6937e-07	-9.89772e-11	-2.32858
42978997	chr1:42978997:G:A	6.82907e-27	-9.89772e-11	-2.20087	3.75774e-07	-9.89772e-11	-2.31139
42979594	chr1:42979594:C:A	6.94911e-27	-9.89772e-11	-2.18345	3.664e-07	-9.89772e-11	-2.33665
42979595	chr1:42979595:C:T	8.15452e-27	-9.89772e-11	-2.02349	7.11069e-07	-9.89772e-11	-1.67361
42979606	chr1:42979606:G:A	7.72214e-27	-9.89772e-11	-2.07797	3.75159e-07	-9.89772e-11	-2.31303
42980370	chr1:42980370:G:A	1.68129e-26	-1.29991	-2.88865e-09	1.01289e-06	-1.31981	-2.88865e-09
42980917	chr1:42980917:T:C	5.75241e-27	-9.89772e-11	-2.37244	3.50492e-07	-9.89772e-11	-2.38104
42980935	chr1:42980935:C:T	3.20601e-26	0.203566	-0.858013	1.37479e-06	0.174978	-1.1893
42980949	chr1:42980949:T:G	5.70704e-27	-9.89772e-11	-2.38036	3.50509e-07	-9.89772e-11	-2.38099
42981132	chr1:42981132:C:G	1.3815e-26	-9.89772e-11	-1.49631	5.21185e-07	-9.89772e-11	-1.98427
42981420	chr1:42981420:C:T	5.70247e-27	-0.0773451	-2.30382	3.38168e-07	-0.0748054	-2.34203
42981639	chr1:42981639:C:T	5.24245e-27	-0.135365	-2.32991	3.14875e-07	-0.128788	-2.35941
42981685	chr1:42981685:G:A	3.23662e-26	-9.89772e-11	-0.644944	6.15276e-07	-9.89772e-11	-1.81831
42982208	chr1:42982208:C:T	1.84484e-27	-1.50658	-2.00309	9.03599e-08	-1.51039	-2.22618
42982828	chr1:42982828:A:G	1.2626e-26	0.198993	-1.78529	5.03999e-07	0.117676	-2.13548
42982911	chr1:42982911:G:A	3.84466e-27	-0.734607	-2.04077	1.73924e-07	-0.759663	-2.32209
42982943	chr1:42982943:G:C	5.87479e-27	-9.89772e-11	-2.35139	3.52694e-07	-9.89772e-11	-2.37477
42983133	chr1:42983133:C:T	1.36316e-26	-1.50967	-2.88865e-09	8.40045e-07	-1.50692	-2.88865e-09
42983306	chr1:42983306:T:C	1.41418e-26	-1.47293	-2.88865e-09	8.80707e-07	-1.45965	-2.88865e-09
42983544	chr1:42983544:C:T	1.36854e-26	-9.89772e-11	-1.50573	7.4423e-07	-9.89772e-11	-1.62803
42983929	chr1:42983929:G:T	1.40385e-26	-9.89772e-11	-1.48025	8.2728e-07	-9.89772e-11	-1.52223
42984511	chr1:42984511:T:C	5.68649e-27	-0.0417263	-2.34224	3.4281e-07	-0.037034	-2.36617
42984660	chr1:42984660:G:T	1.03997e-26	-9.89772e-11	-1.78029	4.3457e-07	-9.89772e-11	-2.16602
42984992	chr1:42984992:C:T	1.17167e-26	-9.89772e-11	-1.66104	1.04096e-06	-9.89772e-11	-1.29248
42985130	chr1:42985130:C:T	2.29085e-27	-1.50688	-1.78625	1.24248e-07	-1.50497	-1.91313
42985154	chr1:42985154:C:T	1.01437e-26	-9.89772e-11	-1.80521	4.28039e-07	-9.89772e-11	-2.18116
42985667	chr1:42985667:T:C	1.41481e-27	-1.42264	-2.35242	9.7041e-08	-1.36869	-2.29655
42985697	chr1:42985697:AG:A	2.57656e-26	-0.873021	-2.88865e-09	1.54552e-06	-0.89726	-2.88865e-09
42985963	chr1:42985963:T:C	2.30065e-27	-1.41386	-1.87501	1.21953e-07	-1.42842	-2.00832
42986048	chr1:42986048:G:A	1.76956e-27	-1.4978	-2.05353	1.04762e-07	-1.47888	-2.1098
42986159	chr1:42986159:T:G	2.25764e-27	-1.40515	-1.90259	1.20277e-07	-1.42043	-2.03015
42986230	chr1:42986230:G:A	5.05473e-27	-0.136799	-2.36494	2.95346e-07	-0.173178	-2.37905
42986601	chr1:42986601:G:A	1.85656e-27	-1.51001	-1.99332	1.08479e-07	-1.5022	-2.05162
42987021	chr1:42987021:C:G	1.62398e-26	-9.89772e-11	-1.33459	4.56031e-07	-9.89772e-11	-2.11782
42987621	chr1:42987621:A:T	3.1518e-26	-9.89772e-11	-0.671501	6.05578e-07	-9.89772e-11	-1.83419
42987641	chr1:42987641:A:G	3.99484e-27	-0.401926	-2.33513	2.39892e-07	-0.396363	-2.36382
42987903	chr1:42987903:G:A	2.08418e-27	-1.51056	-1.87713	1.14588e-07	-1.50981	-1.98922
42988011	chr1:42988011:A:T	1.644e-26	-9.89772e-11	-1.32234	4.58594e-07	-9.89772e-11	-2.11221
42988388	chr1:42988388:C:T	6.50196e-27	0.126475	-2.37643	3.88319e-07	0.102702	-2.38125
42988440	chr1:42988440:C:T	5.81868e-27	-9.89772e-11	-2.36099	3.75509e-07	-9.89772e-11	-2.3121
42988682	chr1:42988682:C:T	2.27701e-27	-1.06778	-2.23141	1.26774e-07	-1.0197	-2.37826
42988963	chr1:42988963:A:G	5.70856e-27	-9.89772e-11	-2.38009	3.50568e-07	-9.89772e-11	-2.38082
42989072	chr1:42989072:T:G	1.40882e-26	-1.47672	-2.88865e-09	8.58259e-07	-1.48547	-2.88865e-09
42989507	chr1:42989507:T:C	5.72052e-27	-9.89772e-11	-2.378	3.51455e-07	-9.89772e-11	-2.3783
42989513	chr1:42989513:G:A	2.09014e-25	-9.89772e-11	1.22034	7.65222e-06	-9.89772e-11	0.702374
42989544	chr1:42989544:T:C	1.64171e-26	-9.89772e-11	-1.32374	4.58414e-07	-9.89772e-11	-2.1126
42989612	chr1:42989612:A:G	5.44495e-27	-0.0811927	-2.34618	3.26245e-07	-0.0812081	-2.37152
42989839	chr1:42989839:T:C	1.36148e-26	-1.5109	-2.88865e-09	8.36716e-07	-1.51089	-2.88865e-09
42989926	chr1:42989926:T:G	5.73067e-27	-9.89772e-11	-2.37623	3.51034e-07	-9.89772e-11	-2.37949
42990607	chr1:42990607:A:G	6.91665e-27	-9.89772e-11	-2.18813	3.50506e-07	-9.89772e-11	-2.381
42990795	chr1:42990795:C:T	5.80893e-27	-0.0102836	-2.35238	3.35582e-07	-0.0508881	-2.37362
42991474	chr1:42991474:C:T	6.88486e-27	0.186377	-2.37911	4.31624e-07	0.207715	-2.38054
42991499	chr1:42991499:T:C	1.5598e-26	-1.37492	-2.88865e-09	9.55094e-07	-1.37857	-2.88865e-09
42991702	chr1:42991702:T:C	6.13676e-27	-9.89772e-11	-2.30776	3.63665e-07	-9.89772e-11	-2.34414
42991839	chr1:42991839:C:T	1.46441e-25	-9.89772e-11	0.864562	5.52848e-06	-9.89772e-11	0.377292
42992123	chr1:42992123:C:T	1.01638e-26	-9.89772e-11	-1.80323	1.07752e-06	-9.89772e-11	-1.25796
42992579	chr1:42992579:T:C	1.5364e-26	0.474078	-1.86411	6.23049e-07	0.381307	-2.18706
42992752	chr1:42992752:G:A	1.53273e-26	-1.39242	-2.88865e-09	9.54963e-07	-1.3787	-2.88865e-09
42993965	chr1:42993965:A:G	1.5257e-24	3.35649	-0.148339	5.08836e-05	3.04419	-0.447275
42994448	chr1:42994448:C:T	1.51762e-26	-1.40233	-2.88865e-09	9.06009e-07	-1.43133	-2.88865e-09
42994492	chr1:42994492:T:C	2.93539e-27	-0.978673	-2.06655	2.37213e-07	-0.835939	-1.93548
42994729	chr1:42994729:C:T	2.49172e-27	-1.36726	-1.84182	1.45638e-07	-1.3722	-1.88705
42994890	chr1:42994890:A:G	1.56275e-27	-1.45716	-2.21845	1.15387e-07	-1.4657	-2.02639
42995432	chr1:42995432:A:G	1.32309e-26	-9.89772e-11	-1.53951	4.89196e-07	-9.89772e-11	-2.04761
42995831	chr1:42995831:G:A	1.44169e-27	-1.41752	-2.33873	8.86213e-08	-1.37525	-2.38075
42995976	chr1:42995976:G:A	2.08693e-27	-1.11633	-2.27004	1.24743e-07	-1.04347	-2.37065
42996083	chr1:42996083:T:C	7.24134e-27	-9.89772e-11	-2.14225	4.18961e-07	-9.89772e-11	-2.2026
42996140	chr1:42996140:T:C	3.20627e-26	-9.89772e-11	-0.654366	3.47913e-06	-9.89772e-11	-0.0858405
42996143	chr1:42996143:C:T	2.02039e-27	-1.14748	-2.27129	1.21433e-07	-1.07766	-2.36335
42996349	chr1:42996349:T:C	5.44194e-27	-1.11165	-1.31627	2.31373e-07	-1.04271	-1.75364
42996925	chr1:42996925:T:C	1.27295e-27	-1.49995	-2.38077	7.93835e-08	-1.49833	-2.36776
42996939	chr1:42996939:T:G	6.95832e-27	-9.89772e-11	-2.18212	3.51116e-07	-9.89772e-11	-2.37926
42997095	chr1:42997095:C:A	8.1155e-27	-9.89772e-11	-2.02828	6.01822e-07	-9.89772e-11	-1.84042
42997428	chr1:42997428:T:C	5.70904e-27	-9.89772e-11	-2.38001	3.50535e-07	-9.89772e-11	-2.38092
42997719	chr1:42997719:C:T	5.84521e-27	-9.89772e-11	-2.35644	3.51657e-07	-9.89772e-11	-2.37772
42998128	chr1:42998128:C:T	2.7904e-27	-0.945573	-2.1503	2.10081e-07	-0.904174	-1.98871
42998720	chr1:42998720:A:G	5.14668e-27	-1.05879	-1.42492	2.10553e-07	-0.998183	-1.89246
42998825	chr1:42998825:G:A	8.08754e-27	-9.89772e-11	-2.03174	4.57781e-07	-9.89772e-11	-2.11399
42998964	chr1:42998964:T:C	5.77966e-27	-1.05311	-1.31461	2.41521e-07	-0.992085	-1.76133
42999026	chr1:42999026:T:G	2.40155e-27	-1.36248	-1.88347	9.94023e-08	-1.34245	-2.29875
42999103	chr1:42999103:G:A	2.66383e-27	-0.948047	-2.19425	2.01394e-07	-0.900335	-2.03478
42999549	chr1:42999549:G:A	7.6176e-27	-9.89772e-11	-2.0916	4.35127e-07	-9.89772e-11	-2.16474
42999767	chr1:42999767:T:C	7.32896e-27	-9.89772e-11	-2.13023	3.56979e-07	-9.89772e-11	-2.3627
42999849	chr1:42999849:T:C	1.36988e-26	-1.50475	-2.88865e-09	8.39203e-07	-1.50792	-2.88865e-09
43000063	chr1:43000063:G:A	8.35079e-26	0.302882	-2.88865e-09	4.90736e-06	0.258115	-2.88865e-09
43000079	chr1:43000079:A:G	2.0793e-27	-1.40118	-1.98885	9.17355e-08	-1.38377	-2.3377
43000112	chr1:43000112:T:G	9.24959e-27	-9.89772e-11	-1.89748	5.22361e-07	-9.89772e-11	-1.98202
43000734	chr1:43000734:C:T	2.67252e-27	-1.09745	-2.04158	2.10888e-07	-1.01747	-1.87158
43000917	chr1:43000917:C:T	2.43911e-27	-0.887692	-2.34273	1.92852e-07	-0.765462	-2.21299
43001262	chr1:43001262:T:C	9.55107e-26	2.04925	-1.61207	5.84391e-06	2.13604	-1.70326
43001414	chr1:43001414:T:C	2.45645e-26	-0.920759	-2.88865e-09	1.47997e-06	-0.9406	-2.88865e-09
43001605	chr1:43001605:A:G	4.75333e-27	-1.50586	-1.05735	2.2878e-07	-1.50523	-1.30239
43001708	chr1:43001708:T:C	7.64183e-27	-9.89772e-11	-2.08842	3.8551e-07	-9.89772e-11	-2.28581
43002696	chr1:43002696:A:C	6.70372e-27	-9.89772e-11	-2.2194	3.80461e-07	-9.89772e-11	-2.29899
43002884	chr1:43002884:G:A	3.87283e-27	-0.918014	-1.85006	2.31819e-07	-0.818753	-1.97567
43003068	chr1:43003068:C:T	2.23894e-26	-1.01347	-2.88865e-09	1.32649e-06	-1.05009	-2.88865e-09
43003236	chr1:43003236:T:G	9.236e-27	-9.89772e-11	-1.89895	4.78978e-07	-9.89772e-11	-2.06872
43003384	chr1:43003384:C:A	1.18051e-26	-9.89772e-11	-1.65353	6.95074e-07	-9.89772e-11	-1.69636
43003670	chr1:43003670:A:G	6.52287e-27	-9.89772e-11	-2.24675	3.96895e-07	-9.89772e-11	-2.25671
43003703	chr1:43003703:A:C	2.56739e-27	-0.998378	-2.18079	1.74354e-07	-0.979048	-2.10024
43004323	chr1:43004323:T:C	2.33849e-26	-0.969971	-2.88865e-09	1.38663e-06	-1.00574	-2.88865e-09
43004677	chr1:43004677:C:T	1.46806e-27	-1.36094	-2.37718	9.21759e-08	-1.39822	-2.31846
43004814	chr1:43004814:G:A	1.49309e-26	-9.89772e-11	-1.41862	1.10335e-06	-9.89772e-11	-1.23427
43005341	chr1:43005341:T:C	4.07558e-27	-1.49357	-1.22347	2.83905e-07	-1.47333	-1.11841
43005531	chr1:43005531:A:G	5.92622e-27	-9.89772e-11	-2.34267	3.63458e-07	-9.89772e-11	-2.34471
43005695	chr1:43005695:C:T	1.79001e-27	-1.49226	-2.04758	1.65544e-07	-1.4996	-1.63154
43005942	chr1:43005942:C:T	1.8118e-27	-1.44693	-2.08081	1.63891e-07	-1.46099	-1.68018
43005949	chr1:43005949:G:T	5.8247e-27	-9.89772e-11	-2.35995	3.55592e-07	-9.89772e-11	-2.36659
43006496	chr1:43006496:G:A	5.7859e-27	-9.89772e-11	-2.36664	3.53357e-07	-9.89772e-11	-2.3729
43006507	chr1:43006507:G:A	5.71727e-27	-9.89772e-11	-2.37857	3.53651e-07	-9.89772e-11	-2.37207
43006642	chr1:43006642:G:A	1.41199e-27	-1.48068	-2.29638	8.87002e-08	-1.48873	-2.26638
43007306	chr1:43007306:C:T	5.87462e-27	-9.89772e-11	-2.35142	3.53975e-07	-9.89772e-11	-2.37115
43007334	chr1:43007334:C:T	8.39957e-27	-9.89772e-11	-1.99388	6.20885e-07	-9.89772e-11	-1.80923
43007580	chr1:43007580:CCCGCCCCGCCG:C	6.31386e-27	-9.89772e-11	-2.27931	3.92821e-07	-9.89772e-11	-2.26702
43007582	chr1:43007582:C:T	1.89347e-26	-1.18106	-2.88865e-09	1.07409e-06	-1.26115	-2.88865e-09
43008117	chr1:43008117:C:T	7.38939e-27	-9.89772e-11	-2.12201	4.43959e-07	-9.89772e-11	-2.14464
43008207	chr1:43008207:G:T	4.52546e-27	-1.51012	-1.10222	3.2744e-07	-1.49924	-0.949828
43008307	chr1:43008307:C:T	1.60108e-27	-1.47237	-2.17901	1.3585e-07	-1.48232	-1.8465
43008800	chr1:43008800:C:G	1.42827e-26	-9.89772e-11	-1.46301	6.21705e-07	-9.89772e-11	-1.80791
43009624	chr1:43009624:A:G	6.30994e-27	-9.89772e-11	-2.27993	3.96732e-07	-9.89772e-11	-2.25712
43009764	chr1:43009764:C:T	7.25683e-27	-9.89772e-11	-2.14012	3.63665e-07	-9.89772e-11	-2.34414
43010006	chr1:43010006:G:A	1.41678e-27	-1.5095	-2.26417	1.21397e-07	-1.50277	-1.93853
43010586	chr1:43010586:A:G	1.09406e-26	-9.89772e-11	-1.72958	4.73744e-07	-9.89772e-11	-2.07971
43010840	chr1:43010840:A:G	2.68882e-26	-0.830371	-2.88865e-09	1.6047e-06	-0.859682	-2.88865e-09
43010859	chr1:43010859:C:T	5.70339e-27	-9.89772e-11	-2.381	3.51298e-07	-9.89772e-11	-2.37874
43010883	chr1:43010883:A:G	1.29647e-27	-1.50942	-2.353	9.96348e-08	-1.51071	-2.12815
43010998	chr1:43010998:T:A	5.94368e-27	-9.89772e-11	-2.33973	3.55657e-07	-9.89772e-11	-2.36641
43011086	chr1:43011086:G:C	9.64422e-27	-9.89772e-11	-1.8557	4.34008e-07	-9.89772e-11	-2.16731
43011346	chr1:43011346:C:A	5.70649e-27	-9.89772e-11	-2.38046	3.51789e-07	-9.89772e-11	-2.37735
43011882	chr1:43011882:C:T	1.45901e-26	-1.44171	-2.88865e-09	9.01395e-07	-1.43643	-2.88865e-09
43012006	chr1:43012006:T:C	3.52524e-27	-1.46109	-1.40102	1.46488e-07	-1.44204	-1.8114
43012307	chr1:43012307:T:A	1.63366e-27	-1.48412	-2.14712	1.07031e-07	-1.47046	-2.0968
43012359	chr1:43012359:C:G	6.36313e-27	-9.89772e-11	-2.27154	3.64601e-07	-9.89772e-11	-2.34157
43012371	chr1:43012371:C:T	5.76764e-27	-9.89772e-11	-2.3698	3.50724e-07	-9.89772e-11	-2.38038
43012445	chr1:43012445:T:C	3.09477e-27	-1.48846	-1.50389	1.30931e-07	-1.47519	-1.89052
43012699	chr1:43012699:T:C	7.50497e-27	-9.89772e-11	-2.10649	3.86056e-07	-9.89772e-11	-2.2844
43012749	chr1:43012749:C:T	6.29336e-27	-9.89772e-11	-2.28257	3.89565e-07	-9.89772e-11	-2.27535
43012781	chr1:43012781:A:G	3.48304e-27	-1.48618	-1.38797	1.44089e-07	-1.47224	-1.7977
43012938	chr1:43012938:C:T	1.88065e-26	-1.18785	-2.88865e-09	1.2686e-06	-1.0947	-2.88865e-09
43013367	chr1:43013367:G:A	3.35853e-26	-9.89772e-11	-0.607971	2.4109e-06	-9.89772e-11	-0.45262
43013711	chr1:43013711:T:G	6.02428e-27	-9.89772e-11	-2.32626	3.62196e-07	-9.89772e-11	-2.34819
43013934	chr1:43013934:A:G	7.13935e-27	-9.89772e-11	-2.15644	3.61418e-07	-9.89772e-11	-2.35034
43013983	chr1:43013983:C:T	1.3893e-26	-1.49068	-2.88865e-09	8.51563e-07	-1.4933	-2.88865e-09
43014228	chr1:43014228:T:C	6.57223e-27	-1.50112	-0.738091	2.39699e-07	-1.50627	-1.25473
43014342	chr1:43014342:C:T	5.7159e-27	-9.89772e-11	-2.37881	3.57858e-07	-9.89772e-11	-2.36024
43014400	chr1:43014400:A:C	7.5576e-27	-9.89772e-11	-2.09951	3.96991e-07	-9.89772e-11	-2.25646
43014488	chr1:43014488:C:A	9.84316e-27	-9.89772e-11	-1.83528	3.60694e-07	-9.89772e-11	-2.35235
43014533	chr1:43014533:A:C	1.13598e-26	-1.51074	-0.181238	5.20487e-07	-1.50852	-0.477092
43014974	chr1:43014974:A:C	5.87585e-27	-9.89772e-11	-2.35121	3.78024e-07	-9.89772e-11	-2.30542
43015074	chr1:43015074:A:G	7.63852e-27	-9.89772e-11	-2.08886	4.79553e-07	-9.89772e-11	-2.06752
43015127	chr1:43015127:T:C	1.73269e-27	-1.35666	-2.21572	1.14913e-07	-1.32844	-2.16776
43015154	chr1:43015154:C:T	1.52783e-26	-1.39562	-2.88865e-09	9.31432e-07	-1.40365	-2.88865e-09
43015208	chr1:43015208:T:C	4.0648e-27	-1.34911	-1.37059	2.37693e-07	-1.32117	-1.44823
43015852	chr1:43015852:G:A	4.66104e-26	-0.280236	-2.88865e-09	2.978e-06	-0.241369	-2.88865e-09
43016075	chr1:43016075:G:A	8.43093e-27	-9.89772e-11	-1.99015	4.11583e-07	-9.89772e-11	-2.22037
43016124	chr1:43016124:A:G	1.05137e-26	-1.36174	-0.407634	2.94128e-07	-1.32667	-1.2297
43016167	chr1:43016167:A:T	2.09385e-27	-1.0773	-2.30576	1.21655e-07	-1.07777	-2.36142
43016398	chr1:43016398:C:T	1.49407e-26	-1.41797	-2.88865e-09	8.90308e-07	-1.44881	-2.88865e-09
43016438	chr1:43016438:C:T	2.4969e-26	-0.904426	-2.88865e-09	1.60822e-06	-0.857494	-2.88865e-09
43016684	chr1:43016684:G:A	1.39165e-26	-1.48899	-2.88865e-09	8.50948e-07	-1.49403	-2.88865e-09
43016767	chr1:43016767:C:A	1.83211e-26	-1.41767	0.203665	4.16259e-07	-1.39121	-0.81786
43017273	chr1:43017273:G:A	7.91567e-27	-9.89772e-11	-2.05322	5.08199e-07	-9.89772e-11	-2.0095
43017316	chr1:43017316:G:A	1.26355e-27	-1.5073	-2.38084	7.91046e-08	-1.4907	-2.3789
43017395	chr1:43017395:G:A	1.15881e-26	-9.89772e-11	-1.67208	7.40251e-07	-9.89772e-11	-1.63339
43017558	chr1:43017558:T:C	5.72312e-27	-9.89772e-11	-2.37755	3.50393e-07	-9.89772e-11	-2.38132
43018036	chr1:43018036:G:A	3.15514e-27	-1.08362	-1.88941	1.85357e-07	-1.03235	-1.98574
43018134	chr1:43018134:G:A	6.67695e-27	-9.89772e-11	-2.2234	3.79962e-07	-9.89772e-11	-2.30031
43018295	chr1:43018295:A:G	6.91167e-27	-9.89772e-11	-2.18885	4.57035e-07	-9.89772e-11	-2.11562
43019050	chr1:43019050:G:A	8.53462e-27	-9.89772e-11	-1.97793	5.47132e-07	-9.89772e-11	-1.93569
43019307	chr1:43019307:C:T	6.77343e-27	-9.89772e-11	-2.20905	4.07782e-07	-9.89772e-11	-2.22964
43019382	chr1:43019382:G:A	6.33696e-27	-9.89772e-11	-2.27566	3.5367e-07	-9.89772e-11	-2.37201
43019598	chr1:43019598:T:C	5.97808e-27	-9.89772e-11	-2.33396	4.1732e-07	-9.89772e-11	-2.20652
43019726	chr1:43019726:C:T	5.70185e-27	-9.89772e-11	-2.38127	3.73732e-07	-9.89772e-11	-2.31684
43019727	chr1:43019727:A:G	1.11926e-26	-9.89772e-11	-1.70681	5.50114e-07	-9.89772e-11	-1.93025
43020456	chr1:43020456:C:T	6.04242e-27	-9.89772e-11	-2.32325	4.11017e-07	-9.89772e-11	-2.22174
43020953	chr1:43020953:G:T	2.64287e-27	-1.2637	-1.88649	1.75949e-07	-1.23186	-1.83832
43021503	chr1:43021503:G:A	6.26704e-27	-9.89772e-11	-2.28676	3.52455e-07	-9.89772e-11	-2.37545
43021511	chr1:43021511:C:A	1.34557e-27	-1.508	-2.31725	8.20251e-08	-1.51012	-2.32323
43021833	chr1:43021833:C:T	5.78505e-27	-9.89772e-11	-2.36678	3.96821e-07	-9.89772e-11	-2.25689
43022327	chr1:43022327:C:T	6.00004e-27	-9.89772e-11	-2.33029	3.58747e-07	-9.89772e-11	-2.35776
43022451	chr1:43022451:C:T	6.86794e-27	-9.89772e-11	-2.1952	3.6516e-07	-9.89772e-11	-2.34004
43023505	chr1:43023505:G:A	3.62309e-27	-1.45344	-1.3813	1.44396e-07	-1.42756	-1.84026
43023569	chr1:43023569:A:C	5.85264e-27	-9.89772e-11	-2.35517	3.51399e-07	-9.89772e-11	-2.37846
43023574	chr1:43023574:T:C	1.51365e-26	-9.89772e-11	-1.40495	4.7e-07	-9.89772e-11	-2.08764
43023670	chr1:43023670:T:C	5.78137e-27	-9.89772e-11	-2.36742	3.92417e-07	-9.89772e-11	-2.26805
43023990	chr1:43023990:G:A	2.56013e-27	-1.19122	-1.99078	1.14734e-07	-1.19392	-2.30384
43024078	chr1:43024078:C:G	1.7284e-26	-9.89772e-11	-1.27228	1.16906e-06	-9.89772e-11	-1.17642
43024107	chr1:43024107:C:T	8.41223e-27	-9.89772e-11	-1.99237	4.2128e-07	-9.89772e-11	-2.19708
43024595	chr1:43024595:T:C	7.32292e-27	-9.89772e-11	-2.13105	5.05037e-07	-9.89772e-11	-2.01575
43025031	chr1:43025031:G:A	2.24886e-26	-1.00905	-2.88865e-09	1.34141e-06	-1.0389	-2.88865e-09
43025351	chr1:43025351:G:A	1.48347e-26	-9.89772e-11	-1.42509	9.56126e-07	-9.89772e-11	-1.37749
43025407	chr1:43025407:A:T	2.41307e-26	-9.89772e-11	-0.938576	5.25837e-07	-9.89772e-11	-1.97538
43025586	chr1:43025586:C:A	1.30734e-26	-9.89772e-11	-1.55148	3.6167e-07	-9.89772e-11	-2.34964
43025746	chr1:43025746:T:C	4.93501e-27	-0.925903	-1.5998	1.76638e-07	-1.04291	-2.02336
43025842	chr1:43025842:G:A	1.42648e-26	-9.89772e-11	-1.46427	8.60777e-07	-9.89772e-11	-1.48254
43026329	chr1:43026329:A:C	1.08298e-26	-9.89772e-11	-1.73975	7.34537e-07	-9.89772e-11	-1.64114
43026448	chr1:43026448:C:T	7.19097e-27	-9.89772e-11	-2.14923	4.1544e-07	-9.89772e-11	-2.21104
43026517	chr1:43026517:G:A	2.60458e-27	-0.924926	-2.23986	1.2367e-07	-1.05188	-2.37088
43026613	chr1:43026613:G:A	2.56524e-27	-0.93136	-2.24865	1.22623e-07	-1.05788	-2.37338
43026810	chr1:43026810:C:T	3.07021e-27	-0.717718	-2.28259	1.47395e-07	-0.86651	-2.38075
43026886	chr1:43026886:G:A	9.9522e-26	-9.89772e-11	0.478319	2.29898e-06	-9.89772e-11	-0.500157
43026951	chr1:43026951:A:T	6.31325e-27	-9.89772e-11	-2.27941	3.50869e-07	-9.89772e-11	-2.37996
43027056	chr1:43027056:C:T	6.58032e-27	-9.89772e-11	-2.23798	3.53417e-07	-9.89772e-11	-2.37273
43027061	chr1:43027061:C:T	6.31689e-27	-9.89772e-11	-2.27883	4.13062e-07	-9.89772e-11	-2.21678
43027222	chr1:43027222:AG:A	5.72797e-27	-9.89772e-11	-2.3767	3.55181e-07	-9.89772e-11	-2.36775
43027273	chr1:43027273:A:G	2.03408e-26	-0.95498	-0.154451	3.53413e-07	-1.08827	-1.28447
43027327	chr1:43027327:T:C	1.03227e-25	0.514866	-2.88865e-09	5.9117e-06	0.444312	-2.88865e-09
43027745	chr1:43027745:C:T	1.03334e-26	-9.89772e-11	-1.78668	8.36573e-07	-9.89772e-11	-1.51106
43028096	chr1:43028096:C:A	1.86482e-27	-1.1429	-2.356	1.18173e-07	-1.25072	-2.21751
43028102	chr1:43028102:C:T	1.33875e-27	-1.45008	-2.38024	9.50995e-08	-1.44317	-2.24228
43028383	chr1:43028383:T:C	1.28667e-27	-1.48945	-2.38055	8.19808e-08	-1.48389	-2.35
43028739	chr1:43028739:T:C	2.07357e-27	-1.43422	-1.95856	1.04441e-07	-1.46791	-2.12384
43028878	chr1:43028878:A:T	5.80278e-27	-9.89772e-11	-2.36372	3.54791e-07	-9.89772e-11	-2.36885
43029108	chr1:43029108:C:T	1.82376e-27	-1.24017	-2.28099	1.09552e-07	-1.22484	-2.31914
43029330	chr1:43029330:T:C	1.28892e-26	-9.89772e-11	-1.56567	6.05679e-07	-9.89772e-11	-1.83403
43029573	chr1:43029573:T:C	1.26053e-27	-1.50973	-2.3808	9.02579e-08	-1.50961	-2.22809
43029694	chr1:43029694:A:C	1.01379e-26	-9.89772e-11	-1.80578	6.61895e-07	-9.89772e-11	-1.74527
43030109	chr1:43030109:T:C	8.70799e-27	-9.89772e-11	-1.95782	4.23351e-07	-9.89772e-11	-2.19217
43030219	chr1:43030219:T:G	3.84804e-26	-9.89772e-11	-0.471911	1.44313e-06	-9.89772e-11	-0.965806
43030303	chr1:43030303:T:A	7.04648e-27	-9.89772e-11	-2.16953	4.79979e-07	-9.89772e-11	-2.06663
43030422	chr1:43030422:G:A	2.24246e-27	-0.939063	-2.37542	1.22045e-07	-1.06851	-2.36748
43030468	chr1:43030468:C:T	5.96672e-27	-9.89772e-11	-2.33586	4.20783e-07	-9.89772e-11	-2.19826
43030862	chr1:43030862:A:G	4.83436e-27	-1.4805	-1.06581	1.7941e-07	-1.47645	-1.57425
43030915	chr1:43030915:C:T	9.79265e-27	-9.89772e-11	-1.84043	3.51061e-07	-9.89772e-11	-2.37942
43031005	chr1:43031005:T:C	5.24165e-27	-0.97757	-1.48785	2.02547e-07	-1.08658	-1.84282
43031053	chr1:43031053:G:A	3.49875e-26	-9.89772e-11	-0.56707	1.87514e-06	-9.89772e-11	-0.703937
43031162	chr1:43031162:T:C	7.24771e-27	-9.89772e-11	-2.14137	3.65394e-07	-9.89772e-11	-2.3394
43031203	chr1:43031203:C:T	2.04828e-26	-9.89772e-11	-1.10248	1.02076e-06	-9.89772e-11	-1.31207
43031614	chr1:43031614:T:A	2.52325e-26	-0.893927	-2.88865e-09	1.54104e-06	-0.900166	-2.88865e-09
43032338	chr1:43032338:ACT:A	3.03913e-26	-9.89772e-11	-0.707904	1.16158e-06	-9.89772e-11	-1.18284
43032520	chr1:43032520:A:G	7.41388e-27	-9.89772e-11	-2.11871	4.05553e-07	-9.89772e-11	-2.23513
43032671	chr1:43032671:G:A	6.83045e-27	-0.530645	-1.67002	2.63544e-07	-0.674937	-1.99122
43032745	chr1:43032745:G:C	6.91055e-27	-9.89772e-11	-2.18901	3.85346e-07	-9.89772e-11	-2.28623
43032865	chr1:43032865:G:C	6.38985e-27	-9.89772e-11	-2.26735	3.89474e-07	-9.89772e-11	-2.27558
43032877	chr1:43032877:C:T	1.41101e-27	-1.45139	-2.32637	8.40905e-08	-1.44344	-2.36505
43033273	chr1:43033273:T:A	1.36329e-26	-9.89772e-11	-1.50957	6.86269e-07	-9.89772e-11	-1.70911
43033484	chr1:43033484:C:T	5.94286e-27	-0.515245	-1.82462	3.10943e-07	-0.657751	-1.84302
43033725	chr1:43033725:A:G	1.51678e-27	-1.36158	-2.3439	9.02611e-08	-1.36488	-2.37279
43033797	chr1:43033797:T:A	9.63018e-27	-9.89772e-11	-1.85716	4.79173e-07	-9.89772e-11	-2.06831
43034005	chr1:43034005:C:T	1.91262e-27	-1.13018	-2.3434	1.08487e-07	-1.21914	-2.3346
43034218	chr1:43034218:C:T	1.18975e-26	-9.89772e-11	-1.64573	5.78866e-07	-9.89772e-11	-1.87931
43034842	chr1:43034842:C:T	7.1721e-27	-9.89772e-11	-2.15186	4.69485e-07	-9.89772e-11	-2.08874
43034882	chr1:43034882:C:T	6.22385e-27	-9.89772e-11	-2.29367	3.55145e-07	-9.89772e-11	-2.36785
43035775	chr1:43035775:G:A	5.80605e-27	-9.89772e-11	-2.36316	3.58399e-07	-9.89772e-11	-2.35873
43035783	chr1:43035783:T:C	1.63941e-27	-1.24639	-2.38134	1.1965e-07	-1.30134	-2.15446
43035865	chr1:43035865:GTTCTTCTCCTCAT:G	1.30464e-27	-1.50427	-2.35187	8.56636e-08	-1.50098	-2.28897
43036027	chr1:43036027:C:A	1.57579e-26	-1.36472	-2.88865e-09	9.35412e-07	-1.39939	-2.88865e-09
43036202	chr1:43036202:G:T	1.95557e-26	-1.14879	-2.88865e-09	1.3545e-06	-1.02919	-2.88865e-09
43036394	chr1:43036394:A:G	7.79244e-27	-9.89772e-11	-2.06891	4.49696e-07	-9.89772e-11	-2.1318
43036796	chr1:43036796:C:T	6.10108e-27	-9.89772e-11	-2.31359	3.66406e-07	-9.89772e-11	-2.33664
43037068	chr1:43037068:A:G	1.38793e-26	-1.49166	-2.88865e-09	8.5174e-07	-1.4931	-2.88865e-09
43037261	chr1:43037261:T:C	1.36623e-27	-1.42875	-2.38125	8.69845e-08	-1.45489	-2.31976
43037509	chr1:43037509:A:G	5.82353e-27	-9.89772e-11	-2.36015	3.59597e-07	-9.89772e-11	-2.35539
43037820	chr1:43037820:G:A	7.01881e-27	-9.89772e-11	-2.17347	4.20702e-07	-9.89772e-11	-2.19845
43038338	chr1:43038338:C:T	2.29418e-27	-0.910931	-2.38075	1.36561e-07	-0.983784	-2.33982
43039015	chr1:43039015:A:C	5.17706e-27	-1.51092	-0.966908	1.82099e-07	-1.50674	-1.52908
43039073	chr1:43039073:A:G	1.80655e-26	-9.89772e-11	-1.22806	8.18016e-07	-9.89772e-11	-1.53349
43039142	chr1:43039142:C:T	3.40441e-27	-0.519437	-2.37755	1.95392e-07	-0.610121	-2.35525
43039596	chr1:43039596:C:T	6.02228e-26	-9.89772e-11	-0.0240086	1.73036e-06	-9.89772e-11	-0.784294
43039769	chr1:43039769:T:C	1.63098e-27	-1.28961	-2.34327	9.37035e-08	-1.34601	-2.35423
43040210	chr1:43040210:G:T	1.50245e-26	-1.41238	-2.88865e-09	9.15217e-07	-1.42122	-2.88865e-09
43040252	chr1:43040252:C:G	1.81943e-27	-1.25557	-2.26797	1.0395e-07	-1.31462	-2.28185
43040292	chr1:43040292:A:C	1.66117e-25	-9.89772e-11	0.990635	1.79209e-06	-9.89772e-11	-0.749241
43040428	chr1:43040428:GAAAC:G	1.29408e-27	-1.48384	-2.38042	8.76671e-08	-1.39484	-2.37199
43040683	chr1:43040683:A:G	7.09597e-26	0.990487	-0.850434	1.17723e-06	1.09946	-2.26892
43040755	chr1:43040755:G:A	5.90625e-27	-9.89772e-11	-2.34605	3.59187e-07	-9.89772e-11	-2.35653
43040806	chr1:43040806:C:T	1.49638e-27	-1.35935	-2.35966	1.33135e-07	-1.3903	-1.95871
43040900	chr1:43040900:C:T	1.41135e-27	-1.4144	-2.36312	1.23731e-07	-1.43892	-1.98335
43040952	chr1:43040952:G:A	1.36654e-27	-1.43739	-2.37239	9.04669e-08	-1.46179	-2.2736
43041947	chr1:43041947:G:A	7.42838e-27	-9.89772e-11	-2.11675	3.79388e-07	-9.89772e-11	-2.30182
43041974	chr1:43041974:T:C	1.36503e-27	-1.48911	-2.32177	1.033e-07	-1.42932	-2.17342
43042165	chr1:43042165:G:A	8.45694e-27	-9.89772e-11	-1.98707	6.41624e-07	-9.89772e-11	-1.77637
43042771	chr1:43042771:C:T	7.96636e-27	-9.89772e-11	-2.04683	5.98467e-07	-9.89772e-11	-1.846
43042968	chr1:43042968:C:T	5.70232e-27	-9.89772e-11	-2.38119	3.54827e-07	-9.89772e-11	-2.36875
43043034	chr1:43043034:C:T	2.20272e-27	-1.31153	-2.02084	9.41243e-08	-1.31831	-2.37745
43043239	chr1:43043239:G:C	3.01962e-27	-0.840501	-2.17643	2.15991e-07	-0.484729	-2.38041
43043251	chr1:43043251:A:G	7.99806e-27	-9.89772e-11	-2.04286	6.00631e-07	-9.89772e-11	-1.8424
43043261	chr1:43043261:A:G	2.84023e-27	-0.954819	-2.12336	1.77223e-07	-0.682392	-2.38057
43043327	chr1:43043327:A:G	6.0009e-27	-9.89772e-11	-2.33015	5.50362e-07	-9.89772e-11	-1.9298
43043584	chr1:43043584:T:C	7.90384e-27	-9.89772e-11	-2.05471	5.90828e-07	-9.89772e-11	-1.85885
43043710	chr1:43043710:A:G	7.88066e-27	-9.89772e-11	-2.05765	5.88715e-07	-9.89772e-11	-1.86244
43043832	chr1:43043832:C:T	7.89164e-27	-9.89772e-11	-2.05626	5.89658e-07	-9.89772e-11	-1.86083
43043844	chr1:43043844:T:C	7.82224e-27	-9.89772e-11	-2.06509	5.83095e-07	-9.89772e-11	-1.87203
43043917	chr1:43043917:T:C	7.81943e-27	-9.89772e-11	-2.06545	5.82906e-07	-9.89772e-11	-1.87235
43044076	chr1:43044076:C:T	4.524e-27	-1.27737	-1.33529	3.16728e-07	-1.10653	-1.3758
43044333	chr1:43044333:G:A	2.0556e-25	-9.89772e-11	1.20368	6.70619e-07	-9.89772e-11	-1.73218
43044494	chr1:43044494:G:T	1.74675e-26	-1.26172	-2.88865e-09	1.12207e-06	-1.21744	-2.88865e-09
43044893	chr1:43044893:C:T	8.24684e-27	-9.89772e-11	-2.01223	6.24908e-07	-9.89772e-11	-1.80277
43044960	chr1:43044960:T:C	6.25643e-27	-9.89772e-11	-2.28845	4.07327e-07	-9.89772e-11	-2.23076
43045043	chr1:43045043:G:A	1.44784e-26	-1.4494	-2.88865e-09	9.12242e-07	-1.42447	-2.88865e-09
43045209	chr1:43045209:T:C	1.36553e-26	-1.50793	-2.88865e-09	8.37559e-07	-1.50988	-2.88865e-09
43045252	chr1:43045252:C:G	2.62949e-26	-9.89772e-11	-0.852685	1.26157e-06	-9.89772e-11	-1.10027
43045669	chr1:43045669:G:C	1.10614e-26	-9.89772e-11	-1.7186	9.87705e-07	-9.89772e-11	-1.34499
43046078	chr1:43046078:G:C	8.76921e-27	-9.89772e-11	-1.95081	6.6761e-07	-9.89772e-11	-1.73667
43046170	chr1:43046170:G:A	5.85232e-27	-9.89772e-11	-2.35522	3.75927e-07	-9.89772e-11	-2.31098
43046357	chr1:43046357:C:G	8.79725e-27	-9.89772e-11	-1.94762	6.69153e-07	-9.89772e-11	-1.73436
43046403	chr1:43046403:G:A	8.17353e-27	-9.89772e-11	-2.02116	6.1797e-07	-9.89772e-11	-1.81394
43046462	chr1:43046462:TG:T	8.7652e-27	-9.89772e-11	-1.95127	6.66273e-07	-9.89772e-11	-1.73868
43046464	chr1:43046464:G:A	6.69774e-27	-9.89772e-11	-2.22029	5.02191e-07	-9.89772e-11	-2.0214
43046467	chr1:43046467:G:C	6.05243e-27	-9.89772e-11	-2.3216	3.54984e-07	-9.89772e-11	-2.3683
43046571	chr1:43046571:G:A	1.52706e-26	-9.89772e-11	-1.39613	8.02836e-07	-9.89772e-11	-1.55223
43046583	chr1:43046583:A:G	8.31491e-27	-9.89772e-11	-2.00401	6.31365e-07	-9.89772e-11	-1.79249
43046729	chr1:43046729:T:C	8.55268e-27	-9.89772e-11	-1.97581	6.49965e-07	-9.89772e-11	-1.76346
43046751	chr1:43046751:G:A	5.80763e-27	-9.89772e-11	-2.36289	3.52222e-07	-9.89772e-11	-2.37612
43046938	chr1:43046938:G:A	8.75281e-27	-9.89772e-11	-1.95268	6.65005e-07	-9.89772e-11	-1.74058
43047173	chr1:43047173:T:TA	8.29755e-27	-9.89772e-11	-2.0061	6.29721e-07	-9.89772e-11	-1.7951
43047282	chr1:43047282:C:T	7.80397e-27	-9.89772e-11	-2.06743	3.55902e-07	-9.89772e-11	-2.36572
43047320	chr1:43047320:A:G	8.08317e-27	-9.89772e-11	-2.03227	6.09359e-07	-9.89772e-11	-1.82797
43047411	chr1:43047411:A:G	8.25916e-27	-9.89772e-11	-2.01074	6.26135e-07	-9.89772e-11	-1.80081
43047546	chr1:43047546:A:G	8.79953e-27	-9.89772e-11	-1.94736	6.77736e-07	-9.89772e-11	-1.72162
43047688	chr1:43047688:G:A	7.07208e-27	-9.89772e-11	-2.1659	4.04594e-07	-9.89772e-11	-2.23749
43047889	chr1:43047889:T:C	9.49702e-27	-9.89772e-11	-1.87108	7.44442e-07	-9.89772e-11	-1.62774
43048276	chr1:43048276:G:A	8.67244e-27	-9.89772e-11	-1.96191	6.65997e-07	-9.89772e-11	-1.73909
43048420	chr1:43048420:C:T	8.66828e-27	-9.89772e-11	-1.96239	6.65966e-07	-9.89772e-11	-1.73914
43048525	chr1:43048525:A:G	3.71087e-27	-0.847521	-1.96327	3.67358e-07	-0.561036	-1.773
43048605	chr1:43048605:C:G	5.25806e-27	-0.618013	-1.84428	5.1571e-07	-0.30556	-1.68927
43048955	chr1:43048955:C:A	8.07756e-27	-9.89772e-11	-2.03297	6.04196e-07	-9.89772e-11	-1.83648
43049904	chr1:43049904:G:T	8.24115e-27	-9.89772e-11	-2.01292	7.11688e-07	-9.89772e-11	-1.67274
43050403	chr1:43050403:A:T	5.6612e-27	-1.15674	-1.23168	4.16348e-07	-0.953953	-1.2549
43050770	chr1:43050770:A:G	8.85947e-27	-9.89772e-11	-1.94057	7.53642e-07	-9.89772e-11	-1.61546
43050784	chr1:43050784:A:G	7.92439e-27	-9.89772e-11	-2.05211	3.9265e-07	-9.89772e-11	-2.26746
43050938	chr1:43050938:C:T	6.72894e-27	-9.89772e-11	-2.21564	3.60102e-07	-9.89772e-11	-2.35399
43050960	chr1:43050960:A:T	6.01336e-27	-9.89772e-11	-2.32808	4.48506e-07	-9.89772e-11	-2.13445
43051115	chr1:43051115:G:A	6.40017e-27	-9.89772e-11	-2.26574	3.52101e-07	-9.89772e-11	-2.37646
43051415	chr1:43051415:A:T	1.00465e-26	-9.89772e-11	-1.81483	3.5952e-07	-9.89772e-11	-2.35561
43051625	chr1:43051625:T:C	6.74376e-27	-9.89772e-11	-2.21344	3.98976e-07	-9.89772e-11	-2.25148
43051862	chr1:43051862:T:A	7.80971e-26	-9.89772e-11	0.235893	5.90776e-06	-9.89772e-11	0.443645
43051873	chr1:43051873:T:A	1.78897e-26	-9.89772e-11	-1.23783	1.12864e-06	-9.89772e-11	-1.2116
43051882	chr1:43051882:G:A	6.82299e-27	-9.89772e-11	-2.20176	5.4686e-07	-9.89772e-11	-1.93618
43052468	chr1:43052468:A:G	9.83567e-27	-9.89772e-11	-1.83604	5.57715e-07	-9.89772e-11	-1.91653
43052473	chr1:43052473:A:G	8.00251e-27	-9.89772e-11	-2.0423	4.62017e-07	-9.89772e-11	-2.10477
43052503	chr1:43052503:G:T	1.0098e-26	-9.89772e-11	-1.80972	6.17177e-07	-9.89772e-11	-1.81522
43052720	chr1:43052720:A:G	7.89638e-26	-9.89772e-11	0.24693	6.07392e-06	-9.89772e-11	0.471383
43052726	chr1:43052726:A:G	1.17879e-26	-9.89772e-11	-1.65499	4.22845e-07	-9.89772e-11	-2.19337
43053032	chr1:43053032:G:A	2.6809e-27	-1.37799	-1.75792	1.44734e-07	-1.31622	-1.94926
43053387	chr1:43053387:CCTTAT:C	7.51325e-27	-9.89772e-11	-2.10539	3.79777e-07	-9.89772e-11	-2.30079
43053624	chr1:43053624:T:C	1.13995e-26	-9.89772e-11	-1.68849	4.14137e-07	-9.89772e-11	-2.21418
43053630	chr1:43053630:C:A	3.16059e-25	3.20746	-1.57359	2.79504e-05	3.80459	-1.80678
43053637	chr1:43053637:G:A	9.57042e-27	-9.89772e-11	-1.86338	5.29534e-07	-9.89772e-11	-1.96838
43053695	chr1:43053695:T:C	4.71504e-26	1.56074	-1.82946	3.49084e-06	2.00906	-2.09154
43053808	chr1:43053808:G:A	5.84851e-27	-9.89772e-11	-2.35587	3.86148e-07	-9.89772e-11	-2.28416
43054421	chr1:43054421:G:A	7.80817e-27	-9.89772e-11	-2.06689	3.75839e-07	-9.89772e-11	-2.31121
43054705	chr1:43054705:C:T	1.09443e-26	0.088354	-1.8176	8.25898e-07	0.332413	-1.85632
43055643	chr1:43055643:G:C	1.7163e-26	-1.27931	-2.88865e-09	1.06913e-06	-1.26577	-2.88865e-09
43055720	chr1:43055720:C:T	6.8734e-26	-9.89772e-11	0.108184	5.20939e-06	-9.89772e-11	0.317841
43055792	chr1:43055792:C:T	6.10652e-27	-9.89772e-11	-2.3127	3.52077e-07	-9.89772e-11	-2.37653
43055869	chr1:43055869:C:T	7.1024e-27	-9.89772e-11	-2.16163	4.25576e-07	-9.89772e-11	-2.18693
43055956	chr1:43055956:C:T	5.79499e-27	-9.89772e-11	-2.36507	3.59578e-07	-9.89772e-11	-2.35545
43056251	chr1:43056251:C:T	6.0839e-27	-9.89772e-11	-2.31641	3.5825e-07	-9.89772e-11	-2.35915
43056942	chr1:43056942:C:G	3.00805e-26	-9.89772e-11	-0.718182	2.02295e-06	-9.89772e-11	-0.628062
43057334	chr1:43057334:C:T	1.36299e-26	-9.89772e-11	-1.50979	5.64089e-07	-9.89772e-11	-1.90516
43057405	chr1:43057405:C:T	9.92269e-27	-9.89772e-11	-1.82724	4.74922e-07	-9.89772e-11	-2.07723
43057798	chr1:43057798:G:C	3.75511e-27	-1.01252	-1.78643	2.26756e-07	-1.0008	-1.8157
43057827	chr1:43057827:A:C	2.91036e-26	1.62823	-2.37943	2.08101e-06	1.78105	-2.38081
43057878	chr1:43057878:A:G	1.73384e-27	-1.37527	-2.19645	9.47471e-08	-1.4053	-2.28387
43057989	chr1:43057989:T:C	6.35143e-26	-9.89772e-11	0.029205	8.27827e-07	-9.89772e-11	-1.52157
43058036	chr1:43058036:G:T	2.55884e-27	-1.50726	-1.67524	1.69081e-07	-1.51016	-1.59984
43058099	chr1:43058099:T:C	8.96187e-26	-9.89772e-11	0.373505	2.30259e-06	-9.89772e-11	-0.498588
43058159	chr1:43058159:A:T	2.40122e-27	-1.05246	-2.19362	1.83908e-07	-0.987613	-2.03833
43058214	chr1:43058214:A:G	1.00389e-26	-0.98295	-0.832642	1.74762e-06	-1.12858	0.354217
43058278	chr1:43058278:G:A	3.65713e-27	-0.618631	-2.20675	2.10333e-07	-0.574577	-2.31711
43058398	chr1:43058398:A:G	5.97258e-27	-9.89772e-11	-2.33488	5.60516e-07	-9.89772e-11	-1.91152
43058596	chr1:43058596:C:T	3.27987e-26	-0.583028	-0.0486413	1.31216e-06	-0.541542	-0.519409
43058620	chr1:43058620:G:A	7.40267e-27	-9.89772e-11	-2.12022	5.08077e-07	-9.89772e-11	-2.00974
43058732	chr1:43058732:A:G	6.01762e-26	-9.89772e-11	-0.0247824	6.68321e-06	-9.89772e-11	0.566977
43058928	chr1:43058928:T:C	1.54701e-26	-1.51091	0.127759	5.24204e-07	-1.50627	-0.472229
43059237	chr1:43059237:G:A	1.41818e-26	-1.4701	-2.88865e-09	8.66965e-07	-1.47538	-2.88865e-09
43060087	chr1:43060087:T:C	6.63333e-27	-9.89772e-11	-2.22995	4.76665e-07	-9.89772e-11	-2.07356
43060174	chr1:43060174:G:A	6.15969e-27	-9.89772e-11	-2.30403	5.91943e-07	-9.89772e-11	-1.85697
43060354	chr1:43060354:A:G	3.35214e-27	-0.883036	-2.02943	2.18996e-07	-0.96474	-1.88658
43060938	chr1:43060938:G:T	1.35332e-27	-1.4817	-2.3378	7.9035e-08	-1.48928	-2.3812
43060950	chr1:43060950:TC:T	2.73324e-26	-9.89772e-11	-0.813986	3.05576e-06	-9.89772e-11	-0.215592
43061408	chr1:43061408:T:C	5.70178e-27	-9.89772e-11	-2.38128	3.64562e-07	-9.89772e-11	-2.34168
43061510	chr1:43061510:C:A	1.01593e-26	-9.89772e-11	-1.80367	5.34711e-07	-9.89772e-11	-1.95865
43061592	chr1:43061592:T:A	4.53425e-26	-9.89772e-11	-0.307814	6.46993e-07	-9.89772e-11	-1.76804
43061735	chr1:43061735:A:G	1.53465e-26	-9.89772e-11	-1.39117	5.32644e-07	-9.89772e-11	-1.96252
43061784	chr1:43061784:T:C	9.11416e-27	-9.89772e-11	-1.91223	4.8897e-07	-9.89772e-11	-2.04808
43061786	chr1:43061786:T:C	1.3684e-26	-1.50583	-2.88865e-09	8.36922e-07	-1.51065	-2.88865e-09
43061970	chr1:43061970:G:A	1.34533e-27	-1.4471	-2.37831	8.94062e-08	-1.43174	-2.31544
43062079	chr1:43062079:A:T	2.90564e-26	-0.752821	-2.88865e-09	1.68901e-06	-0.808481	-2.88865e-09
43062291	chr1:43062291:C:G	7.2565e-27	-9.89772e-11	-2.14016	3.91762e-07	-9.89772e-11	-2.26972
43062298	chr1:43062298:C:T	6.51731e-27	-9.89772e-11	-2.2476	3.58377e-07	-9.89772e-11	-2.35879
43062429	chr1:43062429:G:A	8.80027e-26	-9.89772e-11	0.355308	2.35554e-06	-9.89772e-11	-0.475849
43062517	chr1:43062517:G:A	1.42628e-24	3.14077	-2.88865e-09	0.000108605	3.35509	-2.88865e-09
43062640	chr1:43062640:A:G	1.76359e-25	-9.89772e-11	1.05046	1.06669e-05	-9.89772e-11	1.03453
43063498	chr1:43063498:A:C	3.02372e-26	-9.89772e-11	-0.712985	3.4628e-06	-9.89772e-11	-0.0905447
43063532	chr1:43063532:C:T	9.33698e-26	-1.50852	1.92303	1.46368e-06	-1.48	0.528336
43063723	chr1:43063723:G:T	3.54605e-26	-9.89772e-11	-0.553641	4.16368e-06	-9.89772e-11	0.0937779
43063845	chr1:43063845:G:A	5.80922e-26	2.04083	-2.10086	5.14007e-06	2.30189	-1.99745
43064044	chr1:43064044:G:A	1.16794e-26	-9.89772e-11	-1.66423	4.4181e-07	-9.89772e-11	-2.1495
43064204	chr1:43064204:G:T	2.21933e-25	-1.51085	2.79116	2.3099e-06	-1.49635	1.00094
43064483	chr1:43064483:A:G	1.2226e-26	-9.89772e-11	-1.61849	5.25488e-07	-9.89772e-11	-1.97605
43064498	chr1:43064498:T:TG	1.18441e-26	-9.89772e-11	-1.65023	5.13693e-07	-9.89772e-11	-1.99875
43064709	chr1:43064709:G:A	7.26937e-27	-9.89772e-11	-2.13839	3.91942e-07	-9.89772e-11	-2.26926
43064813	chr1:43064813:C:T	1.80985e-26	-9.89772e-11	-1.22623	9.66422e-07	-9.89772e-11	-1.36678
43065321	chr1:43065321:G:A	1.86019e-27	-1.48015	-2.02123	9.36731e-08	-1.48381	-2.21675
43065383	chr1:43065383:C:T	3.18795e-26	-9.89772e-11	-0.660096	4.42966e-06	-9.89772e-11	0.155701
43065684	chr1:43065684:T:C	1.36319e-27	-1.49664	-2.31559	8.11617e-08	-1.49212	-2.35181
43065768	chr1:43065768:A:C	1.77864e-25	-9.89772e-11	1.05896	1.41234e-06	-9.89772e-11	-0.987377
43065778	chr1:43065778:A:G	1.00381e-26	-9.89772e-11	-1.81568	5.15164e-07	-9.89772e-11	-1.99589
43065973	chr1:43065973:C:T	1.7774e-26	-1.24432	-2.88865e-09	1.02833e-06	-1.30468	-2.88865e-09
43066301	chr1:43066301:G:A	5.89332e-27	-9.89772e-11	-2.34824	3.5057e-07	-9.89772e-11	-2.38082
43067161	chr1:43067161:T:A	2.42379e-26	-9.89772e-11	-0.934142	8.1522e-07	-9.89772e-11	-1.53692
43067332	chr1:43067332:A:G	1.43042e-26	-9.89772e-11	-1.46151	5.05576e-07	-9.89772e-11	-2.01468
43068253	chr1:43068253:A:C	6.6548e-27	-9.89772e-11	-2.22672	3.60351e-07	-9.89772e-11	-2.3533
43069342	chr1:43069342:G:A	2.57147e-26	-9.89772e-11	-0.874996	8.52261e-07	-9.89772e-11	-1.49248
43069526	chr1:43069526:G:A	1.53399e-26	-1.3916	-2.88865e-09	9.37052e-07	-1.39764	-2.88865e-09
43069899	chr1:43069899:G:C	1.80491e-26	-9.89772e-11	-1.22896	1.87756e-06	-9.89772e-11	-0.702648
43069968	chr1:43069968:C:T	1.36209e-26	-1.51045	-2.88865e-09	1.39443e-06	-1.00014	-2.88865e-09
43070390	chr1:43070390:C:T	1.8081e-26	-9.89772e-11	-1.2272	2.06758e-06	-9.89772e-11	-0.606242
43070686	chr1:43070686:TA:T	6.37149e-27	-9.89772e-11	-2.27023	4.49714e-07	-9.89772e-11	-2.13176
43070760	chr1:43070760:C:T	1.76841e-26	-9.89772e-11	-1.2494	4.3598e-07	-9.89772e-11	-2.16278
43070806	chr1:43070806:A:G	1.26725e-27	-1.51069	-2.37452	9.0537e-08	-1.50561	-2.22901
43071427	chr1:43071427:G:A	1.58809e-26	-1.35694	-2.88865e-09	9.68923e-07	-1.36419	-2.88865e-09
43071685	chr1:43071685:T:C	2.19599e-26	-9.89772e-11	-1.03284	5.86536e-07	-9.89772e-11	-1.86614
43071949	chr1:43071949:T:C	2.41924e-26	-0.936022	-2.88865e-09	1.40422e-06	-0.993138	-2.88865e-09
43072873	chr1:43072873:G:A	8.38353e-27	-9.89772e-11	-1.99579	3.94623e-07	-9.89772e-11	-2.26245
43072963	chr1:43072963:G:A	5.84564e-27	-9.89772e-11	-2.35636	3.66224e-07	-9.89772e-11	-2.33713
43073037	chr1:43073037:G:A	1.98597e-26	-9.89772e-11	-1.13337	9.54285e-07	-9.89772e-11	-1.37941
43073360	chr1:43073360:G:A	4.25981e-27	-0.561851	-2.11098	2.72277e-07	-0.660513	-1.97304
43073540	chr1:43073540:T:A	4.439e-26	-9.89772e-11	-0.329045	1.73036e-06	-9.89772e-11	-0.784291
43073541	chr1:43073541:C:A	4.439e-26	-9.89772e-11	-0.329045	1.73036e-06	-9.89772e-11	-0.784291
43073772	chr1:43073772:C:T	4.59967e-27	-1.3248	-1.27127	1.38056e-07	-1.41092	-1.9018
43074019	chr1:43074019:G:A	5.21466e-27	-1.31286	-1.15772	1.44041e-07	-1.40151	-1.86877
43074118	chr1:43074118:T:C	5.35925e-26	-9.89772e-11	-0.140651	1.33999e-06	-9.89772e-11	-1.03996
43074567	chr1:43074567:G:T	2.21947e-26	-9.89772e-11	-1.02221	2.22453e-06	-9.89772e-11	-0.533078
43074639	chr1:43074639:G:A	8.93685e-27	-9.89772e-11	-1.93188	3.5745e-07	-9.89772e-11	-2.36138
43074667	chr1:43074667:G:A	1.88376e-26	-9.89772e-11	-1.18621	6.66547e-07	-9.89772e-11	-1.73827
43074788	chr1:43074788:G:A	6.40069e-27	-9.89772e-11	-2.26565	3.54119e-07	-9.89772e-11	-2.37074
43074868	chr1:43074868:C:G	2.58653e-26	-0.869158	-2.88865e-09	1.51577e-06	-0.916698	-2.88865e-09
43075100	chr1:43075100:G:C	6.81382e-27	-9.89772e-11	-2.20311	3.73562e-07	-9.89772e-11	-2.31729
43075109	chr1:43075109:G:T	6.96056e-27	-9.89772e-11	-2.1818	3.82035e-07	-9.89772e-11	-2.29487
43075231	chr1:43075231:G:A	5.39482e-26	-9.89772e-11	-0.134035	2.06201e-06	-9.89772e-11	-0.608939
43075416	chr1:43075416:C:T	1.43862e-26	-9.89772e-11	-1.45579	1.52056e-06	-9.89772e-11	-0.913543
43075420	chr1:43075420:C:T	6.54668e-27	-9.89772e-11	-2.2431	3.51999e-07	-9.89772e-11	-2.37675
43075436	chr1:43075436:C:G	2.17126e-26	-9.89772e-11	-1.04417	7.38785e-07	-9.89772e-11	-1.63537
43075574	chr1:43075574:C:A	1.05125e-26	-9.89772e-11	-1.7695	4.18955e-07	-9.89772e-11	-2.20261
43076519	chr1:43076519:C:T	9.97833e-27	-9.89772e-11	-1.82164	4.34016e-07	-9.89772e-11	-2.1673
43076606	chr1:43076606:T:C	2.13981e-26	-9.89772e-11	-1.05876	5.52089e-07	-9.89772e-11	-1.92667
43076618	chr1:43076618:CA:C	9.81129e-26	-9.89772e-11	0.464059	1.02431e-06	-9.89772e-11	-1.3086
43077070	chr1:43077070:T:C	7.54162e-27	-9.89772e-11	-2.10162	3.75516e-07	-9.89772e-11	-2.31208
43077079	chr1:43077079:G:A	1.59816e-26	-1.35062	-2.88865e-09	9.37618e-07	-1.39703	-2.88865e-09
43077107	chr1:43077107:C:T	5.34943e-26	-9.89772e-11	-0.142485	1.33804e-06	-9.89772e-11	-1.04142
43077159	chr1:43077159:T:C	9.45922e-27	-9.89772e-11	-1.87507	4.20194e-07	-9.89772e-11	-2.19966
43077171	chr1:43077171:A:G	8.26015e-27	-9.89772e-11	-2.01062	4.58946e-07	-9.89772e-11	-2.11144
43077541	chr1:43077541:G:A	5.70627e-27	-9.89772e-11	-2.38049	3.82937e-07	-9.89772e-11	-2.29251
43077738	chr1:43077738:T:A	8.34838e-27	-9.89772e-11	-1.99999	4.63181e-07	-9.89772e-11	-2.10226
43077872	chr1:43077872:G:C	1.926e-26	-9.89772e-11	-1.16403	8.9514e-07	-9.89772e-11	-1.4434
43078100	chr1:43078100:A:G	9.34005e-27	-9.89772e-11	-1.88775	4.18875e-07	-9.89772e-11	-2.2028
43078194	chr1:43078194:A:T	7.20259e-27	-9.89772e-11	-2.14762	3.59373e-07	-9.89772e-11	-2.35602
43078317	chr1:43078317:C:G	1.98901e-26	-9.89772e-11	-1.13184	2.31048e-06	-9.89772e-11	-0.495165
43078463	chr1:43078463:T:C	6.82258e-27	-9.89772e-11	-2.20182	3.65638e-07	-9.89772e-11	-2.33873
43078712	chr1:43078712:G:A	1.5438e-27	-1.47624	-2.21158	8.9339e-08	-1.43788	-2.31006
43078862	chr1:43078862:T:C	1.76964e-27	-1.35244	-2.19884	9.09916e-08	-1.39544	-2.33417
43079005	chr1:43079005:C:T	6.85008e-26	0.104786	-2.88865e-09	3.74709e-06	-0.0116417	-2.88865e-09
43079013	chr1:43079013:C:T	1.47245e-27	-1.42149	-2.31365	9.14119e-08	-1.35508	-2.36992
43079140	chr1:43079140:C:T	1.61e-27	-1.43226	-2.21357	9.61468e-08	-1.3737	-2.3008
43079900	chr1:43079900:G:T	1.65144e-27	-1.50859	-2.11182	8.73557e-08	-1.51058	-2.25981
43080153	chr1:43080153:G:C	1.34697e-27	-1.5094	-2.31479	8.16798e-08	-1.51033	-2.32724
43080159	chr1:43080159:C:T	1.44657e-26	-1.45028	-2.88865e-09	9.01701e-07	-1.43609	-2.88865e-09
43080242	chr1:43080242:C:T	5.82534e-27	-9.89772e-11	-2.35984	3.50564e-07	-9.89772e-11	-2.38083
43080449	chr1:43080449:CTT:C	1.55555e-26	-9.89772e-11	-1.37764	1.67949e-06	-9.89772e-11	-0.814129
43080721	chr1:43080721:C:T	3.40349e-26	-9.89772e-11	-0.594672	6.51986e-07	-9.89772e-11	-1.76035
43080880	chr1:43080880:A:G	2.08526e-27	-1.34821	-2.03895	9.74222e-08	-1.37998	-2.28134
43080962	chr1:43080962:T:G	5.95731e-27	-9.89772e-11	-2.33744	3.56938e-07	-9.89772e-11	-2.36282
43081149	chr1:43081149:T:G	8.81265e-27	-9.89772e-11	-1.94587	4.04239e-07	-9.89772e-11	-2.23837
43081199	chr1:43081199:G:A	1.90843e-27	-1.50686	-1.96892	9.58023e-08	-1.50973	-2.16836
43081586	chr1:43081586:A:G	1.74098e-26	-9.89772e-11	-1.26503	7.48487e-07	-9.89772e-11	-1.62232
43081821	chr1:43081821:A:C	5.99042e-27	-9.89772e-11	-2.3319	3.58215e-07	-9.89772e-11	-2.35924
43082110	chr1:43082110:C:T	5.70642e-27	-9.89772e-11	-2.38047	3.50387e-07	-9.89772e-11	-2.38134
43082168	chr1:43082168:A:C	7.30336e-27	-9.89772e-11	-2.13373	3.66393e-07	-9.89772e-11	-2.33667
43082215	chr1:43082215:C:T	5.94783e-27	-9.89772e-11	-2.33903	3.52145e-07	-9.89772e-11	-2.37633
43082216	chr1:43082216:A:G	9.0639e-27	-9.89772e-11	-1.91776	4.11346e-07	-9.89772e-11	-2.22094
43082327	chr1:43082327:C:T	1.23766e-26	-9.89772e-11	-1.60626	6.82935e-07	-9.89772e-11	-1.71398
43082586	chr1:43082586:C:G	6.02112e-27	-9.89772e-11	-2.32679	3.59337e-07	-9.89772e-11	-2.35612
43082727	chr1:43082727:C:T	1.70282e-27	-1.37498	-2.2148	9.88561e-08	-1.41508	-2.23163
43082748	chr1:43082748:C:A	6.35749e-27	-9.89772e-11	-2.27243	3.62252e-07	-9.89772e-11	-2.34804
43082770	chr1:43082770:A:G	8.65916e-27	-9.89772e-11	-1.96344	4.02196e-07	-9.89772e-11	-2.24344
43082989	chr1:43082989:C:T	2.00123e-26	-9.89772e-11	-1.12571	2.33564e-06	-9.89772e-11	-0.484335
43083369	chr1:43083369:T:C	6.7815e-27	-9.89772e-11	-2.20786	3.65164e-07	-9.89772e-11	-2.34003
43083409	chr1:43083409:T:C	8.40033e-27	-9.89772e-11	-1.99379	4.65496e-07	-9.89772e-11	-2.09727
43083752	chr1:43083752:G:A	1.6785e-27	-1.3984	-2.20576	9.77247e-08	-1.43459	-2.22364
43083793	chr1:43083793:A:G	1.38304e-27	-1.50245	-2.29533	8.35834e-08	-1.50492	-2.30961
43084279	chr1:43084279:A:T	1.75845e-27	-1.35305	-2.20458	1.01593e-07	-1.39655	-2.22285
43084403	chr1:43084403:G:A	6.87346e-27	-9.89772e-11	-2.19439	3.5875e-07	-9.89772e-11	-2.35775
43084476	chr1:43084476:AG:A	1.72591e-27	-1.39294	-2.18336	1.00512e-07	-1.43033	-2.19977
43084494	chr1:43084494:T:A	1.94163e-25	1.14664	-2.88865e-09	1.50572e-05	1.37924	-2.88865e-09
43084588	chr1:43084588:C:T	5.88623e-27	-9.89772e-11	-2.34944	3.50592e-07	-9.89772e-11	-2.38075
43084865	chr1:43084865:A:G	6.85268e-27	-9.89772e-11	-2.19742	3.54211e-07	-9.89772e-11	-2.37048
43085214	chr1:43085214:C:T	7.56881e-27	-9.89772e-11	-2.09802	3.90402e-07	-9.89772e-11	-2.2732
43085623	chr1:43085623:G:A	6.39e-27	-9.89772e-11	-2.26733	3.59981e-07	-9.89772e-11	-2.35433
43085751	chr1:43085751:A:T	8.80731e-27	-9.89772e-11	-1.94648	4.04273e-07	-9.89772e-11	-2.23829
43086026	chr1:43086026:T:A	7.78361e-27	-9.89772e-11	-2.07004	4.37348e-07	-9.89772e-11	-2.15965
43086063	chr1:43086063:A:C	9.92762e-27	-9.89772e-11	-1.82674	4.06991e-07	-9.89772e-11	-2.23159
43086118	chr1:43086118:C:T	7.53046e-27	-9.89772e-11	-2.1031	4.11651e-07	-9.89772e-11	-2.2202
43086214	chr1:43086214:C:T	2.38434e-27	-1.40454	-1.84859	1.11053e-07	-1.43869	-2.09169
43086236	chr1:43086236:C:A	7.51295e-27	-9.89772e-11	-2.10543	3.50402e-07	-9.89772e-11	-2.38129
43086440	chr1:43086440:C:T	1.61018e-26	-1.34313	-2.88865e-09	9.38866e-07	-1.3957	-2.88865e-09
43086536	chr1:43086536:G:A	6.9108e-27	-9.89772e-11	-2.18897	3.58345e-07	-9.89772e-11	-2.35888
43086629	chr1:43086629:C:T	1.39996e-27	-1.4881	-2.29752	8.44272e-08	-1.4928	-2.31169
43086646	chr1:43086646:T:C	6.71158e-27	-9.89772e-11	-2.21823	3.617e-07	-9.89772e-11	-2.34956
43086651	chr1:43086651:G:A	1.91802e-27	-1.42563	-2.04514	9.5558e-08	-1.44228	-2.23836
43086876	chr1:43086876:A:G	1.00587e-26	-9.89772e-11	-1.81362	4.09744e-07	-9.89772e-11	-2.22484
43086891	chr1:43086891:C:T	1.35535e-26	-9.89772e-11	-1.51542	3.83916e-07	-9.89772e-11	-2.28995
43086974	chr1:43086974:C:T	1.79397e-26	-9.89772e-11	-1.23504	1.7137e-06	-9.89772e-11	-0.793965
43087269	chr1:43087269:C:T	1.37075e-26	-1.50412	-2.88865e-09	8.37582e-07	-1.50986	-2.88865e-09
43087443	chr1:43087443:G:A	6.59702e-27	-9.89772e-11	-2.23544	3.87275e-07	-9.89772e-11	-2.28124
43087455	chr1:43087455:C:T	1.38994e-27	-1.48771	-2.30509	8.39078e-08	-1.49246	-2.3182
43087520	chr1:43087520:C:T	6.84622e-27	-9.89772e-11	-2.19836	3.65115e-07	-9.89772e-11	-2.34016
43087666	chr1:43087666:C:T	1.65469e-26	-1.31586	-2.88865e-09	1.01764e-06	-1.31513	-2.88865e-09
43087811	chr1:43087811:G:A	1.34476e-27	-1.50755	-2.3183	7.91906e-08	-1.48979	-2.37873
43087864	chr1:43087864:C:G	1.60237e-26	-1.34799	-2.88865e-09	9.74901e-07	-1.35804	-2.88865e-09
43087954	chr1:43087954:C:G	7.0162e-27	-9.89772e-11	-2.17384	3.69764e-07	-9.89772e-11	-2.32751
43087993	chr1:43087993:C:T	5.94818e-27	-9.89772e-11	-2.33897	3.63291e-07	-9.89772e-11	-2.34517
43088268	chr1:43088268:A:G	3.2464e-27	-1.42338	-1.52113	8.99718e-08	-1.48159	-2.25929
43088335	chr1:43088335:C:T	6.20167e-27	-9.89772e-11	-2.29724	3.77974e-07	-9.89772e-11	-2.30555
43088405	chr1:43088405:T:TAA	1.31667e-26	-9.89772e-11	-1.54437	3.80506e-07	-9.89772e-11	-2.29888
43088445	chr1:43088445:C:T	2.32933e-27	-1.50781	-1.76866	9.5478e-08	-1.505	-2.17648
43088447	chr1:43088447:TA:T	6.87026e-27	-1.0605	-1.13435	2.40868e-07	-1.02473	-1.7314
43088455	chr1:43088455:C:T	1.4312e-27	-1.4588	-2.30475	8.62924e-08	-1.46617	-2.31646
43088647	chr1:43088647:T:C	1.22129e-26	-9.89772e-11	-1.61957	3.73155e-07	-9.89772e-11	-2.31838
43088755	chr1:43088755:A:C	6.9203e-27	-9.89772e-11	-2.1876	3.67088e-07	-9.89772e-11	-2.33478
43088756	chr1:43088756:A:G	8.89669e-27	-9.89772e-11	-1.93638	3.82597e-07	-9.89772e-11	-2.29339
43088758	chr1:43088758:C:G	6.87206e-27	-9.89772e-11	-2.1946	3.65951e-07	-9.89772e-11	-2.33788
43088786	chr1:43088786:C:T	6.09555e-27	-9.89772e-11	-2.3145	3.73685e-07	-9.89772e-11	-2.31696
43088857	chr1:43088857:G:A	6.84717e-27	-9.89772e-11	-2.19822	3.64948e-07	-9.89772e-11	-2.34062
43088860	chr1:43088860:A:G	6.79165e-27	-9.89772e-11	-2.20637	3.63594e-07	-9.89772e-11	-2.34434
43088862	chr1:43088862:A:T	6.78408e-27	-9.89772e-11	-2.20748	3.63413e-07	-9.89772e-11	-2.34484
43088979	chr1:43088979:C:T	5.79925e-27	-9.89772e-11	-2.36433	4.73128e-07	-9.89772e-11	-2.08101
43088980	chr1:43088980:A:G	1.29454e-27	-1.51011	-2.35379	7.95646e-08	-1.49762	-2.36618
43089244	chr1:43089244:C:A	1.43581e-27	-1.39627	-2.36406	9.67779e-08	-1.31654	-2.35142
43089283	chr1:43089283:C:T	1.50218e-26	-1.41256	-2.88865e-09	8.9099e-07	-1.44804	-2.88865e-09
43089287	chr1:43089287:G:A	7.29278e-27	-9.89772e-11	-2.13517	3.76659e-07	-9.89772e-11	-2.30904
43089421	chr1:43089421:C:T	1.81997e-27	-1.27888	-2.24436	1.34968e-07	-1.16325	-2.17209
43089476	chr1:43089476:A:G	6.97738e-27	-9.89772e-11	-2.17939	3.67925e-07	-9.89772e-11	-2.3325
43089845	chr1:43089845:G:A	1.38817e-26	-1.49149	-2.88865e-09	8.74145e-07	-1.46713	-2.88865e-09
43090147	chr1:43090147:T:C	1.24361e-26	-9.89772e-11	-1.60146	4.69202e-07	-9.89772e-11	-2.08934
43090638	chr1:43090638:C:T	6.56872e-27	-9.89772e-11	-2.23974	3.56952e-07	-9.89772e-11	-2.36277
43090696	chr1:43090696:C:T	1.08262e-26	-9.89772e-11	-1.74009	3.61868e-07	-9.89772e-11	-2.3491
43090745	chr1:43090745:T:G	5.9153e-27	-9.89772e-11	-2.34452	4.00851e-07	-9.89772e-11	-2.24679
43090837	chr1:43090837:A:G	6.3556e-27	-9.89772e-11	-2.27272	3.53246e-07	-9.89772e-11	-2.37321
43090994	chr1:43090994:A:G	1.67809e-27	-1.50758	-2.09682	8.54801e-08	-1.50768	-2.28441
43091148	chr1:43091148:A:G	1.71122e-27	-1.40454	-2.18031	8.75366e-08	-1.40918	-2.35914
43091349	chr1:43091349:C:A	5.72037e-27	-9.89772e-11	-2.37803	4.48927e-07	-9.89772e-11	-2.13352
43091497	chr1:43091497:A:G	1.75452e-27	-1.31932	-2.24054	1.28621e-07	-1.21332	-2.17019
43091897	chr1:43091897:G:A	6.73753e-27	-9.89772e-11	-2.21437	3.62358e-07	-9.89772e-11	-2.34775
43091983	chr1:43091983:C:T	1.7579e-27	-1.31258	-2.24536	1.28936e-07	-1.20501	-2.17605
43092027	chr1:43092027:A:G	5.71805e-27	-9.89772e-11	-2.37843	4.46801e-07	-9.89772e-11	-2.13826
43092380	chr1:43092380:A:G	4.94585e-27	-1.29635	-1.22716	2.38738e-07	-1.18325	-1.58176
43092563	chr1:43092563:G:A	7.45793e-26	0.189804	-2.88865e-09	4.36965e-06	0.142061	-2.88865e-09
43092634	chr1:43092634:G:A	1.61496e-27	-1.42556	-2.21719	8.46686e-08	-1.42956	-2.37207
43092964	chr1:43092964:G:A	4.58865e-27	-1.27416	-1.32431	1.5452e-07	-1.28167	-1.91838
43092975	chr1:43092975:A:C	9.39866e-27	-9.89772e-11	-1.88149	1.22339e-06	-9.89772e-11	-1.131
43092984	chr1:43092984:C:T	1.96882e-26	-9.89772e-11	-1.14204	2.28832e-06	-9.89772e-11	-0.504804
43093157	chr1:43093157:G:A	1.08348e-26	-9.89772e-11	-1.7393	4.14598e-07	-9.89772e-11	-2.21307
43093266	chr1:43093266:C:T	1.09325e-26	-9.89772e-11	-1.73032	4.17126e-07	-9.89772e-11	-2.20699
43093916	chr1:43093916:C:G	1.2713e-27	-1.51022	-2.3718	8.33324e-08	-1.50482	-2.31272
43093978	chr1:43093978:T:G	1.7863e-27	-1.25594	-2.28597	1.33264e-07	-1.13553	-2.21251
43094274	chr1:43094274:G:A	5.06856e-27	-1.28588	-1.21313	1.64949e-07	-1.29345	-1.84129
43094471	chr1:43094471:T:G	1.37234e-26	-9.89772e-11	-1.50296	3.93272e-07	-9.89772e-11	-2.26588
43094671	chr1:43094671:C:T	7.77733e-27	-9.89772e-11	-2.07085	5.18822e-07	-9.89772e-11	-1.98882
43094744	chr1:43094744:G:C	6.57247e-27	-9.89772e-11	-2.23917	3.5699e-07	-9.89772e-11	-2.36267
43094831	chr1:43094831:A:AG	1.83202e-27	-1.39282	-2.12382	1.03645e-07	-1.40484	-2.19456
43094833	chr1:43094833:A:G	1.89036e-27	-1.40239	-2.0829	1.06362e-07	-1.41387	-2.15965
43094844	chr1:43094844:G:C	1.8569e-27	-1.41431	-2.08884	1.04645e-07	-1.42515	-2.16465
43095112	chr1:43095112:C:T	1.77703e-27	-1.28999	-2.25713	1.3087e-07	-1.17695	-2.18922
43095306	chr1:43095306:T:C	1.14585e-26	-9.89772e-11	-1.68333	4.26986e-07	-9.89772e-11	-2.18363
43095543	chr1:43095543:A:G	1.37684e-26	-1.49968	-2.88865e-09	8.39487e-07	-1.50759	-2.88865e-09
43095827	chr1:43095827:C:T	4.90356e-27	-1.28831	-1.24379	1.6158e-07	-1.29552	-1.85986
43095830	chr1:43095830:A:G	1.82485e-27	-1.2829	-2.23767	1.35022e-07	-1.16824	-2.1667
43096657	chr1:43096657:A:G	1.14965e-26	-9.89772e-11	-1.68002	4.28969e-07	-9.89772e-11	-2.17899
43096948	chr1:43096948:A:G	1.22311e-26	-9.89772e-11	-1.61808	4.43826e-07	-9.89772e-11	-2.14494
43096949	chr1:43096949:G:T	4.04613e-26	-0.421714	-2.88865e-09	2.33803e-06	-0.483312	-2.88865e-09
43097375	chr1:43097375:A:G	4.64915e-27	-1.35285	-1.23253	1.53084e-07	-1.35869	-1.85069
43097470	chr1:43097470:CA:C	1.63959e-27	-1.34847	-2.27915	1.18318e-07	-1.25011	-2.2169
43098257	chr1:43098257:A:G	5.71792e-27	-9.89772e-11	-2.37845	4.1913e-07	-9.89772e-11	-2.2022
43098394	chr1:43098394:A:G	1.16275e-26	-1.02862	-0.640065	3.86872e-07	-1.0168	-1.26548
43098606	chr1:43098606:T:A	6.33611e-26	-1.04659	1.07338	8.69133e-07	-1.0433	-0.429585
43098952	chr1:43098952:C:G	9.89813e-27	-9.89772e-11	-1.82971	4.07913e-07	-9.89772e-11	-2.22932
43099187	chr1:43099187:C:T	9.38327e-27	-9.89772e-11	-1.88313	1.13335e-06	-9.89772e-11	-1.20744
43099396	chr1:43099396:T:C	1.08291e-26	-9.89772e-11	-1.73982	5.31921e-07	-9.89772e-11	-1.96388
43099796	chr1:43099796:A:C	7.55272e-27	-9.89772e-11	-2.10015	3.56263e-07	-9.89772e-11	-2.36471
43099821	chr1:43099821:G:T	1.1288e-26	-1.33758	-0.360743	3.72318e-07	-1.28484	-1.03579
43100579	chr1:43100579:G:C	2.06824e-26	-9.89772e-11	-1.09278	9.40084e-07	-9.89772e-11	-1.39441
43100685	chr1:43100685:AT:A	4.81474e-26	-9.89772e-11	-0.247792	8.03556e-07	-9.89772e-11	-1.55133
43100848	chr1:43100848:C:T	5.89493e-27	-9.89772e-11	-2.34797	3.7596e-07	-9.89772e-11	-2.31089
43101143	chr1:43101143:G:A	7.84449e-27	-9.89772e-11	-2.06225	8.40416e-07	-9.89772e-11	-1.50648
43101389	chr1:43101389:C:T	8.74579e-27	-9.89772e-11	-1.95349	3.82155e-07	-9.89772e-11	-2.29455
43101532	chr1:43101532:T:C	1.20971e-26	-9.89772e-11	-1.62909	9.54758e-07	-9.89772e-11	-1.37892
43101613	chr1:43101613:C:T	8.19944e-27	-9.89772e-11	-2.01799	4.2976e-07	-9.89772e-11	-2.17715
43101634	chr1:43101634:C:T	1.65021e-27	-1.41903	-2.20213	1.04045e-07	-1.35811	-2.23744
43101685	chr1:43101685:T:C	2.01373e-26	-9.89772e-11	-1.11949	9.1838e-07	-9.89772e-11	-1.41777
43101762	chr1:43101762:G:A	2.73574e-27	-0.935563	-2.18009	2.11226e-07	-0.985351	-1.9021
43102051	chr1:43102051:T:C	9.1687e-27	-9.89772e-11	-1.90626	4.65899e-07	-9.89772e-11	-2.09641
43102431	chr1:43102431:G:T	6.43033e-27	-9.89772e-11	-2.26103	3.57703e-07	-9.89772e-11	-2.36067
43102462	chr1:43102462:G:A	1.03299e-26	-1.46482	-0.322199	2.97346e-07	-1.43146	-1.11402
43102464	chr1:43102464:G:A	1.04513e-26	-1.45455	-0.320786	3.01662e-07	-1.41816	-1.11291
43102782	chr1:43102782:C:T	4.38572e-27	-1.47988	-1.16383	1.21273e-07	-1.46006	-1.98228
43102937	chr1:43102937:C:A	2.72331e-27	-0.929293	-2.19092	2.08524e-07	-0.97932	-1.921
43103107	chr1:43103107:T:G	1.76175e-26	-9.89772e-11	-1.25317	1.70649e-06	-9.89772e-11	-0.798183
43103131	chr1:43103131:G:A	7.08874e-27	-9.89772e-11	-2.16355	4.0482e-07	-9.89772e-11	-2.23693
43103176	chr1:43103176:C:T	5.72165e-27	-9.89772e-11	-2.3778	4.1036e-07	-9.89772e-11	-2.22334
43103214	chr1:43103214:A:G	2.93478e-27	-1.37395	-1.67148	1.97398e-07	-1.36011	-1.59504
43103548	chr1:43103548:G:C	1.10659e-26	-1.31478	-0.403412	3.68091e-07	-1.259	-1.07305
43103565	chr1:43103565:C:T	5.91453e-27	-9.89772e-11	-2.34465	3.77764e-07	-9.89772e-11	-2.30611
43103663	chr1:43103663:C:T	9.11614e-27	-9.89772e-11	-1.91201	4.22886e-07	-9.89772e-11	-2.19327
43104116	chr1:43104116:C:T	5.90693e-27	-9.89772e-11	-2.34593	3.77099e-07	-9.89772e-11	-2.30787
43104212	chr1:43104212:G:A	8.19944e-27	-9.89772e-11	-2.01799	4.2976e-07	-9.89772e-11	-2.17715
43104213	chr1:43104213:C:A	8.21957e-27	-9.89772e-11	-2.01554	4.30564e-07	-9.89772e-11	-2.17528
43104650	chr1:43104650:A:T	5.70425e-27	-9.89772e-11	-2.38085	3.515e-07	-9.89772e-11	-2.37817
43104714	chr1:43104714:A:G	1.29794e-25	-9.89772e-11	0.743888	8.49304e-07	-9.89772e-11	-1.49596
43104872	chr1:43104872:T:C	1.80206e-25	-9.89772e-11	1.07204	1.01501e-06	-9.89772e-11	-1.31773
43104905	chr1:43104905:C:A	1.53783e-26	-1.3891	-2.88865e-09	9.16716e-07	-1.41958	-2.88865e-09
43105230	chr1:43105230:T:A	8.70042e-27	-9.89772e-11	-1.95869	4.46985e-07	-9.89772e-11	-2.13785
43105793	chr1:43105793:T:A	1.36873e-26	-1.50559	-2.88865e-09	8.36922e-07	-1.51065	-2.88865e-09
43105794	chr1:43105794:T:A	1.3813e-26	-1.49645	-2.88865e-09	8.58933e-07	-1.48469	-2.88865e-09
43106432	chr1:43106432:C:T	5.93628e-27	-9.89772e-11	-2.34098	3.80573e-07	-9.89772e-11	-2.2987
43106508	chr1:43106508:G:A	5.95804e-27	-9.89772e-11	-2.33732	9.0411e-07	-9.89772e-11	-1.43343
43106567	chr1:43106567:G:A	1.4572e-26	-9.89772e-11	-1.44295	6.9263e-07	-9.89772e-11	-1.69988
43106569	chr1:43106569:G:A	1.36159e-26	-1.51082	-2.88865e-09	8.37623e-07	-1.50981	-2.88865e-09
43106600	chr1:43106600:C:T	8.04814e-27	-9.89772e-11	-2.03662	3.50459e-07	-9.89772e-11	-2.38113
43106603	chr1:43106603:A:G	1.76863e-26	-9.89772e-11	-1.24927	3.82219e-07	-9.89772e-11	-2.29438
43106719	chr1:43106719:A:C	3.70453e-25	-9.89772e-11	1.79267	1.10715e-05	-9.89772e-11	1.07176
43106748	chr1:43106748:T:C	1.728e-26	-9.89772e-11	-1.27251	3.79623e-07	-9.89772e-11	-2.3012
43106892	chr1:43106892:T:C	6.69194e-27	-9.89772e-11	-2.22116	3.75307e-07	-9.89772e-11	-2.31263
43106901	chr1:43106901:C:T	8.7564e-27	-9.89772e-11	-1.95228	3.50704e-07	-9.89772e-11	-2.38043
43107015	chr1:43107015:T:A	1.68306e-27	-1.50265	-2.09879	8.3451e-08	-1.47434	-2.34178
43107050	chr1:43107050:G:A	7.95169e-27	-9.89772e-11	-2.04867	3.86097e-07	-9.89772e-11	-2.28429
43107223	chr1:43107223:T:C	6.02163e-27	-9.89772e-11	-2.3267	3.88185e-07	-9.89772e-11	-2.2789
43107645	chr1:43107645:C:T	1.50197e-27	-1.50859	-2.2067	1.20637e-07	-1.50458	-1.94301
43107826	chr1:43107826:G:A	4.78752e-27	-1.25686	-1.29919	2.4862e-07	-1.3917	-1.33275
43107960	chr1:43107960:G:A	6.77555e-27	-9.89772e-11	-2.20874	3.78412e-07	-9.89772e-11	-2.30439
43107968	chr1:43107968:A:G	1.33329e-27	-1.45804	-2.37637	9.4319e-08	-1.49415	-2.19954
43108523	chr1:43108523:A:G	1.28004e-26	-9.89772e-11	-1.57258	5.5721e-07	-9.89772e-11	-1.91743
43108708	chr1:43108708:G:A	9.69398e-27	-9.89772e-11	-1.85055	4.65582e-07	-9.89772e-11	-2.09709
43108895	chr1:43108895:C:T	6.13171e-27	-9.89772e-11	-2.30859	3.52585e-07	-9.89772e-11	-2.37508
43109124	chr1:43109124:C:T	1.02964e-26	-9.89772e-11	-1.79026	3.56795e-07	-9.89772e-11	-2.36321
43109487	chr1:43109487:T:C	1.69219e-26	-9.89772e-11	-1.29345	3.73747e-07	-9.89772e-11	-2.3168
43109721	chr1:43109721:G:A	6.04806e-27	-9.89772e-11	-2.32232	3.54586e-07	-9.89772e-11	-2.36943
43110094	chr1:43110094:A:G	9.67754e-27	-9.89772e-11	-1.85225	4.02885e-07	-9.89772e-11	-2.24173
43110198	chr1:43110198:A:G	6.56234e-27	-9.89772e-11	-2.24071	3.63798e-07	-9.89772e-11	-2.34378
43110532	chr1:43110532:C:T	3.51907e-26	-1.1643	0.603028	5.0226e-07	-1.31947	-0.701791
43110650	chr1:43110650:T:C	9.2181e-27	-9.89772e-11	-1.90089	3.51629e-07	-9.89772e-11	-2.3778
43110773	chr1:43110773:G:A	1.66245e-27	-1.48178	-2.13198	1.11122e-07	-1.43275	-2.09699
43110872	chr1:43110872:C:T	2.12814e-26	-9.89772e-11	-1.06423	9.57287e-07	-9.89772e-11	-1.37627
43111119	chr1:43111119:T:C	5.84709e-27	-9.89772e-11	-2.35612	3.71682e-07	-9.89772e-11	-2.32234
43111270	chr1:43111270:C:T	2.54278e-27	-0.966349	-2.22245	1.96341e-07	-1.01344	-1.94708
43111297	chr1:43111297:A:G	7.02476e-27	-0.00724828	-2.16537	3.87734e-07	0.0940162	-2.37407
43111749	chr1:43111749:C:A	6.24433e-27	-9.89772e-11	-2.29039	3.62438e-07	-9.89772e-11	-2.34752
43111922	chr1:43111922:G:A	7.54896e-27	0.120038	-2.22069	4.41083e-07	0.228594	-2.37974
43112013	chr1:43112013:A:G	1.41481e-26	0.9086	-2.38108	1.29568e-06	1.08394	-2.15752
43112691	chr1:43112691:T:C	8.95794e-27	-9.89772e-11	-1.92952	3.50878e-07	-9.89772e-11	-2.37994
43112697	chr1:43112697:C:T	5.90736e-27	-9.89772e-11	-2.34586	3.77188e-07	-9.89772e-11	-2.30763
43112758	chr1:43112758:CTG:C	1.34682e-27	-1.49842	-2.3259	8.18737e-08	-1.45885	-2.37635
43112898	chr1:43112898:G:A	1.5872e-26	-9.89772e-11	-1.3575	1.46028e-06	-9.89772e-11	-0.953995
43113076	chr1:43113076:A:G	1.54095e-26	-1.38708	-2.88865e-09	8.50594e-07	-1.49444	-2.88865e-09
43113332	chr1:43113332:C:A	7.10657e-27	-9.89772e-11	-2.16104	7.00899e-07	-9.89772e-11	-1.68801
43113468	chr1:43113468:G:A	5.458e-26	-1.46206	1.33967	1.85936e-06	-1.39446	0.682075
43113839	chr1:43113839:G:A	8.67699e-27	-9.89772e-11	-1.96138	3.50465e-07	-9.89772e-11	-2.38112
43113911	chr1:43113911:G:A	1.75134e-27	-1.36333	-2.19834	1.26661e-07	-1.33785	-2.06101
43114063	chr1:43114063:A:T	1.7569e-26	-9.89772e-11	-1.25593	3.81549e-07	-9.89772e-11	-2.29614
43114109	chr1:43114109:C:A	1.06749e-26	-9.89772e-11	-1.75417	4.66448e-07	-9.89772e-11	-2.09523
43114228	chr1:43114228:C:T	1.61418e-26	-9.89772e-11	-1.34065	3.73344e-07	-9.89772e-11	-2.31788
43114242	chr1:43114242:A:T	5.83765e-27	-9.89772e-11	-2.35773	3.51036e-07	-9.89772e-11	-2.37949
43114394	chr1:43114394:T:C	1.52515e-26	-9.89772e-11	-1.39738	1.68322e-06	-9.89772e-11	-0.811913
43114575	chr1:43114575:G:A	5.84994e-27	-9.89772e-11	-2.35563	3.5296e-07	-9.89772e-11	-2.37402
43114590	chr1:43114590:G:A	9.65278e-27	-9.89772e-11	-1.85481	3.71518e-07	-9.89772e-11	-2.32278
43114945	chr1:43114945:T:A	1.68077e-26	-9.89772e-11	-1.30022	6.89268e-07	-9.89772e-11	-1.70475
43115474	chr1:43115474:G:C	1.35114e-26	-9.89772e-11	-1.51852	1.43755e-06	-9.89772e-11	-0.969685
43115543	chr1:43115543:T:C	9.80744e-27	-9.89772e-11	-1.83892	4.91233e-07	-9.89772e-11	-2.04346
43115609	chr1:43115609:G:A	7.7075e-27	-9.89772e-11	-2.07987	3.50946e-07	-9.89772e-11	-2.37974
43115751	chr1:43115751:C:T	6.37374e-27	-9.89772e-11	-2.26987	3.58212e-07	-9.89772e-11	-2.35925
43117428	chr1:43117428:G:A	4.0683e-26	-9.89772e-11	-0.416249	7.53503e-07	-9.89772e-11	-1.61564
43118069	chr1:43118069:G:T	1.50882e-26	-1.40815	-2.88865e-09	9.06955e-07	-1.43028	-2.88865e-09
43118150	chr1:43118150:G:A	1.58689e-26	-9.89772e-11	-1.3577	7.69586e-07	-9.89772e-11	-1.59452
43118312	chr1:43118312:T:C	8.696e-27	-9.89772e-11	-1.9592	3.5047e-07	-9.89772e-11	-2.3811
43118336	chr1:43118336:C:T	8.69561e-27	-9.89772e-11	-1.95924	4.09296e-07	-9.89772e-11	-2.22594
43118435	chr1:43118435:T:C	9.01762e-27	-9.89772e-11	-1.92288	3.50976e-07	-9.89772e-11	-2.37966
43118675	chr1:43118675:G:A	7.3636e-27	-9.89772e-11	-2.12551	3.57387e-07	-9.89772e-11	-2.36156
43118703	chr1:43118703:G:T	1.38286e-26	-1.49532	-2.88865e-09	8.57081e-07	-1.48684	-2.88865e-09
43118760	chr1:43118760:C:T	6.53631e-27	-0.0351865	-2.2095	3.75597e-07	0.0671959	-2.37906
43118873	chr1:43118873:G:A	1.30134e-27	-1.51039	-2.34827	7.79348e-08	-1.50329	-2.38121
43119052	chr1:43119052:G:A	8.59726e-27	-9.89772e-11	-1.97062	4.13368e-07	-9.89772e-11	-2.21604
43119179	chr1:43119179:T:C	7.39869e-27	-9.89772e-11	-2.12076	3.53751e-07	-9.89772e-11	-2.37178
43119350	chr1:43119350:T:A	7.03625e-27	-9.89772e-11	-2.17098	4.36015e-07	-9.89772e-11	-2.1627
43119541	chr1:43119541:C:G	6.23047e-26	-9.89772e-11	0.00997774	1.02673e-05	-9.89772e-11	0.996344
43119821	chr1:43119821:A:G	1.45751e-26	-1.44275	-2.88865e-09	9.10527e-07	-1.42635	-2.88865e-09
43119895	chr1:43119895:A:G	5.77289e-27	-9.89772e-11	-2.36889	3.50388e-07	-9.89772e-11	-2.38134
43119901	chr1:43119901:A:G	1.26017e-26	-1.32868	-0.259551	1.5077e-07	-1.34561	-1.87901
43120301	chr1:43120301:G:A	5.88874e-27	-9.89772e-11	-2.34902	3.72408e-07	-9.89772e-11	-2.32039
43120305	chr1:43120305:AG:A	2.32887e-26	-9.89772e-11	-0.974089	1.19852e-06	-9.89772e-11	-1.15153
43120331	chr1:43120331:C:T	1.48876e-27	-1.46415	-2.25996	1.22311e-07	-1.49254	-1.94127
43120467	chr1:43120467:T:G	6.8919e-27	-9.89772e-11	-2.19171	3.67198e-07	-9.89772e-11	-2.33447
43121134	chr1:43121134:A:G	9.094e-27	-9.89772e-11	-1.91444	4.22851e-07	-9.89772e-11	-2.19336
43121226	chr1:43121226:C:A	9.59923e-27	-9.89772e-11	-1.86038	4.37939e-07	-9.89772e-11	-2.1583
43121700	chr1:43121700:G:C	9.33848e-27	-9.89772e-11	-1.88792	5.5556e-07	-9.89772e-11	-1.9204
43121924	chr1:43121924:G:T	7.86495e-27	-1.47736	-0.582281	1.19882e-07	-1.50077	-1.95311
43121959	chr1:43121959:C:A	1.95055e-27	-1.26936	-2.18459	1.05538e-07	-1.22606	-2.35524
43122015	chr1:43122015:C:T	5.81949e-27	-9.89772e-11	-2.36085	3.75304e-07	-9.89772e-11	-2.31264
43122018	chr1:43122018:C:T	9.07782e-27	-9.89772e-11	-1.91623	4.22374e-07	-9.89772e-11	-2.19449
43122054	chr1:43122054:A:G	1.36247e-26	-1.48651	-0.0236703	1.13606e-07	-1.49045	-2.01718
43122178	chr1:43122178:A:G	5.81798e-27	-9.89772e-11	-2.36111	3.74004e-07	-9.89772e-11	-2.31611
43122186	chr1:43122186:A:G	2.39151e-26	-9.89772e-11	-0.947548	2.76385e-06	-9.89772e-11	-0.315998
43122366	chr1:43122366:G:A	1.66107e-27	-1.51056	-2.10404	8.81529e-08	-1.49384	-2.26746
43122404	chr1:43122404:G:A	2.58909e-26	-0.868167	-2.88865e-09	1.49871e-06	-0.928018	-2.88865e-09
43122558	chr1:43122558:A:C	2.95187e-26	-9.89772e-11	-0.737037	3.93298e-06	-9.89772e-11	0.0367763
43122575	chr1:43122575:G:A	1.0158e-26	-1.23131	-0.572482	1.71418e-07	-1.23622	-1.86006
43122789	chr1:43122789:G:A	1.23843e-26	-9.89772e-11	-1.60563	1.09839e-06	-9.89772e-11	-1.23877
43122811	chr1:43122811:C:G	1.38563e-26	-1.49332	-2.88865e-09	8.89213e-07	-1.45004	-2.88865e-09
43123071	chr1:43123071:A:G	1.36657e-26	-1.48226	-0.0249042	1.14022e-07	-1.48657	-2.01742
43123227	chr1:43123227:C:T	3.18954e-27	-1.48979	-1.47239	1.53133e-07	-1.45896	-1.75012
43123457	chr1:43123457:C:T	8.33818e-27	-9.89772e-11	-2.00122	5.08601e-07	-9.89772e-11	-2.00871
43123677	chr1:43123677:A:G	9.58806e-27	-9.89772e-11	-1.86154	4.36932e-07	-9.89772e-11	-2.1606
43123814	chr1:43123814:A:G	3.28643e-27	-1.4216	-1.51066	8.57586e-08	-1.40942	-2.37942
43123852	chr1:43123852:T:G	9.68947e-27	-9.89772e-11	-1.85102	4.06985e-07	-9.89772e-11	-2.2316
43123903	chr1:43123903:T:C	1.34163e-26	-1.48921	-0.0363827	1.13025e-07	-1.49285	-2.01991
43124126	chr1:43124126:A:T	2.58989e-27	-0.973017	-2.19743	1.86997e-07	-1.04361	-1.96567
43124541	chr1:43124541:A:G	1.27963e-26	-1.48589	-0.0870159	1.10942e-07	-1.48989	-2.04148
43124615	chr1:43124615:C:T	9.42137e-27	-9.89772e-11	-1.87908	4.32027e-07	-9.89772e-11	-2.17189
43124939	chr1:43124939:A:G	1.40962e-27	-1.39868	-2.38006	9.26626e-08	-1.35504	-2.35638
43124954	chr1:43124954:G:A	1.41838e-26	-1.48772	0.0177662	1.15386e-07	-1.49157	-2.00053
43125237	chr1:43125237:G:A	9.40614e-27	-9.89772e-11	-1.8807	4.31549e-07	-9.89772e-11	-2.173
43125447	chr1:43125447:T:C	8.04511e-27	-9.89772e-11	-2.037	3.50389e-07	-9.89772e-11	-2.38133
43125799	chr1:43125799:C:T	6.29177e-27	-9.89772e-11	-2.28282	4.69233e-07	-9.89772e-11	-2.08928
43125983	chr1:43125983:G:A	1.44272e-27	-1.38968	-2.36586	9.16655e-08	-1.34464	-2.37759
43126028	chr1:43126028:A:T	5.88805e-27	0.0149718	-2.36411	3.32737e-07	-0.0538642	-2.37916
43126246	chr1:43126246:G:C	2.38891e-27	-1.43402	-1.8172	1.57117e-07	-1.38748	-1.79591
43126356	chr1:43126356:T:C	2.43937e-27	-1.43418	-1.79614	1.61114e-07	-1.38767	-1.77059
43126605	chr1:43126605:T:C	1.32047e-27	-1.50265	-2.34142	8.06474e-08	-1.47011	-2.38018
43126696	chr1:43126696:A:G	2.43633e-27	-1.4394	-1.79217	1.60468e-07	-1.39434	-1.76794
43126931	chr1:43126931:C:T	5.79446e-27	-9.89772e-11	-2.36516	3.71223e-07	-9.89772e-11	-2.32357
43127127	chr1:43127127:A:T	7.45161e-27	-9.89772e-11	-2.11363	3.51168e-07	-9.89772e-11	-2.37911
43127141	chr1:43127141:T:G	1.55503e-26	-1.47848	0.100504	1.21031e-07	-1.48306	-1.96127
43127241	chr1:43127241:T:TA	2.20863e-27	-1.40013	-1.92956	9.23668e-08	-1.38247	-2.33214
43127301	chr1:43127301:C:G	5.88739e-27	-9.89772e-11	-2.34925	3.6663e-07	-9.89772e-11	-2.33602
43127334	chr1:43127334:G:A	3.38106e-27	-1.41218	-1.49169	1.26877e-07	-1.40588	-1.99128
43127379	chr1:43127379:A:G	6.90791e-27	-1.41709	-0.772307	1.23697e-07	-1.4833	-1.93924
43127494	chr1:43127494:T:G	1.54712e-26	-1.47988	0.0968012	1.19362e-07	-1.48431	-1.97391
43127534	chr1:43127534:G:A	1.36274e-26	-1.50998	-2.88865e-09	8.41511e-07	-1.50518	-2.88865e-09
43127549	chr1:43127549:C:T	1.73373e-26	-9.89772e-11	-1.2692	1.49337e-06	-9.89772e-11	-0.931583
43127565	chr1:43127565:AG:A	1.27591e-26	-0.0602624	-1.51555	2.89948e-07	-0.20131	-2.36937
43127566	chr1:43127566:G:A	1.44102e-26	-1.45412	-2.88865e-09	8.81405e-07	-1.45886	-2.88865e-09
43127571	chr1:43127571:AAG:A	4.15298e-26	-9.89772e-11	-0.395649	7.07572e-07	-9.89772e-11	-1.67854
43127800	chr1:43127800:TCTA:T	1.31287e-27	-1.49792	-2.35192	8.13496e-08	-1.46031	-2.38131
43127811	chr1:43127811:C:G	5.97906e-27	-9.89772e-11	-2.3338	3.54816e-07	-9.89772e-11	-2.36878
43127952	chr1:43127952:C:G	1.15435e-26	-9.89772e-11	-1.67593	4.64046e-07	-9.89772e-11	-2.10039
43128085	chr1:43128085:C:G	9.20953e-27	-9.89772e-11	-1.90182	4.25731e-07	-9.89772e-11	-2.18657
43128680	chr1:43128680:C:T	2.97868e-27	-1.4838	-1.54678	1.4525e-07	-1.44952	-1.81239
43129049	chr1:43129049:A:G	6.03591e-27	-9.89772e-11	-2.32433	4.37402e-07	-9.89772e-11	-2.15952
43129232	chr1:43129232:G:A	9.32864e-27	-9.89772e-11	-1.88897	4.00262e-07	-9.89772e-11	-2.24826
43129255	chr1:43129255:G:T	4.39043e-26	-9.89772e-11	-0.340048	7.54635e-07	-9.89772e-11	-1.61414
43129315	chr1:43129315:G:C	1.82438e-27	-1.3921	-2.12872	9.36933e-08	-1.37315	-2.3272
43129432	chr1:43129432:AG:A	2.37653e-27	-1.47716	-1.77926	1.57648e-07	-1.44462	-1.73539
43130022	chr1:43130022:T:C	1.34456e-27	-1.44742	-2.37857	8.74042e-08	-1.40838	-2.36146
43130527	chr1:43130527:C:T	7.33812e-27	-9.89772e-11	-2.12898	3.52629e-07	-9.89772e-11	-2.37496
43130713	chr1:43130713:G:A	7.56233e-27	-9.89772e-11	-2.09888	3.51124e-07	-9.89772e-11	-2.37924
43131343	chr1:43131343:G:A	2.75147e-27	-1.43068	-1.67925	8.92007e-08	-1.4181	-2.33138
43131519	chr1:43131519:A:T	2.04277e-27	-1.2559	-2.15185	1.06005e-07	-1.21061	-2.36628
43131558	chr1:43131558:C:T	4.54443e-27	-1.31354	-1.29461	3.22279e-07	-1.2453	-1.21966
43131721	chr1:43131721:G:A	6.73753e-27	-0.161499	-2.05287	8.44725e-07	-0.0094447	-1.49192
43131763	chr1:43131763:G:A	1.32492e-26	-9.89772e-11	-1.53812	1.1848e-06	-9.89772e-11	-1.16304
43132021	chr1:43132021:T:A	6.91195e-27	-0.112192	-2.07662	8.55394e-07	0.0424723	-1.53129
43132433	chr1:43132433:C:T	1.32964e-26	-9.89772e-11	-1.53457	1.18999e-06	-9.89772e-11	-1.15868
43132458	chr1:43132458:C:T	2.03148e-27	-1.25874	-2.15455	1.05578e-07	-1.21369	-2.36723
43132487	chr1:43132487:C:T	1.27355e-27	-1.5099	-2.37036	7.92997e-08	-1.4915	-2.37565
43132959	chr1:43132959:C:T	4.15587e-27	-0.351171	-2.34637	2.20055e-07	-0.468092	-2.37841
43132972	chr1:43132972:G:A	7.85269e-27	-9.89772e-11	-2.0612	7.86516e-07	-9.89772e-11	-1.57276
43133078	chr1:43133078:G:A	1.6014e-26	-1.34859	-2.88865e-09	9.55101e-07	-1.37856	-2.88865e-09
43133132	chr1:43133132:T:G	1.44317e-26	-1.45263	-2.88865e-09	8.7555e-07	-1.46552	-2.88865e-09
43133333	chr1:43133333:T:A	7.32702e-27	-0.0693266	-2.06116	9.18038e-07	0.0875377	-1.50568
43133463	chr1:43133463:A:G	7.27137e-27	-0.0724626	-2.06565	9.08191e-07	0.0843249	-1.51325
43133754	chr1:43133754:A:G	3.97996e-26	-9.89772e-11	-0.438202	1.93102e-06	-9.89772e-11	-0.674574
43133755	chr1:43133755:G:C	1.29548e-27	-1.48737	-2.37581	1.26779e-07	-1.4895	-1.90843
43133790	chr1:43133790:T:C	1.81218e-27	-1.38762	-2.13991	9.40744e-08	-1.36942	-2.32687
43133869	chr1:43133869:A:G	1.29537e-27	-1.48456	-2.37871	1.23335e-07	-1.48678	-1.93869
43134507	chr1:43134507:T:A	3.82558e-27	-0.83441	-1.94594	2.83898e-07	-0.913777	-1.67798
43134645	chr1:43134645:A:C	7.32876e-27	-0.0678106	-2.06244	9.17606e-07	0.0891825	-1.50779
43134699	chr1:43134699:G:A	5.70189e-27	-9.89772e-11	-2.38126	3.57543e-07	-9.89772e-11	-2.36112
43135008	chr1:43135008:A:C	1.43642e-27	-1.38406	-2.37584	9.3662e-08	-1.34168	-2.35901
43135245	chr1:43135245:G:A	8.15246e-27	-9.89772e-11	-2.02374	3.50534e-07	-9.89772e-11	-2.38092
43135260	chr1:43135260:T:C	1.33661e-27	-1.50734	-2.32458	1.5091e-07	-1.51087	-1.71282
43135774	chr1:43135774:C:A	6.4543e-27	-0.446371	-1.81094	3.72989e-07	-0.372592	-1.94623
43135820	chr1:43135820:G:A	2.63039e-27	-1.50859	-1.64634	1.28278e-07	-1.49382	-1.89236
43135961	chr1:43135961:G:A	7.98918e-27	-9.89772e-11	-2.04397	3.50386e-07	-9.89772e-11	-2.38134
43136105	chr1:43136105:T:C	6.43758e-27	-1.37361	-0.886294	4.42442e-07	-1.32309	-0.824974
43136110	chr1:43136110:G:A	6.42449e-27	-0.445715	-1.81623	3.71525e-07	-0.371912	-1.95085
43136264	chr1:43136264:C:T	1.33251e-27	-1.50653	-2.32847	7.99836e-08	-1.48056	-2.378
43136650	chr1:43136650:T:C	2.83266e-27	-1.2923	-1.78855	3.04011e-07	-1.33546	-1.18785
43136743	chr1:43136743:G:A	1.33911e-27	-1.50914	-2.32091	1.52976e-07	-1.51032	-1.69978
43136817	chr1:43136817:C:T	6.41086e-27	-0.445501	-1.81856	3.70848e-07	-0.371695	-1.95289
43136828	chr1:43136828:C:T	2.59017e-27	-1.50739	-1.66294	1.26979e-07	-1.49078	-1.90558
43137198	chr1:43137198:G:A	9.65031e-27	-1.29125	-0.563823	4.39628e-07	-1.2148	-0.939645
43137351	chr1:43137351:T:C	6.69346e-27	-0.398013	-1.82292	3.8801e-07	-0.322662	-1.95668
43137354	chr1:43137354:C:T	1.51582e-27	-1.42084	-2.28526	1.03101e-07	-1.36574	-2.23892
43137364	chr1:43137364:C:T	1.52789e-27	-1.41247	-2.28571	1.0423e-07	-1.35518	-2.2386
43137391	chr1:43137391:C:T	1.50405e-27	-1.35178	-2.36212	9.55965e-08	-1.30489	-2.37535
43137465	chr1:43137465:C:A	1.8715e-27	-1.50258	-1.99274	3.12059e-07	-1.51073	-0.986448
43138020	chr1:43138020:G:A	8.78042e-27	-9.89772e-11	-1.94953	3.52095e-07	-9.89772e-11	-2.37647
43138044	chr1:43138044:G:C	8.59686e-27	-9.89772e-11	-1.97066	3.51604e-07	-9.89772e-11	-2.37787
43138259	chr1:43138259:C:T	7.07221e-27	-0.347841	-1.81804	4.09149e-07	-0.272799	-1.9535
43138327	chr1:43138327:A:T	2.15432e-26	-9.89772e-11	-1.052	2.43942e-06	-9.89772e-11	-0.44086
43138683	chr1:43138683:T:C	6.22976e-27	-1.3687	-0.924022	1.55098e-07	-1.45432	-1.742
43138781	chr1:43138781:G:A	2.85832e-27	-1.30708	-1.76475	3.06456e-07	-1.34851	-1.1668
43138832	chr1:43138832:C:T	2.15432e-26	-9.89772e-11	-1.052	2.43942e-06	-9.89772e-11	-0.44086
43138891	chr1:43138891:A:C	2.78599e-27	-1.41234	-1.68511	1.20841e-07	-1.38846	-2.05744
43138954	chr1:43138954:CTT:C	1.12984e-25	-9.89772e-11	0.605184	3.13627e-06	-9.89772e-11	-0.189586
43139386	chr1:43139386:C:T	3.61384e-27	-0.88491	-1.95238	2.7132e-07	-0.961278	-1.6758
43139451	chr1:43139451:G:A	1.09535e-26	-9.89772e-11	-1.7284	4.20751e-06	-9.89772e-11	0.104248
43139548	chr1:43139548:T:G	8.58391e-27	-9.89772e-11	-1.97217	3.51753e-07	-9.89772e-11	-2.37745
43139694	chr1:43139694:C:T	1.52973e-27	-1.42413	-2.27284	1.01669e-07	-1.36723	-2.25143
43140015	chr1:43140015:A:G	5.75177e-27	-9.89772e-11	-2.37255	6.56919e-07	-9.89772e-11	-1.75282
43140121	chr1:43140121:C:T	6.39602e-27	-0.426376	-1.84001	3.71457e-07	-0.351498	-1.97145
43140547	chr1:43140547:C:A	1.03659e-25	-9.89772e-11	0.519043	1.18227e-06	-9.89772e-11	-1.16519
43140861	chr1:43140861:C:T	6.7615e-27	-9.89772e-11	-2.21082	5.3849e-07	-9.89772e-11	-1.95161
43140894	chr1:43140894:G:A	6.82151e-27	-0.326059	-1.87592	4.05028e-07	-0.246379	-1.99004
43140909	chr1:43140909:G:A	4.45171e-26	-9.89772e-11	-0.326187	2.2318e-06	-9.89772e-11	-0.529812
43141060	chr1:43141060:G:T	2.26768e-27	-1.50794	-1.79537	1.19115e-07	-1.49077	-1.96952
43141378	chr1:43141378:G:A	1.42068e-26	-0.447697	-1.02064	5.17434e-07	-0.377825	-1.61367
43141577	chr1:43141577:TATC:T	5.74925e-27	-9.89772e-11	-2.37299	4.84468e-07	-9.89772e-11	-2.05732
43141741	chr1:43141741:G:A	5.70959e-27	-9.89772e-11	-2.37991	7.15525e-07	-9.89772e-11	-1.66736
43141831	chr1:43141831:C:T	6.90463e-27	-9.89772e-11	-2.18987	3.57862e-07	-9.89772e-11	-2.36023
43141932	chr1:43141932:A:G	1.59201e-26	-1.47291	0.118431	2.34699e-07	-1.49152	-1.29056
43142099	chr1:43142099:G:T	1.38543e-26	-1.49346	-2.88865e-09	1.83544e-06	-0.725339	-2.88865e-09
43142407	chr1:43142407:C:A	4.58483e-27	-1.40365	-1.19565	1.80636e-07	-1.32286	-1.72103
43142674	chr1:43142674:C:G	1.5221e-26	-1.48948	0.0900974	2.2825e-07	-1.50271	-1.30722
43142701	chr1:43142701:C:T	4.35691e-27	-1.41179	-1.23851	1.73076e-07	-1.33362	-1.75303
43142751	chr1:43142751:C:T	4.76267e-27	-0.663027	-1.89822	3.48862e-07	-0.750478	-1.63522
43142818	chr1:43142818:T:C	1.65991e-27	-1.44193	-2.17336	9.25589e-08	-1.35904	-2.35349
43143046	chr1:43143046:T:C	1.62226e-27	-1.36968	-2.26856	9.67449e-08	-1.32339	-2.34491
43143512	chr1:43143512:T:TGGTG	5.70326e-27	-9.89772e-11	-2.38102	3.5783e-07	-9.89772e-11	-2.36032
43143575	chr1:43143575:G:C	5.70352e-27	-9.89772e-11	-2.38098	4.24375e-07	-9.89772e-11	-2.18976
43143942	chr1:43143942:A:C	1.79752e-27	-1.50892	-2.02673	9.17489e-08	-1.49118	-2.23014
43144033	chr1:43144033:C:T	1.58288e-25	0.942356	-2.88865e-09	9.28425e-06	0.895698	-2.88865e-09
43144270	chr1:43144270:G:A	1.43883e-27	-1.50588	-2.25235	8.53346e-08	-1.48275	-2.31105
43144339	chr1:43144339:C:T	7.70229e-27	-9.89772e-11	-2.08054	3.76013e-07	-9.89772e-11	-2.31075
43144372	chr1:43144372:T:C	1.21093e-25	-9.89772e-11	0.6745	1.38839e-06	-9.89772e-11	-1.00448
43144492	chr1:43144492:T:G	1.38347e-27	-1.50531	-2.29216	8.01038e-08	-1.47784	-2.37922
43144811	chr1:43144811:C:T	7.64327e-27	-9.89772e-11	-2.08823	3.75342e-07	-9.89772e-11	-2.31254
43144910	chr1:43144910:G:C	1.92121e-27	-1.15127	-2.31784	1.32876e-07	-1.06401	-2.28695
43145334	chr1:43145334:G:A	1.33798e-27	-1.50437	-2.32653	8.01228e-08	-1.47565	-2.38117
43145543	chr1:43145543:T:C	7.44662e-27	-9.89772e-11	-2.1143	4.54533e-07	-9.89772e-11	-2.12111
43145559	chr1:43145559:G:T	2.34303e-27	-1.50581	-1.76481	1.41572e-07	-1.46225	-1.82532
43145727	chr1:43145727:T:C	1.75286e-27	-1.20043	-2.36038	1.18098e-07	-1.11991	-2.34896
43145816	chr1:43145816:C:T	1.83824e-27	-1.44519	-2.06806	1.23325e-07	-1.47608	-1.94947
43145856	chr1:43145856:A:G	9.07267e-27	-9.89772e-11	-1.91679	6.67826e-07	-9.89772e-11	-1.73635
43146192	chr1:43146192:G:A	1.08524e-25	-1.3361	1.90101	4.57183e-06	-1.2609	1.44819
43146346	chr1:43146346:T:G	1.41002e-27	-1.46178	-2.31668	1.03559e-07	-1.48847	-2.11177
43146731	chr1:43146731:G:T	8.00066e-27	-9.89772e-11	-2.04254	7.83632e-07	-9.89772e-11	-1.57644
43146889	chr1:43146889:A:G	1.8805e-27	-1.44409	-2.04643	1.26844e-07	-1.4752	-1.92221
43147204	chr1:43147204:A:G	7.47524e-27	-9.89772e-11	-2.11046	4.56217e-07	-9.89772e-11	-2.11741
43147248	chr1:43147248:T:C	1.60607e-27	-1.50866	-2.13961	1.376e-07	-1.50975	-1.80627
43147696	chr1:43147696:G:T	2.76137e-26	-9.89772e-11	-0.803746	3.27083e-06	-9.89772e-11	-0.147579
43147700	chr1:43147700:G:T	2.76137e-26	-9.89772e-11	-0.803746	3.27083e-06	-9.89772e-11	-0.147579
43147703	chr1:43147703:G:A	8.73825e-27	-9.89772e-11	-1.95435	4.06821e-07	-9.89772e-11	-2.232
43147739	chr1:43147739:G:T	8.95501e-27	-9.89772e-11	-1.92985	4.12811e-07	-9.89772e-11	-2.21739
43147776	chr1:43147776:C:A	7.42907e-27	-9.89772e-11	-2.11666	4.53441e-07	-9.89772e-11	-2.12351
43147821	chr1:43147821:C:T	7.44662e-27	-9.89772e-11	-2.1143	4.54533e-07	-9.89772e-11	-2.12111
43147865	chr1:43147865:G:A	8.53539e-27	-9.89772e-11	-1.97784	4.01123e-07	-9.89772e-11	-2.24611
43147909	chr1:43147909:CTG:C	2.72615e-26	-9.89772e-11	-0.816585	3.23318e-06	-9.89772e-11	-0.159156
43148188	chr1:43148188:T:C	1.19618e-25	-1.32074	1.98298	5.2355e-06	-1.2424	1.56524
43148288	chr1:43148288:C:T	9.1458e-27	-9.89772e-11	-1.90876	3.55632e-07	-9.89772e-11	-2.36648
43148711	chr1:43148711:C:T	2.17007e-27	-0.99304	-2.35426	1.32969e-07	-1.06416	-2.2861
43148784	chr1:43148784:T:C	1.77468e-27	-1.45223	-2.09621	1.19254e-07	-1.48158	-1.97755
43148799	chr1:43148799:G:A	5.70403e-27	-9.89772e-11	-2.38089	3.93573e-07	-9.89772e-11	-2.26511
43148849	chr1:43148849:G:A	1.71765e-27	-1.22473	-2.35637	1.15228e-07	-1.14705	-2.34641
43149229	chr1:43149229:G:A	1.74978e-27	-1.44576	-2.11681	1.16866e-07	-1.47696	-2.00239
43149502	chr1:43149502:T:C	1.66529e-27	-1.43941	-2.17265	1.09699e-07	-1.47234	-2.0703
43149860	chr1:43149860:G:A	8.71955e-27	-9.89772e-11	-1.95649	4.06301e-07	-9.89772e-11	-2.23328
43149997	chr1:43149997:G:A	4.00725e-27	-0.508511	-2.22544	2.168e-07	-0.48557	-2.37583
43150116	chr1:43150116:G:A	9.27545e-27	-9.89772e-11	-1.89469	6.54897e-07	-9.89772e-11	-1.7559
43150195	chr1:43150195:G:A	2.20964e-26	-1.02665	-2.88865e-09	1.41242e-06	-0.987317	-2.88865e-09
43150456	chr1:43150456:T:C	1.08798e-26	-9.89772e-11	-1.73515	7.50535e-07	-9.89772e-11	-1.61959
43150666	chr1:43150666:G:C	4.49871e-27	-0.380094	-2.23818	2.46161e-07	-0.355525	-2.37887
43150721	chr1:43150721:T:A	8.87811e-27	-9.89772e-11	-1.93847	4.0843e-07	-9.89772e-11	-2.22806
43150755	chr1:43150755:T:G	6.42649e-27	-9.89772e-11	-2.26163	3.97395e-07	-9.89772e-11	-2.25545
43150798	chr1:43150798:T:C	8.88086e-27	-9.89772e-11	-1.93816	4.085e-07	-9.89772e-11	-2.22789
43150975	chr1:43150975:C:T	9.15859e-27	-1.244	-0.663369	4.14639e-07	-1.16032	-1.05265
43151021	chr1:43151021:T:A	1.39224e-26	-1.48856	-2.88865e-09	8.69665e-07	-1.47227	-2.88865e-09
43151046	chr1:43151046:A:G	8.8952e-27	-9.89772e-11	-1.93655	4.08804e-07	-9.89772e-11	-2.22714
43151082	chr1:43151082:C:T	4.62364e-27	-0.690667	-1.90021	2.01513e-07	-0.777615	-2.15691
43151543	chr1:43151543:G:A	8.915e-27	-9.89772e-11	-1.93432	3.54277e-07	-9.89772e-11	-2.3703
43151637	chr1:43151637:G:C	8.67691e-27	-9.89772e-11	-1.96139	3.52899e-07	-9.89772e-11	-2.3742
43151651	chr1:43151651:G:A	5.7664e-27	-9.89772e-11	-2.37001	3.50686e-07	-9.89772e-11	-2.38048
43151713	chr1:43151713:C:T	9.1767e-27	-9.89772e-11	-1.90539	6.47011e-07	-9.89772e-11	-1.76801
43151800	chr1:43151800:C:T	7.55622e-27	-9.89772e-11	-2.09969	3.72554e-07	-9.89772e-11	-2.32
43151973	chr1:43151973:C:T	1.44626e-27	-1.49763	-2.25545	8.22705e-08	-1.46132	-2.36905
43151986	chr1:43151986:G:T	4.53614e-27	-0.670563	-1.93942	2.00236e-07	-0.758729	-2.18215
43152023	chr1:43152023:C:A	5.73789e-27	-9.89772e-11	-2.37497	5.88689e-07	-9.89772e-11	-1.86248
43152619	chr1:43152619:C:T	9.14492e-27	-9.89772e-11	-1.90886	4.15785e-07	-9.89772e-11	-2.21021
43152739	chr1:43152739:A:G	3.181e-27	-1.29095	-1.67392	1.36583e-07	-1.24422	-2.07923
43152925	chr1:43152925:G:A	1.41418e-27	-1.50393	-2.27158	8.0827e-08	-1.47438	-2.37369
43153055	chr1:43153055:A:G	1.30209e-26	-0.794469	-0.761038	2.17466e-07	-0.856763	-2.00157
43153563	chr1:43153563:C:T	1.73099e-27	-1.23918	-2.33419	1.16315e-07	-1.16361	-2.32046
43153853	chr1:43153853:CA:C	1.28649e-26	-9.89772e-11	-1.56756	4.23226e-07	-9.89772e-11	-2.19247
43153939	chr1:43153939:A:AT	6.58607e-27	-9.89772e-11	-2.2371	3.87668e-07	-9.89772e-11	-2.28023
43154070	chr1:43154070:A:G	1.47884e-26	-1.42821	-2.88865e-09	8.76647e-07	-1.46427	-2.88865e-09
43154548	chr1:43154548:C:T	3.46854e-27	-1.46231	-1.41602	1.76087e-07	-1.41601	-1.65339
43154885	chr1:43154885:AT:A	2.31972e-27	-0.902731	-2.37788	1.31257e-07	-1.00294	-2.36028
43154979	chr1:43154979:G:A	4.27883e-27	-1.05478	-1.6136	1.71502e-07	-1.12165	-1.97413
43154992	chr1:43154992:G:T	4.00053e-26	-9.89772e-11	-0.433048	2.0336e-06	-9.89772e-11	-0.622815
43155021	chr1:43155021:A:G	4.46333e-27	-1.01351	-1.61266	1.78257e-07	-1.08342	-1.97373
43155039	chr1:43155039:C:T	8.06562e-27	-9.89772e-11	-2.03445	4.80849e-07	-9.89772e-11	-2.06482
43155041	chr1:43155041:G:C	3.04224e-26	-1.15665	0.449773	3.16224e-07	-1.20016	-1.28377
43155573	chr1:43155573:T:C	3.22812e-27	-1.48071	-1.46945	1.63273e-07	-1.44172	-1.70323
43155861	chr1:43155861:G:A	5.70155e-27	-9.89772e-11	-2.38132	3.57105e-07	-9.89772e-11	-2.36235
43155874	chr1:43155874:G:A	8.2663e-27	-9.89772e-11	-2.00987	3.51821e-07	-9.89772e-11	-2.37725
43155962	chr1:43155962:C:T	1.00503e-26	-9.89772e-11	-1.81446	3.62289e-07	-9.89772e-11	-2.34794
43156062	chr1:43156062:G:T	4.00124e-26	-9.89772e-11	-0.43287	2.0338e-06	-9.89772e-11	-0.622714
43156302	chr1:43156302:C:T	6.30743e-26	-9.89772e-11	0.0222539	7.1026e-07	-9.89772e-11	-1.67475
43156410	chr1:43156410:C:T	3.99318e-26	-9.89772e-11	-0.434887	5.75498e-06	-9.89772e-11	0.417445
43156691	chr1:43156691:A:G	8.94107e-27	-0.577592	-1.35381	3.28429e-07	-0.496631	-1.94942
43156889	chr1:43156889:T:C	2.05636e-26	-1.40659	0.308054	2.9512e-07	-1.45308	-1.09991
43156948	chr1:43156948:CT:C	3.33826e-27	-1.47285	-1.44376	1.67521e-07	-1.42991	-1.68936
43156951	chr1:43156951:G:C	3.32386e-27	-1.47717	-1.44376	1.66461e-07	-1.43625	-1.68936
43157046	chr1:43157046:C:A	7.76705e-27	-9.89772e-11	-2.07217	5.71276e-07	-9.89772e-11	-1.8925
43157209	chr1:43157209:C:G	1.67907e-27	-1.43845	-2.16537	7.918e-08	-1.49017	-2.37849
43157307	chr1:43157307:C:T	2.11083e-27	-1.49199	-1.88299	8.121e-08	-1.49479	-2.34855
43157440	chr1:43157440:A:G	3.31584e-27	-1.44678	-1.47657	1.0431e-07	-1.50005	-2.09295
43157474	chr1:43157474:A:G	4.00757e-27	-1.50894	-1.22494	2.25252e-07	-1.46738	-1.35578
43157610	chr1:43157610:G:A	3.34275e-27	-1.46957	-1.44569	1.68704e-07	-1.42525	-1.68698
43157650	chr1:43157650:C:T	5.71808e-27	-9.89772e-11	-2.37843	3.74929e-07	-9.89772e-11	-2.31364
43157713	chr1:43157713:G:A	3.02664e-27	-0.636397	-2.37821	2.04368e-07	-0.545376	-2.37508
43157917	chr1:43157917:G:A	9.85789e-27	-9.89772e-11	-1.83379	6.70121e-07	-9.89772e-11	-1.73292
43158004	chr1:43158004:C:G	3.02245e-27	-0.642974	-2.37302	2.03935e-07	-0.544574	-2.378
43158197	chr1:43158197:G:A	1.20239e-26	-9.89772e-11	-1.63516	4.65758e-07	-9.89772e-11	-2.09671
43158506	chr1:43158506:G:GATT	8.09214e-27	-9.89772e-11	-2.03117	5.56281e-07	-9.89772e-11	-1.9191
43158508	chr1:43158508:A:AC	8.1687e-27	-9.89772e-11	-2.02175	5.62341e-07	-9.89772e-11	-1.90827
43158509	chr1:43158509:A:ATTGT	8.19091e-27	-9.89772e-11	-2.01904	5.64094e-07	-9.89772e-11	-1.90516
43158511	chr1:43158511:A:G	8.19315e-27	-9.89772e-11	-2.01876	5.64257e-07	-9.89772e-11	-1.90487
43158592	chr1:43158592:T:C	1.23251e-26	-9.89772e-11	-1.61042	4.73247e-07	-9.89772e-11	-2.08076
43158641	chr1:43158641:A:G	2.1968e-26	-9.89772e-11	-1.03247	2.66192e-06	-9.89772e-11	-0.353573
43158775	chr1:43158775:A:G	3.62081e-26	-9.89772e-11	-0.532776	3.31861e-06	-9.89772e-11	-0.133077
43159037	chr1:43159037:G:A	5.85692e-27	-9.89772e-11	-2.35444	3.7793e-07	-9.89772e-11	-2.30567
43159193	chr1:43159193:A:C	9.14751e-26	0.394008	-2.88865e-09	6.2079e-06	0.493202	-2.88865e-09
43159296	chr1:43159296:A:G	8.07619e-27	-9.89772e-11	-2.03314	5.55754e-07	-9.89772e-11	-1.92005
43159364	chr1:43159364:G:C	1.97776e-27	-1.50658	-1.93351	9.2676e-08	-1.47991	-2.23135
43159907	chr1:43159907:G:A	1.25828e-25	-9.89772e-11	0.71286	3.22501e-06	-9.89772e-11	-0.161685
43160530	chr1:43160530:T:C	1.37622e-27	-1.44544	-2.35727	8.62016e-08	-1.45106	-2.33263
43160566	chr1:43160566:G:T	2.74966e-26	-0.807997	-2.88865e-09	1.2921e-06	-1.07636	-2.88865e-09
43160689	chr1:43160689:A:G	1.64778e-26	-9.89772e-11	-1.32005	7.82284e-07	-9.89772e-11	-1.57816
43160785	chr1:43160785:C:G	1.44737e-27	-1.383	-2.36931	1.35481e-07	-1.33644	-1.99511
43160913	chr1:43160913:C:A	1.66412e-27	-1.50986	-2.1029	7.9681e-08	-1.50544	-2.35691
43161055	chr1:43161055:G:A	1.68881e-27	-1.51048	-2.08756	8.14515e-08	-1.4947	-2.34567
43161056	chr1:43161056:C:T	1.70824e-27	-1.5108	-2.07579	8.14187e-08	-1.4973	-2.34348
43161143	chr1:43161143:G:A	6.07834e-27	-9.89772e-11	-2.31733	5.18302e-07	-9.89772e-11	-1.98982
43161345	chr1:43161345:G:T	9.33989e-27	-9.89772e-11	-1.88776	3.55111e-07	-9.89772e-11	-2.36795
43161536	chr1:43161536:G:C	2.7162e-26	-9.89772e-11	-0.82024	3.582e-06	-9.89772e-11	-0.0567014
43161902	chr1:43161902:ACCTAG:A	6.61333e-27	-9.89772e-11	-2.23297	3.60783e-07	-9.89772e-11	-2.3521
43162305	chr1:43162305:A:G	3.96674e-27	-1.24935	-1.49476	1.76724e-07	-1.23698	-1.8288
43162636	chr1:43162636:T:C	4.4466e-27	-0.494053	-2.13587	2.08857e-07	-0.52894	-2.36979
43162663	chr1:43162663:C:G	2.70291e-26	-9.89772e-11	-0.825146	3.54496e-06	-9.89772e-11	-0.0670937
43162704	chr1:43162704:G:C	1.14888e-25	1.5179	-0.89601	5.4509e-06	1.62363	-1.26047
43162778	chr1:43162778:C:A	1.65218e-27	-1.50978	-2.11018	7.9498e-08	-1.5056	-2.35904
43162836	chr1:43162836:A:G	2.35891e-27	-1.42299	-1.84087	1.14867e-07	-1.43098	-2.06563
43163433	chr1:43163433:G:A	5.98025e-27	-9.89772e-11	-2.3336	3.85594e-07	-9.89772e-11	-2.28559
43163486	chr1:43163486:G:A	1.37319e-27	-1.4988	-2.30612	1.19432e-07	-1.48167	-1.97596
43163821	chr1:43163821:CA:C	1.38354e-27	-1.4208	-2.37662	1.24211e-07	-1.38106	-2.03734
43164127	chr1:43164127:A:G	6.70294e-27	-9.89772e-11	-2.21951	3.95511e-07	-9.89772e-11	-2.2602
43164144	chr1:43164144:T:C	1.60049e-25	-1.42121	2.37463	6.47761e-06	-1.36494	1.90066
43164154	chr1:43164154:G:A	1.46098e-27	-1.36429	-2.37866	1.30214e-07	-1.31467	-2.05653
43164286	chr1:43164286:G:A	1.42851e-27	-1.38955	-2.37588	1.29714e-07	-1.34402	-2.03102
43164558	chr1:43164558:G:A	2.9857e-26	-0.72564	-2.88865e-09	1.37895e-06	-1.0113	-2.88865e-09
43164870	chr1:43164870:C:A	1.42213e-27	-1.39207	-2.37783	1.27129e-07	-1.34701	-2.04816
43164914	chr1:43164914:G:A	7.62913e-27	-9.89772e-11	-2.09009	3.72942e-07	-9.89772e-11	-2.31895
43165389	chr1:43165389:C:T	1.0302e-26	-9.89772e-11	-1.78972	9.90828e-07	-9.89772e-11	-1.34184
43166268	chr1:43166268:G:A	1.61834e-27	-1.51004	-2.13062	7.90266e-08	-1.50498	-2.36561
43166567	chr1:43166567:C:T	2.5603e-26	-9.89772e-11	-0.879349	3.32532e-06	-9.89772e-11	-0.131054
43166589	chr1:43166589:C:T	1.40501e-27	-1.51025	-2.27176	7.90981e-08	-1.50417	-2.36552
43166682	chr1:43166682:C:G	3.81005e-27	-1.47021	-1.3142	1.13881e-07	-1.50045	-2.00478
43166683	chr1:43166683:A:C	3.81413e-27	-1.46914	-1.3142	1.13942e-07	-1.49991	-2.00478
43166865	chr1:43166865:C:T	1.64593e-27	-1.51003	-2.11373	7.93915e-08	-1.50499	-2.361
43166866	chr1:43166866:G:A	2.22315e-26	-9.89772e-11	-1.02055	1.03618e-06	-9.89772e-11	-1.29708
43166954	chr1:43166954:T:C	9.57912e-27	-9.89772e-11	-1.86247	3.5626e-07	-9.89772e-11	-2.36471
43167144	chr1:43167144:T:G	1.66376e-27	-1.51088	-2.1021	8.04724e-08	-1.50083	-2.35163
43167145	chr1:43167145:T:C	1.68507e-27	-1.51051	-2.08975	8.05617e-08	-1.50348	-2.34788
43167326	chr1:43167326:A:G	1.76097e-27	-1.51051	-2.04568	8.18428e-08	-1.50346	-2.33212
43168536	chr1:43168536:C:T	1.67363e-27	-1.51091	-2.09616	8.06477e-08	-1.50023	-2.35006
43168647	chr1:43168647:T:C	5.70644e-27	-9.89772e-11	-2.38046	4.31394e-07	-9.89772e-11	-2.17335
43169095	chr1:43169095:A:G	2.31382e-26	-0.980574	-2.88865e-09	1.38051e-06	-1.01017	-2.88865e-09
43169172	chr1:43169172:G:A	7.19181e-27	-9.89772e-11	-2.14912	4.12406e-07	-9.89772e-11	-2.21837
43169387	chr1:43169387:C:T	1.66798e-27	-1.51092	-2.09953	8.06369e-08	-1.49963	-2.35079
43169484	chr1:43169484:G:A	5.70167e-27	-9.89772e-11	-2.3813	4.5143e-07	-9.89772e-11	-2.12796
43169577	chr1:43169577:T:C	2.10498e-25	-1.42811	2.65553	7.12156e-06	-1.37434	2.00484
43169710	chr1:43169710:A:G	1.65682e-27	-1.51012	-2.10703	7.99964e-08	-1.50478	-2.35361
43169948	chr1:43169948:A:AATGCCT	1.6816e-27	-1.51092	-2.0914	8.07996e-08	-1.49982	-2.34858
43170001	chr1:43170001:A:C	1.60319e-26	-1.34748	-2.88865e-09	1.01272e-06	-1.31999	-2.88865e-09
43170086	chr1:43170086:C:T	1.0113e-26	-9.89772e-11	-1.80824	4.1547e-07	-9.89772e-11	-2.21097
43170137	chr1:43170137:G:A	1.64038e-26	-1.32455	-2.88865e-09	1.07537e-06	-1.25996	-2.88865e-09
43170143	chr1:43170143:C:T	8.72036e-27	-9.89772e-11	-1.9564	3.5172e-07	-9.89772e-11	-2.37754
43170167	chr1:43170167:A:G	1.71132e-27	-1.51064	-2.07415	8.16172e-08	-1.49583	-2.34251
43170204	chr1:43170204:A:G	1.68389e-27	-1.5109	-2.09005	8.09434e-08	-1.49876	-2.34787
43170370	chr1:43170370:G:A	2.27118e-27	-1.50927	-1.79249	1.05171e-07	-1.50569	-2.0791
43170509	chr1:43170509:C:T	6.2442e-27	-9.89772e-11	-2.29041	3.88251e-07	-9.89772e-11	-2.27872
43170522	chr1:43170522:T:TCACA	3.94887e-27	-0.442361	-2.30627	2.26019e-07	-0.453029	-2.36673
43170734	chr1:43170734:G:A	5.70846e-27	-9.89772e-11	-2.38011	4.32944e-07	-9.89772e-11	-2.16977
43171137	chr1:43171137:A:G	1.36029e-25	-9.89772e-11	0.79081	1.13091e-06	-9.89772e-11	-1.2096
43171260	chr1:43171260:G:T	5.76574e-27	-9.89772e-11	-2.37013	4.68136e-07	-9.89772e-11	-2.09162
43171303	chr1:43171303:C:T	1.51744e-27	-1.50895	-2.19608	7.95198e-08	-1.48831	-2.37606
43171878	chr1:43171878:A:G	1.51697e-27	-1.51038	-2.19496	7.83079e-08	-1.50387	-2.37586
43172174	chr1:43172174:A:G	1.54481e-26	-1.38457	-2.88865e-09	9.26587e-07	-1.40887	-2.88865e-09
43172186	chr1:43172186:A:G	5.76532e-27	-9.89772e-11	-2.3702	3.64148e-07	-9.89772e-11	-2.34282
43172261	chr1:43172261:T:C	1.55392e-27	-1.50934	-2.17194	7.84371e-08	-1.50641	-2.37167
43172765	chr1:43172765:G:T	1.39237e-27	-1.42597	-2.36509	1.32222e-07	-1.38766	-1.96824
43172786	chr1:43172786:T:A	1.45843e-27	-1.50833	-2.23637	7.7579e-08	-1.50775	-2.38133
43173203	chr1:43173203:C:T	2.30737e-26	-0.983367	-2.88865e-09	1.36169e-06	-1.0239	-2.88865e-09
43173284	chr1:43173284:A:G	1.51986e-27	-1.5105	-2.19295	7.81641e-08	-1.5034	-2.37816
43173540	chr1:43173540:A:G	5.78466e-27	-9.89772e-11	-2.36685	5.07532e-07	-9.89772e-11	-2.01082
43173622	chr1:43173622:A:G	1.52133e-27	-1.50772	-2.19475	7.79485e-08	-1.50835	-2.37598
43173674	chr1:43173674:A:C	2.06776e-27	-1.07085	-2.32475	1.30678e-07	-1.134	-2.23364
43173901	chr1:43173901:C:A	1.36334e-27	-1.43975	-2.37237	1.25508e-07	-1.40421	-2.00379
43174179	chr1:43174179:T:C	5.71203e-27	-9.89772e-11	-2.37948	3.52541e-07	-9.89772e-11	-2.37521
43174215	chr1:43174215:G:A	1.51192e-27	-1.50875	-2.19993	7.79754e-08	-1.50724	-2.37674
43174296	chr1:43174296:ATAT:A	9.78508e-27	-9.89772e-11	-1.8412	9.33362e-07	-9.89772e-11	-1.40158
43174375	chr1:43174375:A:G	1.4732e-27	-1.50984	-2.22479	7.78731e-08	-1.50535	-2.37994
43174481	chr1:43174481:G:T	1.39323e-27	-1.42001	-2.37042	1.30261e-07	-1.38035	-1.99048
43174545	chr1:43174545:T:C	1.50365e-27	-1.50839	-2.20577	7.78726e-08	-1.50768	-2.37762
43174677	chr1:43174677:G:A	2.50212e-26	-9.89772e-11	-0.902335	3.1757e-06	-9.89772e-11	-0.177092
43174773	chr1:43174773:A:G	1.51064e-27	-1.50912	-2.20041	7.80033e-08	-1.50675	-2.37688
43174803	chr1:43174803:C:A	3.95165e-27	-1.46727	-1.28066	1.16265e-07	-1.49883	-1.98568
43174873	chr1:43174873:C:A	1.50095e-27	-1.50759	-2.20837	7.7786e-08	-1.50849	-2.37793
43174938	chr1:43174938:A:C	1.52754e-27	-1.50804	-2.19036	7.80395e-08	-1.50807	-2.3751
43174976	chr1:43174976:C:T	4.98814e-26	0.946363	-1.15877	2.41284e-06	1.02896	-1.48078
43175014	chr1:43175014:T:G	1.19189e-26	-9.89772e-11	-1.64393	3.02663e-06	-9.89772e-11	-0.225173
43175061	chr1:43175061:A:T	1.35371e-27	-1.44356	-2.37566	1.22047e-07	-1.40893	-2.02704
43175091	chr1:43175091:T:C	1.36438e-26	-1.50877	-2.88865e-09	8.367e-07	-1.51091	-2.88865e-09
43175349	chr1:43175349:G:C	1.56444e-27	-1.48382	-2.19071	7.81039e-08	-1.50749	-2.37485
43175402	chr1:43175402:T:C	1.52466e-27	-1.49377	-2.20652	7.76781e-08	-1.51031	-2.37749
43175487	chr1:43175487:C:CA	1.51224e-27	-1.50006	-2.20841	7.76147e-08	-1.51091	-2.37771
43175721	chr1:43175721:G:C	1.37951e-26	-1.49774	-2.88865e-09	8.56191e-07	-1.48788	-2.88865e-09
43175745	chr1:43175745:A:G	2.06914e-27	-1.50926	-1.88566	8.79063e-08	-1.47374	-2.29037
43175857	chr1:43175857:C:T	2.11738e-27	-1.5109	-1.86098	8.75298e-08	-1.48665	-2.28175
43175953	chr1:43175953:G:A	2.51241e-26	-9.89772e-11	-0.898231	3.17661e-06	-9.89772e-11	-0.176808
43176091	chr1:43176091:T:A	1.71218e-26	-1.28171	-2.88865e-09	1.00827e-06	-1.32438	-2.88865e-09
43176323	chr1:43176323:G:C	6.00977e-27	-9.89772e-11	-2.32867	3.53661e-07	-9.89772e-11	-2.37204
43176545	chr1:43176545:C:G	5.46965e-27	-1.47951	-0.943337	2.87054e-07	-1.50774	-1.07296
43176615	chr1:43176615:C:T	1.62792e-27	-1.35395	-2.2808	9.78594e-08	-1.29029	-2.36656
43176646	chr1:43176646:A:C	1.06067e-26	-9.89772e-11	-1.76058	1.02993e-06	-9.89772e-11	-1.30313
43176739	chr1:43176739:A:G	3.88066e-27	-1.14797	-1.61809	1.43648e-07	-1.12993	-2.14308
43176743	chr1:43176743:C:T	3.75606e-27	-1.44645	-1.35224	1.13288e-07	-1.48661	-2.02384
43177002	chr1:43177002:A:G	1.36526e-26	-1.50813	-2.88865e-09	8.44793e-07	-1.50129	-2.88865e-09
43178062	chr1:43178062:T:C	5.82301e-27	-9.89772e-11	-2.36024	8.41918e-07	-9.89772e-11	-1.50469
43178458	chr1:43178458:T:G	1.15524e-25	-9.89772e-11	0.627416	1.32138e-06	-9.89772e-11	-1.05394
43178706	chr1:43178706:G:C	5.35674e-27	-1.48452	-0.959182	1.3127e-07	-1.48617	-1.87695
43178899	chr1:43178899:C:T	2.69606e-26	-9.89772e-11	-0.827683	2.23325e-06	-9.89772e-11	-0.529164
43178931	chr1:43178931:T:A	2.48975e-27	-1.46538	-1.7445	8.74806e-08	-1.47101	-2.29795
43179143	chr1:43179143:G:A	1.54072e-27	-1.4317	-2.2581	9.09869e-08	-1.3831	-2.34656
43179339	chr1:43179339:C:T	5.33933e-27	-1.49768	-0.949281	1.20745e-07	-1.49845	-1.94825
43179517	chr1:43179517:T:A	1.55571e-26	-9.89772e-11	-1.37754	1.37816e-06	-9.89772e-11	-1.01187
43180004	chr1:43180004:C:T	1.49084e-26	-1.42013	-2.88865e-09	8.95372e-07	-1.44314	-2.88865e-09
43180080	chr1:43180080:C:A	1.50357e-27	-1.33356	-2.38066	9.66049e-08	-1.40743	-2.26231
43180123	chr1:43180123:C:T	5.72011e-27	-1.50103	-0.877046	1.35083e-07	-1.5021	-1.83239
43180140	chr1:43180140:T:A	5.26202e-27	-1.5088	-0.952742	1.28115e-07	-1.5093	-1.87815
43180512	chr1:43180512:A:G	5.70144e-27	-9.89772e-11	-2.38134	3.53176e-07	-9.89772e-11	-2.37341
43180513	chr1:43180513:C:T	1.44522e-26	-1.48251	0.0312934	2.19226e-07	-1.4122	-1.43807
43180673	chr1:43180673:C:G	5.70632e-27	-9.89772e-11	-2.38048	3.51658e-07	-9.89772e-11	-2.37772
43180992	chr1:43180992:T:C	8.15077e-27	-1.27967	-0.744281	1.89007e-07	-1.35775	-1.64085
43181260	chr1:43181260:T:C	5.88647e-27	-1.49383	-0.855567	1.36666e-07	-1.49524	-1.82759
43181339	chr1:43181339:C:T	6.21927e-27	-9.89772e-11	-2.29441	4.65009e-07	-9.89772e-11	-2.09832
43181364	chr1:43181364:A:G	5.52374e-27	-1.49285	-0.920159	1.32358e-07	-1.49432	-1.86055
43181509	chr1:43181509:T:G	6.47681e-27	-9.89772e-11	-2.25383	3.59309e-07	-9.89772e-11	-2.35619
43181753	chr1:43181753:C:T	1.41741e-26	-1.47064	-2.88865e-09	8.58797e-07	-1.48484	-2.88865e-09
43181967	chr1:43181967:A:C	1.2735e-27	-1.50856	-2.37174	7.86638e-08	-1.50739	-2.3678
43182727	chr1:43182727:G:C	5.36488e-27	-1.4905	-0.951687	1.30137e-07	-1.49205	-1.87974
43182914	chr1:43182914:G:A	3.16191e-26	-9.89772e-11	-0.668297	4.93594e-07	-9.89772e-11	-2.03866
43183186	chr1:43183186:G:A	5.43595e-27	-1.49338	-0.935641	1.30997e-07	-1.49482	-1.87038
43183665	chr1:43183665:T:C	3.3813e-27	-1.42024	-1.48356	1.73841e-07	-1.35663	-1.72561
43183722	chr1:43183722:T:C	5.64791e-27	-1.48888	-0.90189	1.34243e-07	-1.49052	-1.8502
43183837	chr1:43183837:A:G	7.6938e-27	-1.28859	-0.79305	1.82117e-07	-1.36505	-1.67068
43183976	chr1:43183976:G:A	6.39092e-27	-9.89772e-11	-2.26718	3.68992e-07	-9.89772e-11	-2.3296
43184053	chr1:43184053:A:G	2.40166e-26	-0.943313	-2.88865e-09	1.41343e-06	-0.986603	-2.88865e-09
43184234	chr1:43184234:C:G	5.7015e-27	-9.89772e-11	-2.38133	7.07626e-07	-9.89772e-11	-1.67846
43185070	chr1:43185070:T:C	6.60266e-27	-1.27104	-0.963549	1.48409e-07	-1.34928	-1.89112
43185560	chr1:43185560:C:T	6.19838e-27	-1.49832	-0.79945	1.89558e-07	-1.49903	-1.49665
43185746	chr1:43185746:C:T	3.27635e-27	-1.48768	-1.44766	1.21012e-07	-1.48836	-1.95613
43185751	chr1:43185751:G:C	3.7176e-27	-1.48474	-1.32424	1.32085e-07	-1.48549	-1.87144
43186128	chr1:43186128:G:C	3.18027e-27	-1.49168	-1.47341	1.18467e-07	-1.49245	-1.97329
43186402	chr1:43186402:G:A	4.45729e-26	-9.89772e-11	-0.324933	1.96701e-06	-9.89772e-11	-0.656109
43186514	chr1:43186514:G:A	3.29998e-27	-1.49696	-1.43118	1.21751e-07	-1.49767	-1.94073
43186551	chr1:43186551:C:T	2.13287e-27	-1.49063	-1.87396	9.3389e-08	-1.49182	-2.21179
43186771	chr1:43186771:G:C	3.82374e-27	-1.41569	-1.36514	1.94894e-07	-1.3508	-1.61712
43187045	chr1:43187045:G:A	3.29275e-27	-1.49913	-1.4312	1.20912e-07	-1.49973	-1.94559
43187346	chr1:43187346:T:C	3.32374e-27	-1.50048	-1.42049	1.21594e-07	-1.50103	-1.93865
43187377	chr1:43187377:A:T	6.07613e-27	-9.89772e-11	-2.31769	5.05161e-07	-9.89772e-11	-2.0155
43187409	chr1:43187409:T:C	1.76932e-27	-1.43115	-2.12031	1.86221e-07	-1.39184	-1.6216
43187558	chr1:43187558:A:G	2.37879e-27	-1.42318	-1.83229	2.66012e-07	-1.38374	-1.2731
43188046	chr1:43188046:C:T	3.38423e-27	-1.49726	-1.40567	1.23299e-07	-1.4979	-1.92786
43188050	chr1:43188050:C:T	4.11683e-27	-1.50396	-1.20302	1.47165e-07	-1.50571	-1.74311
43188383	chr1:43188383:G:A	3.16968e-27	-1.49002	-1.47841	1.18336e-07	-1.49081	-1.97604
43188576	chr1:43188576:G:A	1.12664e-26	-9.89772e-11	-1.70023	9.12905e-07	-9.89772e-11	-1.42374
43188748	chr1:43188748:TGAA:T	3.38468e-27	-1.49549	-1.4073	1.2345e-07	-1.49619	-1.92836
43188769	chr1:43188769:A:G	3.29444e-27	-1.49899	-1.43083	1.21035e-07	-1.49958	-1.94471
43188810	chr1:43188810:A:G	3.13756e-27	-1.5016	-1.47701	1.1701e-07	-1.50213	-1.97599
43189240	chr1:43189240:C:T	5.84454e-27	-9.89772e-11	-2.35655	4.42409e-07	-9.89772e-11	-2.14814
43189454	chr1:43189454:C:T	3.39465e-27	-1.50176	-1.3981	1.23417e-07	-1.5023	-1.9225
43190103	chr1:43190103:G:A	4.4687e-27	-1.50669	-1.11828	1.12132e-07	-1.5081	-2.01261
43190156	chr1:43190156:T:C	1.67005e-26	0.972752	-2.27937	1.05971e-06	0.923532	-2.19815
43190259	chr1:43190259:C:T	4.11754e-27	-1.43274	-1.27406	1.45971e-07	-1.43271	-1.82425
43190357	chr1:43190357:A:G	8.85448e-27	-9.89772e-11	-1.94114	3.66212e-07	-9.89772e-11	-2.33716
43190361	chr1:43190361:A:C	9.18136e-27	-9.89772e-11	-1.90488	3.99524e-07	-9.89772e-11	-2.2501
43190453	chr1:43190453:G:A	7.10839e-27	-1.36688	-0.7939	1.70654e-07	-1.42609	-1.67465
43190625	chr1:43190625:C:T	2.80829e-26	-0.786898	-2.88865e-09	1.30582e-06	-1.06579	-2.88865e-09
43190808	chr1:43190808:C:T	8.62344e-27	-1.37242	-0.595155	1.99115e-07	-1.43041	-1.51608
43191039	chr1:43191039:T:A	8.04828e-27	-9.89772e-11	-2.0366	3.50426e-07	-9.89772e-11	-2.38123
43191510	chr1:43191510:C:T	8.58049e-27	0.315359	-2.28793	5.24195e-07	0.273197	-2.25171
43191512	chr1:43191512:G:A	3.36196e-27	-1.49955	-1.40998	1.22755e-07	-1.50015	-1.93004
43192054	chr1:43192054:CTGTT:C	4.13052e-26	-0.401071	-2.88865e-09	2.29336e-06	-0.502601	-2.88865e-09
43192450	chr1:43192450:C:T	3.3672e-27	-1.4947	-1.41328	1.23019e-07	-1.4954	-1.93264
43192995	chr1:43192995:A:G	4.1757e-27	-1.50869	-1.18409	1.48614e-07	-1.50966	-1.72937
43193592	chr1:43193592:A:G	3.36957e-27	-1.50734	-1.39994	1.22635e-07	-1.50768	-1.92349
43193701	chr1:43193701:G:A	3.352e-27	-1.50219	-1.41032	1.22175e-07	-1.50269	-1.93223
43193875	chr1:43193875:T:C	3.4002e-27	-1.50166	-1.39656	1.23662e-07	-1.5022	-1.92063
43193979	chr1:43193979:C:A	3.31946e-27	-1.4992	-1.42306	1.21473e-07	-1.49979	-1.94089
43194038	chr1:43194038:A:G	3.38686e-27	-1.49975	-1.40241	1.23298e-07	-1.50033	-1.92545
43194599	chr1:43194599:G:A	3.31167e-27	-1.49664	-1.42796	1.21611e-07	-1.49733	-1.94222
43194633	chr1:43194633:C:T	1.45434e-26	-9.89772e-11	-1.44492	2.47989e-06	-9.89772e-11	-0.424407
43194639	chr1:43194639:C:A	1.77596e-27	-1.42657	-2.12115	1.8696e-07	-1.38627	-1.62322
43194688	chr1:43194688:T:A	8.40663e-27	-9.89772e-11	-1.99304	6.25934e-07	-9.89772e-11	-1.80113
43195217	chr1:43195217:A:C	5.96448e-27	-9.89772e-11	-2.33624	4.79163e-07	-9.89772e-11	-2.06834
43195262	chr1:43195262:A:G	3.52478e-27	-1.50238	-1.35987	1.26499e-07	-1.50289	-1.89725
43195295	chr1:43195295:G:A	2.23276e-27	-1.00867	-2.31015	1.13654e-07	-1.14359	-2.36363
43195485	chr1:43195485:C:T	3.2651e-27	-1.50246	-1.43631	1.19876e-07	-1.50296	-1.95096
43195800	chr1:43195800:A:G	3.37192e-27	-1.50074	-1.40584	1.22862e-07	-1.5013	-1.92802
43196036	chr1:43196036:A:G	3.39749e-27	-1.497	-1.40203	1.23677e-07	-1.49765	-1.92505
43196257	chr1:43196257:A:T	1.99332e-26	-9.89772e-11	-1.12967	2.29346e-06	-9.89772e-11	-0.502561
43196628	chr1:43196628:C:A	2.7434e-26	-0.810275	-2.88865e-09	1.60858e-06	-0.857272	-2.88865e-09
43196781	chr1:43196781:G:A	1.60795e-27	-1.30391	-2.34318	1.03157e-07	-1.34603	-2.25809
43196927	chr1:43196927:A:G	1.44163e-26	-1.4537	-2.88865e-09	8.86768e-07	-1.45279	-2.88865e-09
43197103	chr1:43197103:C:T	3.07595e-27	-1.48037	-1.51807	1.12499e-07	-1.47996	-2.03748
43197160	chr1:43197160:TG:T	5.70183e-27	-9.89772e-11	-2.38127	3.51667e-07	-9.89772e-11	-2.37769
43197170	chr1:43197170:T:C	2.22056e-27	-1.50954	-1.81476	9.66584e-08	-1.50964	-2.15955
43197397	chr1:43197397:G:A	2.51685e-27	-1.37922	-1.81983	9.73547e-08	-1.32107	-2.34095
43197705	chr1:43197705:A:G	9.54014e-27	-1.49968	-0.366872	1.23063e-07	-1.49523	-1.93245
43197988	chr1:43197988:C:T	2.03321e-26	-9.89772e-11	-1.10986	2.38549e-06	-9.89772e-11	-0.463218
43198303	chr1:43198303:C:T	2.00377e-27	-1.43005	-1.99698	2.27952e-07	-1.3905	-1.42074
43198448	chr1:43198448:A:G	1.68275e-27	-1.33406	-2.26757	1.24999e-07	-1.41198	-2.00009
43198547	chr1:43198547:C:T	1.6804e-27	-1.35409	-2.24893	1.27371e-07	-1.42689	-1.96639
43199014	chr1:43199014:A:G	1.96816e-26	-9.89772e-11	-1.14238	4.51856e-07	-9.89772e-11	-2.12701
43199065	chr1:43199065:T:A	1.73362e-27	-1.39534	-2.17651	8.98422e-08	-1.46271	-2.27962
43199286	chr1:43199286:G:A	6.55254e-27	-9.89772e-11	-2.24221	3.90594e-07	-9.89772e-11	-2.27271
43200362	chr1:43200362:C:T	2.92844e-27	-1.47037	-1.57722	9.16535e-08	-1.48339	-2.23897
43200365	chr1:43200365:T:A	1.52923e-25	-1.3876	2.29547	5.87537e-06	-1.3229	1.76105
43200384	chr1:43200384:G:T	1.65956e-27	-1.50576	-2.10975	1.02354e-07	-1.5008	-2.11114
43200499	chr1:43200499:G:A	3.12389e-27	-1.50402	-1.47896	9.04342e-08	-1.50549	-2.23027
43200605	chr1:43200605:A:T	6.40712e-27	-9.89772e-11	-2.26465	3.71338e-07	-9.89772e-11	-2.32326
43200783	chr1:43200783:T:C	2.83269e-27	-1.45197	-1.62886	9.09852e-08	-1.46799	-2.26169
43201012	chr1:43201012:G:A	4.39358e-27	-1.45947	-1.18244	2.17027e-07	-1.41193	-1.44842
43201163	chr1:43201163:A:G	1.09449e-26	-9.89772e-11	-1.72918	1.58978e-06	-9.89772e-11	-0.869026
43201181	chr1:43201181:G:A	2.7767e-27	-1.45798	-1.64281	9.00062e-08	-1.47303	-2.26747
43201208	chr1:43201208:T:G	5.75786e-27	-9.89772e-11	-2.37149	4.22732e-07	-9.89772e-11	-2.19364
43201777	chr1:43201777:G:A	4.0095e-27	-1.50849	-1.22491	1.34196e-07	-1.50896	-1.83211
43201944	chr1:43201944:C:T	5.10292e-27	-1.46835	-1.02389	1.26749e-07	-1.47515	-1.92301
43202651	chr1:43202651:C:G	1.91558e-26	-9.89772e-11	-1.16945	4.45784e-07	-9.89772e-11	-2.14054
43202732	chr1:43202732:G:A	1.59442e-26	-9.89772e-11	-1.35297	4.47181e-07	-9.89772e-11	-2.13741
43202747	chr1:43202747:C:T	5.70362e-27	-9.89772e-11	-2.38096	3.54064e-07	-9.89772e-11	-2.3709
43202762	chr1:43202762:A:G	5.58873e-27	-1.50366	-0.897643	1.78996e-07	-1.50136	-1.55166
43202770	chr1:43202770:G:A	2.95542e-27	-1.40634	-1.63208	3.59078e-07	-1.36359	-0.993246
43202855	chr1:43202855:A:G	5.82309e-27	-9.89772e-11	-2.36023	4.38125e-07	-9.89772e-11	-2.15787
43202895	chr1:43202895:T:C	8.91718e-27	-9.89772e-11	-1.93408	3.59652e-07	-9.89772e-11	-2.35524
43202949	chr1:43202949:G:A	1.03452e-26	-9.89772e-11	-1.78553	1.46359e-06	-9.89772e-11	-0.951728
43203092	chr1:43203092:G:A	1.01027e-26	-9.89772e-11	-1.80925	4.46455e-07	-9.89772e-11	-2.13904
43203384	chr1:43203384:T:C	3.18069e-27	-1.5098	-1.45516	1.16135e-07	-1.51011	-1.97551
43203672	chr1:43203672:G:T	9.28846e-27	-1.20124	-0.692043	2.81697e-07	-1.29945	-1.30009
43203711	chr1:43203711:G:A	2.32797e-27	-1.37965	-1.89741	9.80992e-08	-1.32431	-2.33009
43203929	chr1:43203929:T:A	3.06487e-26	-0.699471	-2.88865e-09	1.39973e-06	-0.996342	-2.88865e-09
43203955	chr1:43203955:T:G	1.52906e-25	-1.38733	2.2951	5.87711e-06	-1.32258	1.76103
43204097	chr1:43204097:T:G	6.20831e-27	-1.24134	-1.05483	2.06002e-07	-1.33281	-1.57968
43204179	chr1:43204179:G:A	1.96571e-27	-1.17904	-2.26716	9.88841e-08	-1.2716	-2.37483
43204577	chr1:43204577:A:T	5.93922e-27	-1.50137	-0.839115	1.87727e-07	-1.49872	-1.50666
43204816	chr1:43204816:A:G	3.55191e-27	-1.50903	-1.34555	1.24825e-07	-1.50943	-1.90403
43204954	chr1:43204954:G:A	6.23632e-27	-9.89772e-11	-2.29167	3.68951e-07	-9.89772e-11	-2.32971
43205473	chr1:43205473:G:A	5.18457e-27	-1.50473	-0.971643	1.67556e-07	-1.50262	-1.61643
43205511	chr1:43205511:A:G	5.1408e-27	-1.50493	-0.979925	1.66521e-07	-1.50285	-1.6224
43206209	chr1:43206209:C:T	3.28503e-27	-1.51023	-1.42245	1.1864e-07	-1.51047	-1.95381
43207475	chr1:43207475:G:C	6.55614e-27	-1.13855	-1.10311	1.69802e-07	-1.24723	-1.85852
43207846	chr1:43207846:G:A	7.13796e-27	-9.89772e-11	-2.15663	4.13984e-07	-9.89772e-11	-2.21455
43207974	chr1:43207974:C:T	2.51751e-27	-1.50387	-1.69492	1.30371e-07	-1.50119	-1.86881
43208185	chr1:43208185:A:C	1.73801e-27	-1.22814	-2.34118	1.0596e-07	-1.23882	-2.33849
43208790	chr1:43208790:TAAC:T	1.43621e-27	-1.51072	-2.24933	8.83608e-08	-1.50898	-2.24997
43209303	chr1:43209303:A:G	1.42101e-27	-1.39823	-2.37246	8.54076e-08	-1.41629	-2.37665
43209476	chr1:43209476:T:C	1.10492e-26	0.639269	-2.35897	6.85179e-07	0.571646	-2.28234
43209600	chr1:43209600:G:A	1.26333e-26	0.772176	-2.3579	7.82514e-07	0.703833	-2.2817
43209796	chr1:43209796:G:A	2.32205e-27	-1.50527	-1.77434	1.20761e-07	-1.5029	-1.94366
43209828	chr1:43209828:C:T	1.6661e-26	-1.30899	-2.88865e-09	9.81521e-07	-1.35127	-2.88865e-09
43210371	chr1:43210371:C:T	3.20878e-26	-0.653583	-2.88865e-09	1.45017e-06	-0.960939	-2.88865e-09
43210433	chr1:43210433:C:T	6.17564e-27	-9.89772e-11	-2.30145	3.62073e-07	-9.89772e-11	-2.34853
43211090	chr1:43211090:C:T	6.72688e-27	-9.89772e-11	-2.21595	4.58118e-07	-9.89772e-11	-2.11325
43211373	chr1:43211373:A:G	1.17375e-26	-9.89772e-11	-1.65927	9.70575e-07	-9.89772e-11	-1.36249
43211966	chr1:43211966:C:T	1.10906e-26	0.641827	-2.35779	6.88688e-07	0.574168	-2.27976
43212285	chr1:43212285:A:G	5.97672e-27	-9.89772e-11	-2.33419	3.65188e-07	-9.89772e-11	-2.33996
43212660	chr1:43212660:A:AC	1.73702e-27	-1.50791	-2.06198	9.44879e-08	-1.50829	-2.18361
43212918	chr1:43212918:C:T	6.15397e-27	-1.50381	-0.801156	1.7519e-07	-1.50691	-1.56759
43213006	chr1:43213006:G:A	3.80818e-27	-1.50719	-1.27772	9.93599e-08	-1.50781	-2.13382
43213116	chr1:43213116:C:G	5.52575e-27	-1.29974	-1.1129	1.48415e-07	-1.38123	-1.85913
43213433	chr1:43213433:T:C	6.09227e-27	-9.89772e-11	-2.31504	3.68741e-07	-9.89772e-11	-2.33028
43213603	chr1:43213603:A:G	2.40828e-27	-1.50201	-1.74114	1.2851e-07	-1.49902	-1.88536
43213620	chr1:43213620:G:C	4.79415e-27	-1.49985	-1.05482	3.29483e-07	-1.49533	-0.947516
43213737	chr1:43213737:T:C	8.70908e-27	-9.89772e-11	-1.95769	3.87902e-07	-9.89772e-11	-2.27962
43213791	chr1:43213791:T:C	7.17133e-27	-9.89772e-11	-2.15197	3.67923e-07	-9.89772e-11	-2.3325
43215281	chr1:43215281:C:T	5.90402e-27	0.0214501	-2.36788	3.38017e-07	-0.0371593	-2.38012
43215513	chr1:43215513:C:T	2.29267e-27	-1.49854	-1.7938	1.23491e-07	-1.49507	-1.92914
43215517	chr1:43215517:A:G	5.77916e-27	-9.89772e-11	-2.3678	4.33811e-07	-9.89772e-11	-2.16777
43216135	chr1:43216135:T:C	2.30111e-27	-1.49973	-1.78893	1.23817e-07	-1.49645	-1.92512
43216201	chr1:43216201:T:C	2.34109e-27	-1.49882	-1.77262	1.2575e-07	-1.49539	-1.91069
43216346	chr1:43216346:T:C	2.39543e-27	-1.49137	-1.75713	1.28527e-07	-1.48707	-1.89717
43216678	chr1:43216678:A:T	1.92175e-27	-1.40304	-2.06578	1.9671e-07	-1.3608	-1.59784
43216715	chr1:43216715:G:T	3.8945e-27	-1.50343	-1.25906	1.96884e-07	-1.49293	-1.46484
43216790	chr1:43216790:G:A	1.30002e-27	-1.5095	-2.35018	7.735e-08	-1.51089	-2.38115
43216986	chr1:43216986:C:T	1.34792e-27	-1.44824	-2.37526	9.82532e-08	-1.3705	-2.28233
43217309	chr1:43217309:A:T	5.80358e-27	-1.49035	-0.873235	2.7142e-07	-1.46596	-1.17075
43217941	chr1:43217941:C:T	1.60753e-27	-1.28923	-2.35813	9.49613e-08	-1.36976	-2.31715
43217962	chr1:43217962:G:A	7.12545e-27	-9.89772e-11	-2.15839	4.50881e-07	-9.89772e-11	-2.12917
43218093	chr1:43218093:C:T	8.12153e-27	-9.89772e-11	-2.02754	7.13288e-07	-9.89772e-11	-1.67049
43218445	chr1:43218445:A:G	1.33496e-27	-1.49041	-2.34275	8.416e-08	-1.47376	-2.3339
43218694	chr1:43218694:T:C	1.31544e-27	-1.49691	-2.35098	8.27015e-08	-1.48271	-2.34243
43218705	chr1:43218705:T:C	8.09979e-27	-1.12163	-0.908594	2.32929e-07	-1.18448	-1.60516
43218729	chr1:43218729:G:C	7.4956e-27	-9.89772e-11	-2.10774	6.38325e-07	-9.89772e-11	-1.78153
43219111	chr1:43219111:G:A	9.61334e-27	-9.89772e-11	-1.85891	4.13361e-07	-9.89772e-11	-2.21606
43219133	chr1:43219133:C:T	1.30511e-27	-1.49625	-2.35953	8.19756e-08	-1.48182	-2.35214
43220723	chr1:43220723:C:T	1.56783e-27	-1.30864	-2.36373	9.45498e-08	-1.38547	-2.30578
43220811	chr1:43220811:AAAAG:A	8.75444e-26	-9.89772e-11	0.350086	3.9843e-06	-9.89772e-11	0.0497412
43221002	chr1:43221002:C:G	6.17384e-27	-9.89772e-11	-2.30174	3.51141e-07	-9.89772e-11	-2.37919
43221095	chr1:43221095:GA:G	4.13662e-26	-1.43247	1.03287	1.42604e-06	-1.38152	0.403796
43221097	chr1:43221097:A:T	4.66095e-26	-1.435	1.15475	1.58578e-06	-1.38475	0.513209
43221110	chr1:43221110:C:T	1.44633e-26	-1.45044	-2.88865e-09	1.39594e-06	-0.999053	-2.88865e-09
43221424	chr1:43221424:A:G	7.54727e-27	-9.89772e-11	-2.10087	6.40569e-07	-9.89772e-11	-1.77802
43221570	chr1:43221570:C:T	2.948e-26	-0.738346	-2.88865e-09	1.35244e-06	-1.03071	-2.88865e-09
43221793	chr1:43221793:T:C	1.32043e-27	-1.4884	-2.3557	8.31394e-08	-1.471	-2.34886
43222031	chr1:43222031:C:T	1.93577e-27	-1.1565	-2.30505	1.29298e-07	-0.997244	-2.38101
43222186	chr1:43222186:A:G	6.9569e-27	-9.89772e-11	-2.18233	3.95274e-07	-9.89772e-11	-2.2608
43222263	chr1:43222263:A:C	5.96189e-27	-9.89772e-11	-2.33667	3.69934e-07	-9.89772e-11	-2.32705
43222649	chr1:43222649:C:T	2.80955e-27	-1.3448	-1.74424	2.38901e-07	-1.31045	-1.45388
43223072	chr1:43223072:G:A	1.58181e-27	-1.30363	-2.35986	9.41581e-08	-1.38188	-2.31352
43223179	chr1:43223179:G:A	5.73306e-27	-9.89772e-11	-2.37581	3.50422e-07	-9.89772e-11	-2.38124
43223257	chr1:43223257:G:T	4.7533e-27	-1.08648	-1.47674	2.87e-07	-1.00169	-1.57921
43223298	chr1:43223298:T:C	2.0137e-27	-1.12217	-2.29992	1.34725e-07	-0.955829	-2.38131
43223700	chr1:43223700:G:T	7.17188e-27	-9.89772e-11	-2.15189	3.63023e-07	-9.89772e-11	-2.34591
43223807	chr1:43223807:A:G	1.9917e-27	-1.12588	-2.3072	1.34146e-07	-0.960472	-2.38098
43224008	chr1:43224008:A:C	6.87466e-27	0.171211	-2.36543	3.91278e-07	0.109863	-2.38082
43224396	chr1:43224396:C:T	1.90018e-27	-1.23116	-2.24895	1.18858e-07	-1.08745	-2.37499
43224445	chr1:43224445:A:T	1.84105e-27	-1.24725	-2.26447	1.16168e-07	-1.1073	-2.37804
43224557	chr1:43224557:C:T	1.28143e-27	-1.50195	-2.37213	7.98609e-08	-1.49006	-2.37003
43224558	chr1:43224558:G:A	2.92705e-26	-0.745478	-2.88865e-09	1.34451e-06	-1.03659	-2.88865e-09
43224776	chr1:43224776:C:T	7.49175e-27	-9.89772e-11	-2.10826	4.32873e-07	-9.89772e-11	-2.16993
43224901	chr1:43224901:C:T	1.87152e-27	-1.23939	-2.25592	1.17493e-07	-1.09755	-2.37645
43225615	chr1:43225615:C:T	6.17932e-27	-9.89772e-11	-2.30085	3.5283e-07	-9.89772e-11	-2.37439
43225616	chr1:43225616:G:A	1.05169e-26	-9.89772e-11	-1.76908	5.41932e-07	-9.89772e-11	-1.94524
43225988	chr1:43225988:C:T	1.94933e-27	-1.18186	-2.27271	1.05911e-07	-1.21198	-2.3658
43226374	chr1:43226374:G:A	1.45217e-26	-1.44642	-2.88865e-09	8.73505e-07	-1.46786	-2.88865e-09
43226787	chr1:43226787:G:A	1.4871e-26	-1.42264	-2.88865e-09	8.93386e-07	-1.44536	-2.88865e-09
43226833	chr1:43226833:C:A	6.3313e-27	-9.89772e-11	-2.27655	5.80433e-07	-9.89772e-11	-1.8766
43227315	chr1:43227315:G:A	5.72009e-27	-9.89772e-11	-2.37807	1.04273e-06	-9.89772e-11	-1.29078
43227345	chr1:43227345:A:G	1.71408e-27	-1.5093	-2.07389	9.0567e-08	-1.47763	-2.25665
43227347	chr1:43227347:G:A	1.74169e-27	-1.46552	-2.10168	1.24979e-07	-1.49871	-1.91352
43227650	chr1:43227650:G:A	1.39173e-26	-1.48892	-2.88865e-09	8.45844e-07	-1.50004	-2.88865e-09
43227861	chr1:43227861:A:G	1.57121e-27	-1.41841	-2.2518	1.71603e-07	-1.43748	-1.65772
43227953	chr1:43227953:G:A	3.34902e-27	-0.702572	-2.21082	2.02713e-07	-0.549313	-2.37927
43228383	chr1:43228383:G:A	1.34793e-27	-1.46278	-2.36071	9.77306e-08	-1.50548	-2.15268
43228544	chr1:43228544:A:C	1.32299e-26	-9.89772e-11	-1.53958	5.7076e-07	-9.89772e-11	-1.89341
43228577	chr1:43228577:A:AG	1.64872e-26	-9.89772e-11	-1.31947	7.21585e-07	-9.89772e-11	-1.65893
43229630	chr1:43229630:A:T	7.90269e-27	-9.89772e-11	-2.05486	5.53507e-07	-9.89772e-11	-1.9241
43229936	chr1:43229936:T:G	4.66584e-27	-1.03179	-1.55001	2.31821e-07	-0.915465	-1.87895
43230007	chr1:43230007:G:C	1.88781e-26	-9.89772e-11	-1.18406	7.60348e-07	-9.89772e-11	-1.6066
43230037	chr1:43230037:G:A	1.69887e-27	-1.48309	-2.10901	7.87933e-08	-1.4949	-2.37865
43230247	chr1:43230247:G:A	1.79561e-27	-1.36213	-2.17459	1.35573e-07	-1.36269	-1.96818
43230409	chr1:43230409:T:G	2.53351e-27	-1.28261	-1.90984	1.47601e-07	-1.21526	-2.0306
43230453	chr1:43230453:C:T	1.20709e-26	-9.89772e-11	-1.63126	9.00868e-07	-9.89772e-11	-1.43702
43230613	chr1:43230613:C:G	6.07011e-27	-9.89772e-11	-2.31868	3.52513e-07	-9.89772e-11	-2.37529
43230879	chr1:43230879:T:C	3.12951e-26	-1.07828	0.399678	1.01201e-06	-0.967577	-0.353106
43231024	chr1:43231024:C:T	6.16983e-27	-9.89772e-11	-2.30239	3.54556e-07	-9.89772e-11	-2.36951
43231349	chr1:43231349:C:A	1.34773e-27	-1.49041	-2.33322	1.14313e-07	-1.41934	-2.0821
43231728	chr1:43231728:C:T	6.05094e-27	-9.89772e-11	-2.32185	3.5205e-07	-9.89772e-11	-2.3766
43231856	chr1:43231856:G:C	1.73929e-26	-9.89772e-11	-1.266	7.12049e-07	-9.89772e-11	-1.67223
43232297	chr1:43232297:G:A	2.23964e-27	-0.94009	-2.37566	1.70595e-07	-0.878878	-2.22221
43232351	chr1:43232351:T:C	4.71679e-27	-1.02935	-1.54159	2.33799e-07	-0.913454	-1.87246
43232383	chr1:43232383:A:C	1.46172e-27	-1.44426	-2.29819	1.24867e-07	-1.44317	-1.96996
43232428	chr1:43232428:A:T	7.35475e-27	-9.89772e-11	-2.12671	4.05895e-07	-9.89772e-11	-2.23428
43233100	chr1:43233100:G:A	5.98289e-27	-9.89772e-11	-2.33316	6.19748e-07	-9.89772e-11	-1.81106
43233430	chr1:43233430:C:T	2.35608e-26	-9.89772e-11	-0.962474	8.99678e-07	-9.89772e-11	-1.43834
43233581	chr1:43233581:C:T	4.70647e-27	-1.07327	-1.49985	2.32447e-07	-0.9625	-1.82921
43233672	chr1:43233672:A:G	2.43743e-27	-1.24496	-1.98616	1.44176e-07	-1.17512	-2.09423
43233676	chr1:43233676:A:G	1.07317e-26	-9.89772e-11	-1.74886	7.84799e-07	-9.89772e-11	-1.57495
43233724	chr1:43233724:T:C	2.54691e-27	-1.35092	-1.83626	2.00079e-07	-1.37418	-1.56748
43233913	chr1:43233913:G:C	9.1189e-27	-9.89772e-11	-1.91171	1.04952e-06	-9.89772e-11	-1.28429
43234082	chr1:43234082:A:G	5.95114e-27	-9.89772e-11	-2.33848	3.5053e-07	-9.89772e-11	-2.38093
43234120	chr1:43234120:C:T	1.28371e-27	-1.51068	-2.36163	1.18699e-07	-1.49259	-1.97119
43234142	chr1:43234142:A:G	5.23274e-27	-1.06838	-1.39875	2.21338e-07	-0.982805	-1.85788
43234264	chr1:43234264:C:T	6.42173e-27	-9.89772e-11	-2.26237	4.41369e-07	-9.89772e-11	-2.15049
43234299	chr1:43234299:G:A	1.48612e-27	-1.40063	-2.32526	8.81902e-08	-1.37991	-2.38097
43234793	chr1:43234793:C:T	4.30073e-27	-1.45959	-1.20369	1.61149e-07	-1.41602	-1.74203
43234810	chr1:43234810:G:C	1.64045e-26	-1.3245	-2.88865e-09	9.92904e-07	-1.33974	-2.88865e-09
43234854	chr1:43234854:C:A	1.8797e-26	-9.89772e-11	-1.18836	8.95098e-07	-9.89772e-11	-1.44344
43235865	chr1:43235865:C:T	5.77309e-27	-9.89772e-11	-2.36885	3.71993e-07	-9.89772e-11	-2.3215
43235894	chr1:43235894:C:T	5.70219e-27	-9.89772e-11	-2.38121	3.5042e-07	-9.89772e-11	-2.38124
43235989	chr1:43235989:G:A	5.74804e-27	-9.89772e-11	-2.3732	3.68266e-07	-9.89772e-11	-2.33157
43236110	chr1:43236110:G:A	7.91801e-26	-9.89772e-11	0.249666	1.39072e-06	-9.89772e-11	-1.0028
43236481	chr1:43236481:A:G	8.00606e-27	-9.89772e-11	-2.04186	5.31651e-07	-9.89772e-11	-1.96439
43236645	chr1:43236645:C:G	1.63087e-26	-9.89772e-11	-1.33036	5.43091e-07	-9.89772e-11	-1.9431
43236676	chr1:43236676:G:A	9.79807e-26	-9.89772e-11	0.462711	6.04112e-07	-9.89772e-11	-1.83662
43236690	chr1:43236690:G:A	1.45289e-26	0.0904277	-1.53635	8.18661e-07	0.6126	-2.14531
43237299	chr1:43237299:A:G	1.47208e-26	-1.4328	-2.88865e-09	9.27406e-07	-1.40799	-2.88865e-09
43237534	chr1:43237534:C:T	8.24304e-27	-9.89772e-11	-2.01269	4.22486e-07	-9.89772e-11	-2.19422
43237637	chr1:43237637:G:A	5.75655e-27	-9.89772e-11	-2.37172	3.69713e-07	-9.89772e-11	-2.32765
43237666	chr1:43237666:G:A	1.25782e-26	-9.89772e-11	-1.5901	6.12423e-07	-9.89772e-11	-1.82295
43237708	chr1:43237708:T:C	2.75154e-25	-9.89772e-11	1.49527	8.86146e-07	-9.89772e-11	-1.4535
43237737	chr1:43237737:C:T	6.0921e-27	-9.89772e-11	-2.31507	3.54004e-07	-9.89772e-11	-2.37107
43237756	chr1:43237756:G:A	1.26931e-26	-9.89772e-11	-1.581	8.37484e-07	-9.89772e-11	-1.50997
43237827	chr1:43237827:TAC:T	1.70022e-27	-1.51071	-2.08059	7.96804e-08	-1.51086	-2.3515
43238352	chr1:43238352:A:G	2.95179e-26	-9.89772e-11	-0.737064	1.23435e-06	-9.89772e-11	-1.12208
43238985	chr1:43238985:G:A	3.19427e-26	-1.15991	0.501793	1.37044e-06	-0.943264	-0.0742247
43239173	chr1:43239173:C:G	7.88404e-26	-9.89772e-11	0.245366	1.38706e-06	-9.89772e-11	-1.00544
43239312	chr1:43239312:G:A	1.7301e-27	-1.51009	-2.06379	7.95636e-08	-1.50966	-2.35416
43240025	chr1:43240025:T:C	6.42868e-27	-9.89772e-11	-2.26129	3.62825e-07	-9.89772e-11	-2.34646
43240085	chr1:43240085:C:G	2.22513e-26	-1.01966	-2.88865e-09	1.27277e-06	-1.09142	-2.88865e-09
43240351	chr1:43240351:G:A	8.42722e-27	-9.89772e-11	-1.99059	4.3165e-07	-9.89772e-11	-2.17276
43240388	chr1:43240388:T:C	1.68146e-27	-1.2748	-2.3276	1.02928e-07	-1.27259	-2.33376
43240972	chr1:43240972:G:C	1.4468e-26	0.024408	-1.47452	1.0027e-06	0.78447	-2.1144
43241133	chr1:43241133:C:T	6.41092e-27	-9.89772e-11	-2.26406	3.62308e-07	-9.89772e-11	-2.34788
43241364	chr1:43241364:G:T	1.72893e-26	0.273534	-1.5455	9.95848e-07	0.828895	-2.16568
43241408	chr1:43241408:G:A	5.71231e-27	-9.89772e-11	-2.37944	3.90092e-07	-9.89772e-11	-2.27399
43241437	chr1:43241437:G:A	2.70047e-26	-1.21382	0.387773	7.35629e-07	-1.00664	-0.633007
43241457	chr1:43241457:T:C	1.71897e-27	-1.4959	-2.08443	1.31585e-07	-1.47244	-1.88829
43241549	chr1:43241549:G:A	1.46785e-27	-1.49385	-2.24441	7.94144e-08	-1.48897	-2.37672
43241612	chr1:43241612:T:C	1.65886e-26	0.419094	-1.73244	1.07463e-06	0.989205	-2.24985
43242987	chr1:43242987:G:A	1.4574e-27	-1.36896	-2.37644	1.16591e-07	-1.33429	-2.14742
43243539	chr1:43243539:G:A	1.53645e-26	-9.89772e-11	-1.39	7.23617e-07	-9.89772e-11	-1.65611
43243610	chr1:43243610:T:C	1.11608e-26	-9.89772e-11	-1.70965	5.18327e-07	-9.89772e-11	-1.98977
43243624	chr1:43243624:C:T	6.70503e-27	-9.89772e-11	-2.2192	3.64976e-07	-9.89772e-11	-2.34055
43243684	chr1:43243684:T:C	7.18429e-27	-9.89772e-11	-2.15016	3.94513e-07	-9.89772e-11	-2.26272
43244296	chr1:43244296:T:G	1.57462e-27	-1.32804	-2.34	9.59323e-08	-1.32832	-2.34841
43244866	chr1:43244866:G:A	1.61196e-27	-1.29688	-2.34772	1.14486e-07	-1.13068	-2.36924
43245039	chr1:43245039:G:A	6.02663e-27	-9.89772e-11	-2.32587	3.76146e-07	-9.89772e-11	-2.3104
43245084	chr1:43245084:C:T	6.63418e-27	-9.89772e-11	-2.22982	3.7352e-07	-9.89772e-11	-2.31741
43245130	chr1:43245130:G:A	2.20106e-26	0.578087	-1.60862	6.52198e-07	0.399374	-2.1594
43245353	chr1:43245353:G:A	1.44856e-27	-1.50777	-2.24372	7.83802e-08	-1.50568	-2.37312
43245806	chr1:43245806:C:T	1.68549e-27	-1.29732	-2.30269	1.02245e-07	-1.29713	-2.31587
43246052	chr1:43246052:A:G	1.50105e-27	-1.48444	-2.23146	8.05018e-08	-1.4781	-2.37399
43246481	chr1:43246481:G:C	2.65108e-26	-9.89772e-11	-0.844507	1.11669e-06	-9.89772e-11	-1.22225
43247084	chr1:43247084:T:C	1.50507e-27	-1.33656	-2.37666	9.24851e-08	-1.33624	-2.37709
43247288	chr1:43247288:C:T	6.98601e-27	-9.89772e-11	-2.17815	3.86836e-07	-9.89772e-11	-2.28237
43247648	chr1:43247648:T:C	1.58296e-27	-1.32158	-2.34118	9.70615e-08	-1.32107	-2.34396
43247771	chr1:43247771:G:A	1.65568e-27	-1.51018	-2.10766	8.07216e-08	-1.51049	-2.33888
43248056	chr1:43248056:G:A	5.71899e-27	-9.89772e-11	-2.37827	3.50587e-07	-9.89772e-11	-2.38077
43248291	chr1:43248291:C:T	9.62329e-26	-9.89772e-11	0.444712	4.64232e-06	-9.89772e-11	0.202594
43249186	chr1:43249186:T:C	1.0029e-26	-9.89772e-11	-1.81658	4.81531e-07	-9.89772e-11	-2.06341
43249227	chr1:43249227:C:G	5.87877e-27	-9.89772e-11	-2.35071	3.64667e-07	-9.89772e-11	-2.34139
43249697	chr1:43249697:G:A	7.04201e-27	-9.89772e-11	-2.17017	3.89114e-07	-9.89772e-11	-2.2765
43250100	chr1:43250100:G:A	6.68058e-27	-9.89772e-11	-2.22285	3.74932e-07	-9.89772e-11	-2.31363
43250407	chr1:43250407:C:T	5.77687e-27	-9.89772e-11	-2.3682	3.5505e-07	-9.89772e-11	-2.36812
43250499	chr1:43250499:T:C	1.10016e-26	-9.89772e-11	-1.72402	5.52486e-07	-9.89772e-11	-1.92595
43250864	chr1:43250864:C:T	1.10186e-26	-9.89772e-11	-1.72247	5.53274e-07	-9.89772e-11	-1.92452
43250947	chr1:43250947:C:T	1.25412e-26	-9.89772e-11	-1.59304	8.26955e-07	-9.89772e-11	-1.52263
43251104	chr1:43251104:A:C	1.77459e-27	-1.4852	-2.0633	1.37088e-07	-1.45616	-1.86359
43251445	chr1:43251445:A:G	1.13762e-26	-9.89772e-11	-1.69054	5.68047e-07	-9.89772e-11	-1.89817
43251708	chr1:43251708:A:G	1.36593e-26	-1.50764	-2.88865e-09	8.49975e-07	-1.49517	-2.88865e-09
43251899	chr1:43251899:G:C	6.89332e-27	-9.89772e-11	-2.19151	3.82171e-07	-9.89772e-11	-2.29451
43252407	chr1:43252407:A:G	1.58831e-27	-1.49459	-2.1648	8.1646e-08	-1.48972	-2.34827
43253375	chr1:43253375:T:C	1.80329e-26	-1.22986	-2.88865e-09	1.04926e-06	-1.28453	-2.88865e-09
43253512	chr1:43253512:CAG:C	7.44729e-27	-9.89772e-11	-2.11421	8.51001e-07	-9.89772e-11	-1.49396
43253883	chr1:43253883:A:G	6.65016e-27	-9.89772e-11	-2.22742	3.53411e-07	-9.89772e-11	-2.37275
43254906	chr1:43254906:C:T	3.82419e-27	-0.451313	-2.3294	3.3857e-07	-0.0368612	-2.37878
43255184	chr1:43255184:A:G	1.63497e-27	-1.30341	-2.32703	9.89476e-08	-1.30325	-2.34254
43255323	chr1:43255323:A:G	1.45632e-27	-1.50288	-2.24327	7.88837e-08	-1.49937	-2.37304
43255390	chr1:43255390:A:C	1.81775e-27	-1.49063	-2.03383	1.42061e-07	-1.46404	-1.82008
43255694	chr1:43255694:G:A	1.19824e-26	-9.89772e-11	-1.63862	6.64383e-07	-9.89772e-11	-1.74152
43255762	chr1:43255762:C:T	1.72539e-27	-1.25591	-2.3207	1.20382e-07	-1.07837	-2.37134
43256039	chr1:43256039:G:A	1.26031e-27	-1.51004	-2.38066	1.01835e-07	-1.50958	-2.10744
43257148	chr1:43257148:G:A	7.41235e-27	-9.89772e-11	-2.11891	4.02371e-07	-9.89772e-11	-2.243
43257156	chr1:43257156:T:C	7.23812e-27	-9.89772e-11	-2.1427	3.95616e-07	-9.89772e-11	-2.25993
43257350	chr1:43257350:G:A	1.49364e-27	-1.49001	-2.23084	8.03439e-08	-1.48452	-2.36954
43257950	chr1:43257950:G:A	1.14388e-26	-9.89772e-11	-1.68505	5.70964e-07	-9.89772e-11	-1.89305
43258315	chr1:43258315:T:G	1.41394e-27	-1.48129	-2.29439	9.1761e-08	-1.48582	-2.23537
43258494	chr1:43258494:G:C	1.1731e-26	-9.89772e-11	-1.65983	8.93881e-07	-9.89772e-11	-1.4448
43258670	chr1:43258670:G:A	1.38678e-26	-1.49249	-2.88865e-09	8.4334e-07	-1.50301	-2.88865e-09
43258811	chr1:43258811:TG:T	1.5045e-26	-1.41102	-2.88865e-09	9.43953e-07	-1.3903	-2.88865e-09
43258829	chr1:43258829:G:A	1.88844e-27	-1.48582	-2.00049	1.50915e-07	-1.45697	-1.76668
43259016	chr1:43259016:C:T	2.19287e-26	-9.89772e-11	-1.03427	9.64209e-07	-9.89772e-11	-1.36907
43259101	chr1:43259101:A:G	5.73775e-27	-9.89772e-11	-2.37499	3.72718e-07	-9.89772e-11	-2.31956
43259573	chr1:43259573:T:C	1.89425e-27	-1.50789	-1.97535	1.47256e-07	-1.49439	-1.75382
43259786	chr1:43259786:AAAAC:A	7.08591e-27	-9.89772e-11	-2.16395	3.89648e-07	-9.89772e-11	-2.27513
43260977	chr1:43260977:A:G	6.69576e-27	-9.89772e-11	-2.22059	3.70556e-07	-9.89772e-11	-2.32537
43261717	chr1:43261717:G:A	2.78668e-26	-1.40137	0.606741	6.71103e-07	-1.25872	-0.472732
43261831	chr1:43261831:G:A	4.75375e-26	-9.89772e-11	-0.260541	9.94718e-07	-9.89772e-11	-1.33792
43262250	chr1:43262250:A:C	6.05295e-27	-9.89772e-11	-2.32151	3.96203e-07	-9.89772e-11	-2.25845
43262588	chr1:43262588:T:C	1.8561e-27	-1.48296	-2.02062	1.45022e-07	-1.45278	-1.81071
43262965	chr1:43262965:C:T	1.4225e-27	-1.47051	-2.29913	9.11208e-08	-1.47566	-2.25253
43263538	chr1:43263538:A:G	8.62252e-27	0.105936	-2.07362	6.48002e-07	0.611987	-2.37847
43263597	chr1:43263597:A:C	1.10966e-26	-9.89772e-11	-1.71542	5.56419e-07	-9.89772e-11	-1.91885
43263747	chr1:43263747:A:C	5.88282e-27	-9.89772e-11	-2.35002	3.646e-07	-9.89772e-11	-2.34158
43263951	chr1:43263951:A:C	8.76971e-27	0.1359	-2.08666	6.71756e-07	0.649237	-2.37972
43264522	chr1:43264522:G:A	1.39937e-26	-1.48345	-2.88865e-09	8.72143e-07	-1.46942	-2.88865e-09
43264546	chr1:43264546:G:A	1.54983e-27	-1.46882	-2.2151	8.25923e-08	-1.46134	-2.36512
43264588	chr1:43264588:C:T	1.4878e-27	-1.46741	-2.25735	9.61903e-08	-1.47263	-2.20142
43264654	chr1:43264654:C:A	6.48305e-27	-9.89772e-11	-2.25287	3.64426e-07	-9.89772e-11	-2.34205
43264679	chr1:43264679:A:G	1.53156e-27	-1.32985	-2.36592	1.11002e-07	-1.18347	-2.34735
43264930	chr1:43264930:C:T	1.8513e-25	-9.89772e-11	1.099	7.13108e-07	-9.89772e-11	-1.67074
43265188	chr1:43265188:C:T	1.74385e-27	-1.18606	-2.3799	1.30215e-07	-0.997143	-2.37404
43265604	chr1:43265604:T:C	7.10941e-27	-9.89772e-11	-2.16064	3.91601e-07	-9.89772e-11	-2.27013
43265670	chr1:43265670:A:G	1.75726e-26	-1.25761	0.0018965	7.62435e-07	-1.06868	-0.535176
43266042	chr1:43266042:C:T	6.5959e-27	-9.89772e-11	-2.23561	6.61237e-07	-9.89772e-11	-1.74626
43266134	chr1:43266134:G:A	6.44588e-27	-9.89772e-11	-2.25862	4.94315e-07	-9.89772e-11	-2.0372
43266244	chr1:43266244:G:A	1.41776e-26	-1.4704	-2.88865e-09	8.8007e-07	-1.46038	-2.88865e-09
43266376	chr1:43266376:G:A	1.86982e-27	-1.49268	-2.00354	1.47985e-07	-1.46724	-1.77603
43266872	chr1:43266872:G:A	5.77894e-27	-9.89772e-11	-2.36784	3.52069e-07	-9.89772e-11	-2.37655
43267185	chr1:43267185:A:T	1.39306e-26	-9.89772e-11	-1.48797	6.76685e-07	-9.89772e-11	-1.72317
43267307	chr1:43267307:C:G	1.44328e-27	-1.40101	-2.35413	8.48352e-08	-1.48886	-2.31081
43267363	chr1:43267363:G:A	1.71971e-26	-1.27732	-2.88865e-09	1.11062e-06	-1.2277	-2.88865e-09
43267493	chr1:43267493:T:C	9.74792e-27	-9.89772e-11	-1.84501	4.71711e-07	-9.89772e-11	-2.08401
43267631	chr1:43267631:T:A	1.756e-26	-9.89772e-11	-1.25643	8.84761e-07	-9.89772e-11	-1.45506
43267632	chr1:43267632:T:C	1.76019e-26	-9.89772e-11	-1.25405	8.86795e-07	-9.89772e-11	-1.45276
43268031	chr1:43268031:G:A	2.07544e-25	-9.89772e-11	1.21328	7.84645e-07	-9.89772e-11	-1.57515
43268543	chr1:43268543:A:G	1.50384e-27	-1.37945	-2.33459	9.14752e-08	-1.34881	-2.3755
43268586	chr1:43268586:T:C	1.51981e-27	-1.40126	-2.30221	8.88371e-08	-1.37317	-2.38041
43268700	chr1:43268700:G:A	6.1269e-27	-9.89772e-11	-2.30937	3.58062e-07	-9.89772e-11	-2.35967
43268704	chr1:43268704:G:C	4.5697e-27	-1.50136	-1.10125	2.13923e-07	-1.48264	-1.39213
43268725	chr1:43268725:C:T	6.30659e-27	-9.89772e-11	-2.28047	4.01028e-07	-9.89772e-11	-2.24635
43268790	chr1:43268790:A:G	1.37326e-27	-1.45346	-2.35141	1.05687e-07	-1.45487	-2.12502
43268870	chr1:43268870:G:C	2.34024e-26	-1.04192	0.0726933	7.50815e-07	-1.13863	-0.48059
43268888	chr1:43268888:G:A	4.42166e-27	-0.34349	-2.29205	4.02798e-07	0.125588	-2.36753
43268987	chr1:43268987:C:A	9.98173e-27	-9.89772e-11	-1.8213	5.17801e-07	-9.89772e-11	-1.99079
43269297	chr1:43269297:A:G	9.51643e-27	-9.89772e-11	-1.86904	8.2976e-07	-9.89772e-11	-1.51924
43269325	chr1:43269325:A:G	6.22058e-26	-9.89772e-11	0.00838939	1.22221e-06	-9.89772e-11	-1.13196
43269525	chr1:43269525:G:A	5.42933e-27	-0.284052	-2.14619	4.67706e-07	0.197724	-2.29026
43270176	chr1:43270176:A:G	5.98699e-27	-9.89772e-11	-2.33247	3.53288e-07	-9.89772e-11	-2.37309
43271042	chr1:43271042:C:T	5.71214e-27	-9.89772e-11	-2.37946	4.22644e-07	-9.89772e-11	-2.19385
43271271	chr1:43271271:C:T	1.65953e-27	-1.48978	-2.12574	1.25436e-07	-1.50028	-1.90831
43271335	chr1:43271335:A:C	1.4473e-27	-1.48622	-2.26614	8.18746e-08	-1.45774	-2.37745
43271597	chr1:43271597:T:C	6.50537e-26	0.0531528	-2.88865e-09	4.62086e-06	0.197959	-2.88865e-09
43271625	chr1:43271625:C:T	1.30407e-27	-1.50957	-2.34699	9.93429e-08	-1.50866	-2.13314
43271677	chr1:43271677:G:A	1.56448e-26	-1.37192	-2.88865e-09	9.82347e-07	-1.35043	-2.88865e-09
43272282	chr1:43272282:C:T	9.17329e-27	-9.89772e-11	-1.90576	4.13827e-07	-9.89772e-11	-2.21493
43272301	chr1:43272301:G:A	1.34628e-27	-1.50749	-2.31723	9.32779e-08	-1.50707	-2.19773
43272618	chr1:43272618:T:C	8.40688e-27	-9.89772e-11	-1.99301	8.69413e-07	-9.89772e-11	-1.47256
43272827	chr1:43272827:G:A	6.74442e-27	-9.89772e-11	-2.21334	3.77897e-07	-9.89772e-11	-2.30576
43273103	chr1:43273103:C:T	5.96969e-27	-9.89772e-11	-2.33536	3.70403e-07	-9.89772e-11	-2.32579
43273158	chr1:43273158:G:A	2.17479e-24	3.56263	-2.88865e-09	0.000116938	3.42902	-2.88865e-09
43273232	chr1:43273232:G:A	5.74851e-27	-9.89772e-11	-2.37312	5.60778e-07	-9.89772e-11	-1.91105
43273396	chr1:43273396:G:A	7.5453e-27	-9.89772e-11	-2.10113	4.10206e-07	-9.89772e-11	-2.22372
43274493	chr1:43274493:A:G	8.18884e-25	2.58588	-2.88865e-09	4.11861e-05	2.38548	-2.88865e-09
43274968	chr1:43274968:C:T	1.85704e-27	-1.31372	-2.18936	3.28129e-07	-1.19974	-1.24723
43274976	chr1:43274976:G:A	6.23028e-27	-9.89772e-11	-2.29264	5.12021e-07	-9.89772e-11	-2.00201
43275003	chr1:43275003:A:G	3.13001e-27	-1.49423	-1.4868	2.67441e-07	-1.47569	-1.17579
43275386	chr1:43275386:A:G	1.26701e-27	-1.50437	-2.38103	1.16839e-07	-1.50624	-1.97334
43275553	chr1:43275553:G:A	2.1815e-27	-1.39395	-1.94809	8.9969e-08	-1.36065	-2.38026
43275621	chr1:43275621:A:G	9.83051e-27	-9.89772e-11	-1.83657	8.58125e-07	-9.89772e-11	-1.48563
43275804	chr1:43275804:T:C	6.25023e-26	-9.89772e-11	0.0131444	4.25255e-06	-9.89772e-11	0.114898
43276042	chr1:43276042:G:A	1.61838e-27	-1.42149	-2.21915	2.68735e-07	-1.34102	-1.30563
43276379	chr1:43276379:C:A	1.07897e-26	-9.89772e-11	-1.74346	5.42443e-07	-9.89772e-11	-1.94429
43276437	chr1:43276437:C:T	1.95084e-26	-9.89772e-11	-1.15122	9.57344e-07	-9.89772e-11	-1.37621
43276477	chr1:43276477:A:G	6.45343e-27	-9.89772e-11	-2.25745	3.68405e-07	-9.89772e-11	-2.3312
43276556	chr1:43276556:C:T	6.23028e-27	-9.89772e-11	-2.29264	5.12021e-07	-9.89772e-11	-2.00201
43276557	chr1:43276557:G:A	7.20756e-27	-1.40088	-0.746052	4.78237e-07	-1.31738	-0.75289
43276737	chr1:43276737:T:C	6.97983e-27	-9.89772e-11	-2.17904	4.01253e-07	-9.89772e-11	-2.24578
43277286	chr1:43277286:A:G	1.82633e-27	-1.37247	-2.14728	1.50094e-07	-1.27794	-1.95117
43277520	chr1:43277520:GC:G	2.92144e-26	-0.977316	0.229918	2.11389e-06	-0.940171	0.356079
43277684	chr1:43277684:C:T	1.57421e-26	0.641079	-2.0068	1.4091e-06	1.31675	-2.30642
43277859	chr1:43277859:C:T	4.8741e-26	-9.89772e-11	-0.235539	1.00032e-06	-9.89772e-11	-1.33231
43277900	chr1:43277900:C:T	6.07923e-27	-9.89772e-11	-2.31718	3.50419e-07	-9.89772e-11	-2.38125
43278083	chr1:43278083:T:C	5.02865e-26	-9.89772e-11	-0.204323	1.73318e-06	-9.89772e-11	-0.782665
43278225	chr1:43278225:G:A	2.16538e-26	-0.991909	-0.0549713	1.36455e-06	-0.954856	-0.0669393
43279057	chr1:43279057:C:T	1.08418e-26	0.223069	-1.96172	9.13813e-07	0.834754	-2.25751
43279555	chr1:43279555:T:C	8.08741e-27	-9.89772e-11	-2.03175	7.09217e-07	-9.89772e-11	-1.67621
43280142	chr1:43280142:G:A	5.88747e-27	-9.89772e-11	-2.34923	3.6718e-07	-9.89772e-11	-2.33453
43280158	chr1:43280158:C:T	7.22392e-27	-1.35453	-0.790132	4.76004e-07	-1.33325	-0.741702
43280684	chr1:43280684:C:A	5.88475e-27	-9.89772e-11	-2.34969	3.67003e-07	-9.89772e-11	-2.33501
43280686	chr1:43280686:G:A	5.88455e-27	-9.89772e-11	-2.34973	3.66989e-07	-9.89772e-11	-2.33505
43280777	chr1:43280777:T:C	2.19727e-27	-1.4523	-1.88254	1.46567e-07	-1.44052	-1.81238
43280788	chr1:43280788:T:G	1.59079e-27	-1.31007	-2.34776	1.69114e-07	-1.19769	-1.91211
43281054	chr1:43281054:A:G	1.0867e-26	-1.50607	-0.230256	1.10002e-06	-1.49919	0.261896
43281127	chr1:43281127:G:A	1.39618e-26	-1.48574	-2.88865e-09	8.70035e-07	-1.47184	-2.88865e-09
43281650	chr1:43281650:G:A	6.21724e-27	-9.89772e-11	-2.29473	3.61968e-07	-9.89772e-11	-2.34882
43281690	chr1:43281690:A:G	1.22184e-26	-1.49973	-0.119393	1.2298e-06	-1.48993	0.364157
43281726	chr1:43281726:AAAAC:A	1.42009e-27	-1.50665	-2.26469	8.37186e-08	-1.50816	-2.30475
43282093	chr1:43282093:C:T	9.34485e-26	-9.89772e-11	0.415351	4.35259e-06	-9.89772e-11	0.13815
43282380	chr1:43282380:A:G	3.05101e-27	-0.972949	-2.03364	5.68187e-07	-0.783895	-1.11403
43282461	chr1:43282461:A:G	5.84367e-27	-9.89772e-11	-2.3567	3.50549e-07	-9.89772e-11	-2.38088
43282761	chr1:43282761:T:A	5.96526e-27	-9.89772e-11	-2.33611	4.66411e-07	-9.89772e-11	-2.09531
43283086	chr1:43283086:A:T	7.30884e-27	-9.89772e-11	-2.13298	3.96747e-07	-9.89772e-11	-2.25708
43283266	chr1:43283266:T:C	8.33374e-27	-9.89772e-11	-2.00175	4.70259e-07	-9.89772e-11	-2.08709
43283732	chr1:43283732:A:C	6.22904e-27	-9.89772e-11	-2.29284	3.50495e-07	-9.89772e-11	-2.38103
43284106	chr1:43284106:T:A	6.33683e-27	-9.89772e-11	-2.27568	4.29565e-07	-9.89772e-11	-2.1776
43284715	chr1:43284715:A:G	5.71656e-27	-9.89772e-11	-2.37869	3.51857e-07	-9.89772e-11	-2.37715
43284901	chr1:43284901:A:G	1.44123e-27	-1.48275	-2.27381	1.07894e-07	-1.51021	-2.04902
43285326	chr1:43285326:C:T	6.20052e-27	-9.89772e-11	-2.29743	5.09395e-07	-9.89772e-11	-2.00715
43285419	chr1:43285419:C:G	1.67847e-26	-1.30159	-2.88865e-09	9.95574e-07	-1.33706	-2.88865e-09
43285638	chr1:43285638:T:A	2.52804e-27	-0.95867	-2.23595	1.53124e-07	-0.888072	-2.32106
43285671	chr1:43285671:A:G	1.52352e-27	-1.34952	-2.35152	9.30307e-08	-1.45923	-2.24821
43285725	chr1:43285725:A:C	2.14591e-27	-1.09353	-2.26496	2.00594e-07	-0.724998	-2.2141
43285741	chr1:43285741:C:T	6.15287e-27	-9.89772e-11	-2.30514	3.85557e-07	-9.89772e-11	-2.28569
43285751	chr1:43285751:C:T	6.15287e-27	-9.89772e-11	-2.30514	3.85557e-07	-9.89772e-11	-2.28569
43286490	chr1:43286490:A:G	1.3619e-26	-1.51059	-2.88865e-09	8.40438e-07	-1.50645	-2.88865e-09
43286968	chr1:43286968:T:TC	2.35002e-27	-1.01816	-2.24947	1.53448e-07	-0.948501	-2.25852
43287153	chr1:43287153:C:T	3.19127e-27	-0.938392	-2.02325	1.52145e-07	-0.866656	-2.34889
43287664	chr1:43287664:G:A	9.61405e-27	-9.89772e-11	-1.85883	4.78856e-07	-9.89772e-11	-2.06898
43287678	chr1:43287678:G:C	1.96871e-26	-9.89772e-11	-1.14209	6.33429e-07	-9.89772e-11	-1.78923
43287720	chr1:43287720:T:A	5.98842e-26	-9.89772e-11	-0.0296467	1.10054e-06	-9.89772e-11	-1.23682
43287744	chr1:43287744:C:T	6.0376e-26	-9.89772e-11	-0.0214679	1.10324e-06	-9.89772e-11	-1.23437
43288031	chr1:43288031:A:T	5.82453e-27	-9.89772e-11	-2.35998	3.61163e-07	-9.89772e-11	-2.35105
43288242	chr1:43288242:A:G	2.46955e-26	-0.915438	-2.88865e-09	1.42043e-06	-0.981661	-2.88865e-09
43288415	chr1:43288415:T:C	6.0609e-27	-9.89772e-11	-2.3202	3.77558e-07	-9.89772e-11	-2.30665
43288788	chr1:43288788:C:T	1.63409e-27	-1.50437	-2.1266	1.00246e-07	-1.48885	-2.1439
43289747	chr1:43289747:T:C	8.21092e-27	-9.89772e-11	-2.01659	7.28889e-07	-9.89772e-11	-1.64886
43290803	chr1:43290803:T:C	6.0753e-27	-9.89772e-11	-2.31783	3.62297e-07	-9.89772e-11	-2.34791
43290815	chr1:43290815:G:A	2.02003e-26	-9.89772e-11	-1.11636	4.91826e-07	-9.89772e-11	-2.04225
43290841	chr1:43290841:A:G	1.2643e-27	-1.50955	-2.37799	8.23667e-08	-1.47437	-2.35482
43291731	chr1:43291731:C:T	1.63382e-27	-1.24985	-2.38129	1.21343e-07	-1.20807	-2.23368
43291732	chr1:43291732:G:A	5.8006e-27	-9.89772e-11	-2.3641	4.75888e-07	-9.89772e-11	-2.07519
43291850	chr1:43291850:G:A	2.50711e-27	-0.829186	-2.37374	1.83623e-07	-0.74524	-2.28225
43292284	chr1:43292284:G:A	2.69979e-27	-0.747543	-2.38134	2.0996e-07	-0.661463	-2.23199
43292495	chr1:43292495:A:G	8.09548e-27	-9.89772e-11	-2.03075	6.56872e-07	-9.89772e-11	-1.75289
43292562	chr1:43292562:A:AT	4.16654e-27	-0.314853	-2.38012	1.43576e-07	-0.894739	-2.37877
43292595	chr1:43292595:C:T	1.82762e-26	-9.89772e-11	-1.21646	8.53882e-07	-9.89772e-11	-1.49058
43292607	chr1:43292607:G:A	2.1034e-27	-1.00889	-2.36962	1.34744e-07	-0.986538	-2.35046
43292660	chr1:43292660:A:C	1.34437e-26	-9.89772e-11	-1.52355	9.05513e-07	-9.89772e-11	-1.43188
43293137	chr1:43293137:T:C	6.74594e-24	-9.89772e-11	4.69464	3.51232e-07	-9.89772e-11	-2.37893
43294062	chr1:43294062:T:G	1.52913e-23	4.76951	0.743466	5.37446e-05	4.18391	-1.53228
43294338	chr1:43294338:G:A	9.2361e-26	-9.89772e-11	0.403645	3.26184e-06	-9.89772e-11	-0.150331
43294399	chr1:43294399:T:C	1.33657e-20	0.762489	11.5237	8.98702e-06	0.403922	0.459237
43294565	chr1:43294565:G:T	1.27614e-20	1.03022	11.2097	5.99675e-06	0.371027	0.0875688
43294647	chr1:43294647:C:G	7.06365e-27	-9.89772e-11	-2.1671	3.5394e-07	-9.89772e-11	-2.37125
43295060	chr1:43295060:C:T	8.27481e-27	-9.89772e-11	-2.00884	4.24451e-07	-9.89772e-11	-2.18958
43295117	chr1:43295117:C:T	6.00264e-27	-9.89772e-11	-2.32986	3.59811e-07	-9.89772e-11	-2.3548
43295269	chr1:43295269:G:A	7.22792e-27	-9.89772e-11	-2.14411	3.57225e-07	-9.89772e-11	-2.36201
43295433	chr1:43295433:C:T	7.45135e-27	-9.89772e-11	-2.11366	3.64353e-07	-9.89772e-11	-2.34225
43295437	chr1:43295437:G:A	1.26692e-25	-9.89772e-11	0.719702	4.34679e-06	-9.89772e-11	0.136816
43295441	chr1:43295441:C:T	7.97939e-27	-9.89772e-11	-2.0452	9.20354e-07	-9.89772e-11	-1.41562
43295937	chr1:43295937:C:T	2.80369e-24	-9.89772e-11	3.81663	0.088576	-9.89772e-11	10.059
43295980	chr1:43295980:C:T	1.99703e-24	1.35053	2.12682	1.22676e-06	0.956436	-2.08468
43296277	chr1:43296277:C:T	6.44447e-27	-9.89772e-11	-2.25884	3.59876e-07	-9.89772e-11	-2.35462
43297111	chr1:43297111:T:A	1.49356e-26	-1.41831	-2.88865e-09	8.88528e-07	-1.45081	-2.88865e-09
43297286	chr1:43297286:C:T	6.65218e-27	-9.89772e-11	-2.22711	6.988e-07	-9.89772e-11	-1.69101
43297415	chr1:43297415:A:G	2.8053e-26	1.40544	-2.19341	5.09452e-07	0.368107	-2.37515
43297911	chr1:43297911:C:T	1.72162e-25	-9.89772e-11	1.02638	5.63976e-06	-9.89772e-11	0.397221
43298129	chr1:43298129:T:G	9.63183e-27	-9.89772e-11	-1.85699	4.42773e-07	-9.89772e-11	-2.14732
43298320	chr1:43298320:A:C	1.20255e-25	-9.89772e-11	0.667554	4.07462e-06	-9.89772e-11	0.0721556
43298413	chr1:43298413:G:C	7.35125e-25	0.974041	1.50394	6.32767e-07	0.329124	-2.1194
43298530	chr1:43298530:G:A	2.11798e-26	-1.06901	-2.88865e-09	1.11124e-06	-1.22714	-2.88865e-09
43298552	chr1:43298552:A:G	6.42177e-27	-9.89772e-11	-2.26237	6.21536e-07	-9.89772e-11	-1.80818
43299010	chr1:43299010:A:T	4.64446e-27	-0.311802	-2.27458	2.96143e-07	-0.397229	-2.1523
43299418	chr1:43299418:A:G	3.08998e-26	-0.122383	-0.568925	4.14565e-06	-0.432697	0.522136
43299848	chr1:43299848:A:G	6.72488e-19	-9.89772e-11	16.2044	3.99804e-07	-9.89772e-11	-2.2494
43299904	chr1:43299904:C:A	7.93573e-27	-9.89772e-11	-2.05068	4.01603e-07	-9.89772e-11	-2.24491
43300755	chr1:43300755:A:G	8.4498e-21	0.843589	10.984	2.68236e-06	0.174486	-0.520408
43301035	chr1:43301035:C:T	2.06639e-26	-9.89772e-11	-1.09367	1.10236e-06	-9.89772e-11	-1.23516
43301419	chr1:43301419:C:T	8.56263e-27	-9.89772e-11	-1.97465	1.13763e-05	-9.89772e-11	1.09891
43301451	chr1:43301451:G:A	6.12903e-27	-9.89772e-11	-2.30902	1.83466e-06	-9.89772e-11	-0.725761
43301467	chr1:43301467:G:A	5.6075e-27	-0.745903	-1.65205	1.26853e-07	-1.20297	-2.19437
43301609	chr1:43301609:C:T	8.96054e-27	-9.89772e-11	-1.92923	6.25685e-07	-9.89772e-11	-1.80153
43302076	chr1:43302076:A:G	3.33686e-25	-0.854218	2.54236	2.53388e-06	-0.622853	0.219983
43302101	chr1:43302101:G:T	7.32152e-27	-9.89772e-11	-2.13124	8.43068e-07	-9.89772e-11	-1.50333
43302170	chr1:43302170:A:G	1.26649e-26	-9.89772e-11	-1.58323	3.51505e-07	-9.89772e-11	-2.37815
43302189	chr1:43302189:A:G	7.97133e-27	-9.89772e-11	-2.04621	8.7385e-07	-9.89772e-11	-1.46747
43302496	chr1:43302496:C:T	1.09351e-26	-9.89772e-11	-1.73008	5.7449e-07	-9.89772e-11	-1.88689
43302743	chr1:43302743:C:T	5.77691e-27	-9.89772e-11	-2.36819	6.66215e-07	-9.89772e-11	-1.73876
43303811	chr1:43303811:G:T	7.49194e-27	-0.152402	-1.95583	5.75711e-07	0.214336	-2.09911
43304250	chr1:43304250:T:C	2.90656e-26	0.154711	-0.907214	2.592e-06	-0.42097	0.040778
43304847	chr1:43304847:C:G	1.50917e-26	-1.40792	-2.88865e-09	9.67871e-07	-1.36528	-2.88865e-09
43305021	chr1:43305021:C:T	6.72952e-27	-9.89772e-11	-2.21556	3.71201e-07	-9.89772e-11	-2.32363
43305345	chr1:43305345:TA:T	2.49693e-22	0.905255	7.40067	4.87413e-07	0.118857	-2.17012
43305648	chr1:43305648:T:C	1.8505e-26	-1.20402	-2.88865e-09	1.22064e-06	-1.13324	-2.88865e-09
43305989	chr1:43305989:G:A	3.70632e-22	1.06844	7.63246	5.27541e-07	0.249782	-2.22193
43306519	chr1:43306519:A:G	2.26586e-26	0.835882	-1.8374	1.36292e-06	0.0406144	-1.06361
43306994	chr1:43306994:G:A	2.03581e-26	-9.89772e-11	-1.10858	1.12656e-06	-9.89772e-11	-1.21345
43307392	chr1:43307392:G:A	8.09005e-27	-9.89772e-11	-2.03143	6.97127e-06	-9.89772e-11	0.609176
43307689	chr1:43307689:C:T	2.48227e-26	-9.89772e-11	-0.9103	7.54742e-07	-9.89772e-11	-1.614
43308345	chr1:43308345:A:G	6.1242e-27	-9.89772e-11	-2.30981	3.66488e-07	-9.89772e-11	-2.33641
43308382	chr1:43308382:G:A	6.06891e-27	-9.89772e-11	-2.31888	3.70096e-07	-9.89772e-11	-2.32661
43308397	chr1:43308397:TA:T	7.86262e-27	-9.89772e-11	-2.05994	3.52566e-07	-9.89772e-11	-2.37514
43308621	chr1:43308621:C:T	2.00041e-26	0.392384	-1.51851	1.33632e-06	-0.322256	-0.720445
43308677	chr1:43308677:G:A	1.13387e-26	-9.89772e-11	-1.69384	8.09044e-07	-9.89772e-11	-1.54452
43308766	chr1:43308766:G:A	1.23302e-26	0.477615	-2.08762	3.77535e-07	-0.238553	-2.06816
43309310	chr1:43309310:A:C	5.90173e-27	-9.89772e-11	-2.34681	4.68291e-07	-9.89772e-11	-2.09129
43309991	chr1:43309991:A:G	1.12821e-26	-9.89772e-11	-1.69884	5.19767e-07	-9.89772e-11	-1.987
43310340	chr1:43310340:C:T	9.1295e-27	-9.89772e-11	-1.91055	2.00324e-05	-9.89772e-11	1.66473
43310731	chr1:43310731:T:C	1.02211e-26	-9.89772e-11	-1.7976	3.28734e-05	-9.89772e-11	2.16004
43310876	chr1:43310876:T:A	1.17394e-26	-9.89772e-11	-1.65911	8.38338e-07	-9.89772e-11	-1.50896
43310886	chr1:43310886:C:T	1.21023e-26	-9.89772e-11	-1.62866	4.90367e-07	-9.89772e-11	-2.04522
43311022	chr1:43311022:C:T	1.18182e-26	-9.89772e-11	-1.65242	4.83205e-07	-9.89772e-11	-2.05993
43311292	chr1:43311292:T:A	1.12494e-26	-9.89772e-11	-1.70175	8.07305e-07	-9.89772e-11	-1.54667
43311300	chr1:43311300:T:G	1.20326e-26	-9.89772e-11	-1.63444	8.63482e-07	-9.89772e-11	-1.4794
43311729	chr1:43311729:G:C	6.92117e-27	-9.89772e-11	-2.18748	4.33032e-07	-9.89772e-11	-2.16957
43311896	chr1:43311896:G:C	8.51603e-27	-9.89772e-11	-1.98011	3.82299e-07	-9.89772e-11	-2.29417
43312181	chr1:43312181:C:T	5.82609e-25	-0.890712	3.13617	3.84624e-06	-0.649621	0.664095
43312184	chr1:43312184:C:T	2.23636e-27	-1.38651	-1.9307	1.82291e-07	-1.31457	-1.7202
43312797	chr1:43312797:ACAGATCAC:A	6.59832e-27	-9.89772e-11	-2.23524	3.75742e-07	-9.89772e-11	-2.31147
43312824	chr1:43312824:G:A	1.06045e-26	-9.89772e-11	-1.76078	7.69709e-07	-9.89772e-11	-1.59436
43313893	chr1:43313893:T:C	1.04196e-26	-0.0170197	-1.76135	6.8393e-07	-0.648326	-1.0642
43314150	chr1:43314150:A:G	1.9768e-12	-9.89772e-11	31.0982	4.45993e-07	-9.89772e-11	-2.14007
43314198	chr1:43314198:T:G	1.45769e-26	0.10155	-1.54417	1.22619e-06	-0.553693	-0.575018
43314264	chr1:43314264:G:A	2.13509e-26	-1.06096	-2.88865e-09	1.42674e-06	-0.977226	-2.88865e-09
43315116	chr1:43315116:C:T	1.75505e-26	-9.89772e-11	-1.25697	6.37762e-07	-9.89772e-11	-1.78241
43315192	chr1:43315192:C:T	1.38458e-26	-1.49408	-2.88865e-09	8.39704e-07	-1.50733	-2.88865e-09
43316395	chr1:43316395:G:A	1.22913e-26	-9.89772e-11	-1.61317	5.0432e-07	-9.89772e-11	-2.01717
43317163	chr1:43317163:C:T	6.71342e-27	-9.89772e-11	-2.21795	8.66439e-06	-9.89772e-11	0.8266
43317164	chr1:43317164:G:A	1.33081e-26	-9.89772e-11	-1.53369	1.00635e-06	-9.89772e-11	-1.32629
43317175	chr1:43317175:G:A	8.39831e-27	-0.10102	-1.89301	5.08172e-07	-0.708465	-1.30109
43317190	chr1:43317190:C:T	1.29651e-26	-9.89772e-11	-1.5598	6.8348e-07	-9.89772e-11	-1.71318
43317527	chr1:43317527:T:C	8.61913e-27	-9.89772e-11	-1.96808	6.10645e-07	-9.89772e-11	-1.82586
43317740	chr1:43317740:CAT:C	8.53035e-27	-9.89772e-11	-1.97843	5.62898e-07	-9.89772e-11	-1.90728
43318693	chr1:43318693:G:A	8.49666e-27	-9.89772e-11	-1.98239	5.60469e-07	-9.89772e-11	-1.9116
43319156	chr1:43319156:G:A	6.34218e-27	-9.89772e-11	-2.27484	3.54516e-07	-9.89772e-11	-2.36962
43319285	chr1:43319285:A:G	9.55019e-27	0.129744	-1.99524	6.90296e-07	-0.524273	-1.17898
43320664	chr1:43320664:G:A	5.47314e-25	-0.903506	3.08647	4.69883e-06	-0.733831	0.948522
43320680	chr1:43320680:A:G	8.46535e-26	1.41514	-1.09864	5.17728e-06	0.49344	-0.181781
43320820	chr1:43320820:A:C	1.08123e-26	-9.89772e-11	-1.74138	5.58183e-07	-9.89772e-11	-1.91569
43321370	chr1:43321370:C:T	6.18219e-27	-9.89772e-11	-2.30039	3.60671e-07	-9.89772e-11	-2.35241
43321766	chr1:43321766:A:G	5.10367e-27	-0.52622	-1.96588	3.76093e-07	-0.0352414	-2.2753
43322084	chr1:43322084:G:A	1.37196e-26	-9.89772e-11	-1.50323	7.24716e-07	-9.89772e-11	-1.6546
43322501	chr1:43322501:T:C	5.47072e-25	-0.81995	3.00247	3.85748e-06	-0.287297	0.30469
43322893	chr1:43322893:C:T	1.61367e-26	-9.89772e-11	-1.34097	6.16218e-07	-9.89772e-11	-1.81678
43323044	chr1:43323044:C:T	1.21231e-26	-9.89772e-11	-1.62694	2.2762e-06	-9.89772e-11	-0.510114
43323187	chr1:43323187:C:T	2.46755e-26	0.657195	-1.57344	1.4349e-06	-0.109487	-0.862037
43323242	chr1:43323242:A:T	1.69048e-07	-9.89772e-11	42.4547	3.69292e-07	-9.89772e-11	-2.32879
43324575	chr1:43324575:T:C	7.41987e-27	-9.89772e-11	-2.1179	4.17383e-07	-9.89772e-11	-2.20637
43325701	chr1:43325701:AG:A	1.80653e-26	-1.22806	-2.88865e-09	1.18609e-06	-1.16196	-2.88865e-09
43325772	chr1:43325772:C:T	6.07982e-27	-9.89772e-11	-2.31708	3.5716e-07	-9.89772e-11	-2.36219
43326859	chr1:43326859:T:C	1.55659e-08	-9.89772e-11	40.0696	4.09172e-07	-9.89772e-11	-2.22624
43327136	chr1:43327136:C:T	1.2869e-21	1.76137	8.18432	1.05962e-06	0.80155	-2.07626
43327417	chr1:43327417:G:C	3.95316e-26	-9.89772e-11	-0.444958	3.05461e-06	-9.89772e-11	-0.215968
43327543	chr1:43327543:G:A	1.21251e-24	-0.901076	3.87947	9.28393e-08	-1.42213	-2.28738
43327794	chr1:43327794:T:C	1.71055e-23	-9.89772e-11	5.6251	0.000558745	-9.89772e-11	4.99307
43328228	chr1:43328228:C:A	2.24931e-26	0.795912	-1.80477	1.02156e-06	0.00315983	-1.31445
43328964	chr1:43328964:AT:A	1.38346e-07	-9.89772e-11	42.2542	3.71051e-07	-9.89772e-11	-2.32404
43329398	chr1:43329398:G:A	6.49039e-27	-9.89772e-11	-2.25174	1.61754e-06	-9.89772e-11	-0.851715
43330286	chr1:43330286:C:T	1.16408e-26	-9.89772e-11	-1.66755	8.83967e-07	-9.89772e-11	-1.45596
43330631	chr1:43330631:C:T	1.89071e-26	-1.18252	-2.88865e-09	1.25796e-06	-1.10313	-2.88865e-09
43331309	chr1:43331309:G:A	7.67918e-27	-9.89772e-11	-2.08355	5.24418e-07	-9.89772e-11	-1.97809
43332563	chr1:43332563:G:T	4.89485e-26	-0.23129	-2.88865e-09	2.4724e-06	-0.427431	-2.88865e-09
43333253	chr1:43333253:G:A	7.26285e-27	-9.89772e-11	-2.13929	5.89042e-06	-9.89772e-11	0.440706
43333678	chr1:43333678:G:T	3.23412e-07	-9.89772e-11	43.1034	3.61286e-07	-9.89772e-11	-2.35071
43334019	chr1:43334019:G:A	3.65711e-26	-9.89772e-11	-0.522801	2.83251e-06	-9.89772e-11	-0.291459
43334330	chr1:43334330:C:T	2.5737e-26	0.678938	-1.55307	1.49387e-06	-0.0893777	-0.841872
43334576	chr1:43334576:G:T	1.06335e-26	-9.89772e-11	-1.75805	5.0434e-07	-9.89772e-11	-2.01713
43335114	chr1:43335114:G:A	7.17482e-25	-9.89772e-11	2.45369	2.45522e-05	-9.89772e-11	1.86818
43335263	chr1:43335263:A:G	1.54296e-26	-1.38577	-2.88865e-09	8.96151e-07	-1.44227	-2.88865e-09
43335383	chr1:43335383:C:T	3.34737e-07	-9.89772e-11	43.1378	3.68622e-07	-9.89772e-11	-2.3306
43335476	chr1:43335476:C:T	2.0081e-27	-1.0654	-2.35947	1.93536e-07	-1.00623	-1.96869
43335515	chr1:43335515:A:G	3.66145e-26	1.05679	-1.5784	2.43532e-06	0.219843	-0.662386
43337061	chr1:43337061:A:T	1.00713e-26	-9.89772e-11	-1.81237	4.83665e-07	-9.89772e-11	-2.05898
43337489	chr1:43337489:G:A	1.30063e-26	-9.89772e-11	-1.55662	1.98241e-06	-9.89772e-11	-0.648306
43337694	chr1:43337694:C:T	1.27413e-23	-9.89772e-11	5.33054	0.000427893	-9.89772e-11	4.72625
43337999	chr1:43337999:G:A	1.26934e-23	-9.89772e-11	5.32678	0.000425775	-9.89772e-11	4.72129
43338136	chr1:43338136:G:T	0.129086	-9.89772e-11	56.0005	3.50397e-07	-9.89772e-11	-2.38131
43338229	chr1:43338229:G:A	8.56847e-27	-9.89772e-11	-1.97397	6.12928e-07	-9.89772e-11	-1.82213
43338669	chr1:43338669:G:A	1.63515e-24	3.27743	-2.88865e-09	7.519e-05	2.9874	-2.88865e-09
43338997	chr1:43338997:G:T	1.50167e-27	-1.33416	-2.38133	0.196749	5.1959	5.66116
43339422	chr1:43339422:T:C	6.14493e-27	-9.89772e-11	-2.30643	3.59179e-07	-9.89772e-11	-2.35656
43339569	chr1:43339569:A:G	1.56583e-27	-1.29266	-2.38098	0.234417	5.4408	5.59144
43339786	chr1:43339786:C:T	5.84109e-27	-9.89772e-11	-2.35714	3.51547e-07	-9.89772e-11	-2.37803
43340609	chr1:43340609:C:T	5.77778e-27	-9.89772e-11	-2.36804	5.38773e-07	-9.89772e-11	-1.95108
43341404	chr1:43341404:C:T	2.01077e-26	0.829138	-1.95009	1.04944e-06	0.0306794	-1.31504
43341868	chr1:43341868:C:T	3.0929e-26	0.7307	-1.42107	1.86565e-06	-0.0484476	-0.660564
43342129	chr1:43342129:G:A	1.05038e-26	-9.89772e-11	-1.77033	5.3509e-07	-9.89772e-11	-1.95794
43342141	chr1:43342141:C:T	1.03081e-26	-9.89772e-11	-1.78913	1.72424e-06	-9.89772e-11	-0.787833
43342386	chr1:43342386:C:T	1.37494e-26	-9.89772e-11	-1.50107	2.12581e-06	-9.89772e-11	-0.578467
43342618	chr1:43342618:G:A	5.98625e-27	-9.89772e-11	-2.3326	3.55256e-07	-9.89772e-11	-2.36754
43343049	chr1:43343049:A:T	7.30352e-27	-9.89772e-11	-2.1337	5.15363e-07	-9.89772e-11	-1.99551
43344346	chr1:43344346:G:A	6.49701e-27	-9.89772e-11	-2.25072	6.83915e-07	-9.89772e-11	-1.71254
43345394	chr1:43345394:T:A	9.59086e-27	-9.89772e-11	-1.86125	5.9823e-07	-9.89772e-11	-1.8464
43345734	chr1:43345734:G:A	2.28719e-26	0.912841	-1.90499	1.8043e-06	0.105799	-0.848248
43346404	chr1:43346404:G:A	1.70829e-26	0.942482	-2.22647	7.33165e-07	0.121972	-1.76498
43347033	chr1:43347033:T:C	1.14857e-26	-9.89772e-11	-1.68096	5.83579e-07	-9.89772e-11	-1.8712
43348193	chr1:43348193:C:T	1.21197e-26	-9.89772e-11	-1.62723	5.99108e-07	-9.89772e-11	-1.84494
43348454	chr1:43348454:T:C	1.57011e-26	-9.89772e-11	-1.36833	1.21973e-06	-9.89772e-11	-1.134
43348662	chr1:43348662:G:A	1.04568e-26	-9.89772e-11	-1.77481	4.46687e-07	-9.89772e-11	-2.13852
43348782	chr1:43348782:T:C	1.08475e-26	-9.89772e-11	-1.73813	1.48053e-06	-9.89772e-11	-0.94022
43348833	chr1:43348833:C:T	7.81872e-27	-9.89772e-11	-2.06554	5.40173e-07	-9.89772e-11	-1.94849
43349193	chr1:43349193:T:C	2.31704e-26	0.751992	-1.73118	1.23489e-06	-0.0344007	-1.08724
43350366	chr1:43350366:C:G	6.23101e-27	-9.89772e-11	-2.29252	3.61746e-07	-9.89772e-11	-2.34944
43351682	chr1:43351682:A:G	1.60251e-26	-1.3479	-2.88865e-09	1.0624e-06	-1.27209	-2.88865e-09
43352306	chr1:43352306:G:A	1.13709e-26	-9.89772e-11	-1.691	5.28397e-07	-9.89772e-11	-1.97053
43353373	chr1:43353373:C:T	6.7208e-27	-9.89772e-11	-2.21685	3.91512e-07	-9.89772e-11	-2.27036
43353434	chr1:43353434:C:T	1.37198e-26	-1.50322	-2.88865e-09	8.3693e-07	-1.51064	-2.88865e-09
43353826	chr1:43353826:G:A	6.05964e-27	-9.89772e-11	-2.32041	3.83084e-07	-9.89772e-11	-2.29212
43354522	chr1:43354522:G:A	1.73759e-26	-1.26697	-2.88865e-09	1.16969e-06	-1.17588	-2.88865e-09
43355555	chr1:43355555:T:G	1.09203e-26	-9.89772e-11	-1.73144	1.51265e-06	-9.89772e-11	-0.918756
43356070	chr1:43356070:C:T	7.8863e-27	-9.89772e-11	-2.05693	8.86787e-07	-9.89772e-11	-1.45277
43356185	chr1:43356185:C:T	1.41165e-26	0.794229	-2.26894	5.95203e-07	0.00211214	-1.85359
43356717	chr1:43356717:A:G	0.303771	-9.89772e-11	56.8563	3.50509e-07	-9.89772e-11	-2.38099
43356993	chr1:43356993:T:C	1.40567e-25	-1.10571	1.92933	1.26227e-06	-0.674137	-0.42557
43356994	chr1:43356994:G:C	1.64669e-25	-1.10921	2.09109	1.40369e-06	-0.679343	-0.314173
43357417	chr1:43357417:T:C	1.38883e-26	-1.49101	-2.88865e-09	8.63141e-07	-1.4798	-2.88865e-09
43357847	chr1:43357847:C:A	1.25142e-26	-9.89772e-11	-1.59519	6.21594e-07	-9.89772e-11	-1.80809
43358418	chr1:43358418:C:T	1.51741e-26	-1.40247	-2.88865e-09	3.27904e-05	2.15751	-2.88865e-09
43359194	chr1:43359194:C:T	1.33244e-27	-1.48762	-2.34742	0.0174503	3.78549	4.64899
43359456	chr1:43359456:C:T	8.01496e-27	-9.89772e-11	-2.04075	5.89814e-07	-9.89772e-11	-1.86057
43359748	chr1:43359748:G:A	5.97962e-27	-9.89772e-11	-2.3337	4.74167e-07	-9.89772e-11	-2.07882
43359888	chr1:43359888:T:C	1.16608e-26	-9.89772e-11	-1.66583	5.85535e-07	-9.89772e-11	-1.86785
43359973	chr1:43359973:T:C	3.68466e-26	1.05735	-1.57265	4.1142e-06	0.224378	-0.142556
43360118	chr1:43360118:G:A	1.40401e-26	-9.89772e-11	-1.48014	1.36645e-06	-9.89772e-11	-1.02041
43360428	chr1:43360428:A:G	7.59749e-27	0.284456	-2.3787	3.65707e-07	0.0426982	-2.38124
43360448	chr1:43360448:G:A	7.20073e-27	-9.89772e-11	-2.14788	9.09139e-07	-9.89772e-11	-1.42788
43360628	chr1:43360628:A:G	1.38981e-26	-9.89772e-11	-1.49031	1.0612e-06	-9.89772e-11	-1.27322
43361424	chr1:43361424:C:T	1.07896e-26	-9.89772e-11	-1.74348	1.48583e-06	-9.89772e-11	-0.936649
43361519	chr1:43361519:C:A	1.67978e-27	-1.24857	-2.35482	8.86311e-08	-1.37548	-2.38042
43362093	chr1:43362093:G:C	1.34082e-26	-9.89772e-11	-1.52619	6.57808e-07	-9.89772e-11	-1.75146
43362409	chr1:43362409:T:G	0.23073	-9.89772e-11	56.5812	3.50882e-07	-9.89772e-11	-2.37993
43365539	chr1:43365539:A:G	1.50326e-26	-1.41184	-2.88865e-09	9.01905e-07	-1.43587	-2.88865e-09
43365557	chr1:43365557:G:A	8.33354e-27	-9.89772e-11	-2.00177	6.0459e-07	-9.89772e-11	-1.83583
43365597	chr1:43365597:C:T	7.43652e-27	-9.89772e-11	-2.11566	9.5585e-07	-9.89772e-11	-1.37778
43365847	chr1:43365847:T:A	1.71355e-27	-1.2395	-2.344	8.91099e-08	-1.3692	-2.38131
43366414	chr1:43366414:G:A	0.336412	-9.89772e-11	56.9583	3.5045e-07	-9.89772e-11	-2.38116
43367056	chr1:43367056:G:A	7.43725e-27	-9.89772e-11	-2.11556	9.56334e-07	-9.89772e-11	-1.37727
43367735	chr1:43367735:G:C	4.47937e-26	-0.319991	-2.88865e-09	2.42256e-06	-0.447798	-2.88865e-09
43367983	chr1:43367983:C:T	1.32408e-26	-9.89772e-11	-1.53876	5.88372e-07	-9.89772e-11	-1.86302
43368189	chr1:43368189:C:T	5.70386e-27	-9.89772e-11	-2.38092	3.50444e-07	-9.89772e-11	-2.38117
43368307	chr1:43368307:G:A	5.97663e-27	-9.89772e-11	-2.3342	3.96453e-07	-9.89772e-11	-2.25782
43369327	chr1:43369327:A:G	1.63275e-26	0.856585	-2.18579	7.99681e-07	0.0447581	-1.60092
43369736	chr1:43369736:G:A	6.86424e-27	-9.89772e-11	-2.19573	4.00249e-07	-9.89772e-11	-2.24829
43369880	chr1:43369880:A:T	2.41255e-26	-9.89772e-11	-0.938789	7.92441e-07	-9.89772e-11	-1.56526
43370309	chr1:43370309:C:G	1.40417e-25	0.822557	-2.88865e-09	6.70658e-06	0.570468	-2.88865e-09
43370338	chr1:43370338:A:G	1.36193e-25	0.792013	-2.88865e-09	6.51682e-06	0.541765	-2.88865e-09
43370407	chr1:43370407:C:T	1.60094e-26	-1.34889	-2.88865e-09	9.29835e-05	3.1998	-2.88865e-09
43371257	chr1:43371257:T:C	1.45525e-26	0.851973	-2.29627	5.88172e-07	0.047745	-1.9111
43371989	chr1:43371989:T:C	1.59829e-26	-1.35054	-2.88865e-09	9.21547e-05	3.19085	-2.88865e-09
43372248	chr1:43372248:AAGGACACTTTCT:A	1.03364e-26	-9.89772e-11	-1.78638	1.3784e-06	-9.89772e-11	-1.0117
43372250	chr1:43372250:G:A	1.07045e-26	-9.89772e-11	-1.7514	5.26607e-07	-9.89772e-11	-1.97392
43372605	chr1:43372605:T:A	1.40707e-26	-9.89772e-11	-1.47796	1.37066e-06	-9.89772e-11	-1.01733
43373093	chr1:43373093:C:G	6.00836e-27	-9.89772e-11	-2.32891	3.54502e-07	-9.89772e-11	-2.36966
43373551	chr1:43373551:T:C	1.50776e-26	-9.89772e-11	-1.40885	1.49122e-06	-9.89772e-11	-0.933025
43373782	chr1:43373782:C:T	1.40841e-26	-9.89772e-11	-1.47702	1.39331e-06	-9.89772e-11	-1.00094
43374139	chr1:43374139:A:C	1.44451e-26	-1.4517	-2.88865e-09	9.1955e-07	-1.41649	-2.88865e-09
43374394	chr1:43374394:T:C	1.83531e-26	0.257255	-1.46952	1.07769e-06	0.895611	-2.15341
43375311	chr1:43375311:C:T	7.06405e-17	-0.610655	21.4695	0.0620346	7.77788	1.92494
43376073	chr1:43376073:T:C	1.40136e-26	0.898616	-2.38065	4.17261e-07	0.0926202	-2.29928
43376325	chr1:43376325:G:A	7.62969e-27	-9.89772e-11	-2.09001	1.00372e-06	-9.89772e-11	-1.32891
43376958	chr1:43376958:G:A	1.73311e-26	0.640846	-1.9104	8.8191e-07	-0.119886	-1.3384
43377329	chr1:43377329:C:T	1.78876e-26	0.593782	-1.83173	1.2317e-06	-0.160452	-0.963774
43377362	chr1:43377362:C:T	2.7203e-26	-9.89772e-11	-0.818734	5.7063e-05	-9.89772e-11	2.71153
43377395	chr1:43377395:C:G	2.14103e-26	-9.89772e-11	-1.05819	1.02691e-06	-9.89772e-11	-1.30607
43377867	chr1:43377867:T:C	1.71702e-26	0.236527	-1.51541	1.02354e-06	0.872512	-2.18187
43377931	chr1:43377931:G:T	1.37933e-27	-1.44449	-2.35596	0.222235	4.27589	6.70298
43377978	chr1:43377978:T:C	1.77249e-26	0.292023	-1.53911	1.08897e-06	0.936968	-2.18436
43378261	chr1:43378261:T:C	9.33904e-27	-9.89772e-11	-1.88786	1.34108e-06	-9.89772e-11	-1.03914
43378422	chr1:43378422:G:A	1.39268e-26	-1.48824	-2.88865e-09	8.69042e-07	-1.47298	-2.88865e-09
43378497	chr1:43378497:G:A	1.19137e-26	0.733427	-2.3778	3.50647e-07	-0.039308	-2.34129
43378597	chr1:43378597:A:C	1.70716e-26	-1.28464	-2.88865e-09	9.93773e-07	-1.33887	-2.88865e-09
43378931	chr1:43378931:T:C	1.03026e-24	-1.19982	4.01533	5.78554e-06	-0.81052	1.23326
43379390	chr1:43379390:G:A	1.37861e-26	-9.89772e-11	-1.4984	1.33936e-06	-9.89772e-11	-1.04043
43379987	chr1:43379987:A:G	2.13832e-26	0.770255	-1.82971	1.39979e-06	-0.0200666	-0.976232
43380866	chr1:43380866:G:C	1.3894e-26	-1.4906	-2.88865e-09	8.45994e-07	-1.49986	-2.88865e-09
43381420	chr1:43381420:C:T	1.57092e-24	-9.89772e-11	3.23736	3.3121e-06	-9.89772e-11	-0.135039
43381456	chr1:43381456:G:C	7.75561e-27	-9.89772e-11	-2.07364	5.53736e-07	-9.89772e-11	-1.92369
43382509	chr1:43382509:T:C	1.66081e-26	-1.31217	-2.88865e-09	0.000111887	3.38487	-2.88865e-09
43382692	chr1:43382692:C:T	1.39021e-26	-1.49002	-2.88865e-09	8.65974e-07	-1.47652	-2.88865e-09
43383031	chr1:43383031:A:C	7.90481e-27	-9.89772e-11	-2.05459	5.61011e-07	-9.89772e-11	-1.91064
43383037	chr1:43383037:T:C	5.93993e-27	-9.89772e-11	-2.34036	3.5368e-07	-9.89772e-11	-2.37199
43383463	chr1:43383463:G:A	5.87534e-27	-9.89772e-11	-2.3513	3.50511e-07	-9.89772e-11	-2.38099
43383464	chr1:43383464:T:G	5.87534e-27	-9.89772e-11	-2.3513	3.50511e-07	-9.89772e-11	-2.38099
43384246	chr1:43384246:A:G	5.10945e-27	-1.27762	-1.21335	0.000143509	4.5742	-0.940426
43384802	chr1:43384802:A:G	2.06682e-26	0.976671	-2.07013	9.75594e-07	0.153842	-1.51117
43386126	chr1:43386126:G:A	1.59168e-27	-1.3318	-2.32548	1.12148e-07	-1.23804	-2.28252
43387322	chr1:43387322:G:T	5.97936e-27	-9.89772e-11	-2.33375	3.55184e-07	-9.89772e-11	-2.36774
43387789	chr1:43387789:C:G	5.96718e-27	-9.89772e-11	-2.33578	4.75554e-07	-9.89772e-11	-2.0759
43387800	chr1:43387800:G:A	2.42512e-26	-9.89772e-11	-0.933594	4.57897e-05	-9.89772e-11	2.49144
43388641	chr1:43388641:CT:C	7.07873e-27	-9.89772e-11	-2.16496	4.95651e-07	-9.89772e-11	-2.0345
43388718	chr1:43388718:C:T	1.47922e-27	-1.39671	-2.33384	1.02154e-07	-1.32006	-2.29384
43389304	chr1:43389304:A:C	6.06946e-27	-9.89772e-11	-2.31879	3.67921e-07	-9.89772e-11	-2.33251
43389819	chr1:43389819:C:T	1.84786e-26	-1.20545	-2.88865e-09	1.23038e-06	-1.1253	-2.88865e-09
43389875	chr1:43389875:A:G	3.66211e-26	1.04802	-1.56945	2.55664e-06	0.202957	-0.596884
43389907	chr1:43389907:G:C	4.32912e-25	-1.06624	3.01471	3.59099e-06	-0.618105	0.563911
43389955	chr1:43389955:G:C	1.36359e-26	-1.50935	-2.88865e-09	8.4646e-07	-1.49931	-2.88865e-09
43390239	chr1:43390239:C:T	3.46526e-26	0.966201	-1.54289	2.51734e-06	0.136614	-0.546034
43390341	chr1:43390341:T:C	7.19519e-27	-9.89772e-11	-2.14865	5.08399e-07	-9.89772e-11	-2.00911
43390636	chr1:43390636:C:G	2.42512e-26	-9.89772e-11	-0.933594	4.57897e-05	-9.89772e-11	2.49144
43391050	chr1:43391050:C:T	5.96416e-27	-9.89772e-11	-2.33629	4.75636e-07	-9.89772e-11	-2.07572
43391429	chr1:43391429:G:A	3.87242e-25	-1.05468	2.89167	3.31361e-06	-0.602578	0.467993
43391607	chr1:43391607:C:G	1.63793e-25	-9.89772e-11	0.976543	3.88545e-06	-9.89772e-11	0.024617
43392296	chr1:43392296:G:A	6.68263e-27	-9.89772e-11	-2.22255	4.61775e-07	-9.89772e-11	-2.1053
43392626	chr1:43392626:G:A	6.0294e-27	-9.89772e-11	-2.32541	3.57055e-07	-9.89772e-11	-2.36249
43392704	chr1:43392704:T:C	6.81224e-27	-9.89772e-11	-2.20334	4.74454e-07	-9.89772e-11	-2.07821
43392715	chr1:43392715:A:G	7.94619e-27	-9.89772e-11	-2.04937	2.71436e-06	-9.89772e-11	-0.334065
43392966	chr1:43392966:A:G	1.3917e-26	0.693706	-2.18265	5.36634e-07	-0.131451	-1.82361
43393266	chr1:43393266:T:A	1.3448e-25	-1.11251	1.89186	2.72091e-06	-0.684354	0.352699
43393336	chr1:43393336:C:G	7.43833e-25	2.48976	-2.88865e-09	3.71604e-05	2.28262	-2.88865e-09
43393439	chr1:43393439:T:C	6.03335e-27	-9.89772e-11	-2.32476	3.572e-07	-9.89772e-11	-2.36208
43393556	chr1:43393556:C:T	2.20218e-27	-1.23748	-2.09513	0.000224864	4.99632	-0.913442
43393997	chr1:43393997:C:T	1.00587e-25	0.488968	-2.88865e-09	5.26441e-06	0.328348	-2.88865e-09
43394054	chr1:43394054:A:G	7.18785e-27	-9.89772e-11	-2.14967	5.07225e-07	-9.89772e-11	-2.01142
43394319	chr1:43394319:G:A	9.13152e-27	-9.89772e-11	-1.91033	4.79881e-07	-9.89772e-11	-2.06684
43394334	chr1:43394334:G:A	2.34784e-26	-0.965979	-2.88865e-09	1.34804e-06	-1.03397	-2.88865e-09
43394688	chr1:43394688:C:G	4.28711e-27	-1.40963	-1.25682	5.79254e-07	-1.391	-0.487632
43395136	chr1:43395136:A:C	6.93204e-27	-9.89772e-11	-2.18591	4.83996e-07	-9.89772e-11	-2.0583
43395415	chr1:43395415:T:G	1.64358e-26	-1.3226	-2.88865e-09	1.05835e-06	-1.27591	-2.88865e-09
43396130	chr1:43396130:C:T	6.96005e-27	-9.89772e-11	-2.18187	4.05157e-07	-9.89772e-11	-2.2361
43396487	chr1:43396487:A:G	6.78868e-26	1.31567	-1.21989	0.000405207	2.95027	1.72151
43396578	chr1:43396578:C:T	6.08185e-27	-9.89772e-11	-2.31675	4.53041e-07	-9.89772e-11	-2.12439
43397254	chr1:43397254:C:T	5.7084e-27	-9.89772e-11	-2.38012	3.56171e-07	-9.89772e-11	-2.36496
43397394	chr1:43397394:C:G	1.67943e-26	-9.89772e-11	-1.30102	5.10837e-06	-9.89772e-11	0.298258
43397818	chr1:43397818:T:C	1.58212e-25	-9.89772e-11	0.941875	3.62378e-06	-9.89772e-11	-0.0451039
43397824	chr1:43397824:C:T	1.75025e-26	0.841459	-2.10117	8.01346e-07	-0.0155944	-1.53849
43398186	chr1:43398186:G:A	1.92175e-26	0.734429	-1.90067	1.0965e-06	-0.103257	-1.13724
43398259	chr1:43398259:A:G	6.01789e-27	-9.89772e-11	-2.32732	3.5675e-07	-9.89772e-11	-2.36334
43399015	chr1:43399015:A:G	7.62947e-27	-9.89772e-11	-2.09004	9.04301e-07	-9.89772e-11	-1.43321
43399016	chr1:43399016:G:C	7.58483e-27	-9.89772e-11	-2.09591	8.95607e-07	-9.89772e-11	-1.44288
43399295	chr1:43399295:C:T	9.94642e-27	-0.0163678	-1.80848	4.25574e-07	-0.251313	-1.93563
43399387	chr1:43399387:G:T	8.99973e-27	-9.89772e-11	-1.92487	7.9481e-07	-9.89772e-11	-1.56227
43400643	chr1:43400643:G:A	1.95444e-25	-9.89772e-11	1.15321	4.25751e-06	-9.89772e-11	0.116063
43401525	chr1:43401525:C:T	8.11931e-20	-9.89772e-11	14.0903	3.50674e-07	-9.89772e-11	-2.38052
43401958	chr1:43401958:A:G	8.9292e-27	-9.89772e-11	-1.93273	7.07435e-07	-9.89772e-11	-1.67873
43402839	chr1:43402839:C:T	8.1014e-27	-9.89772e-11	-2.03002	2.60414e-06	-9.89772e-11	-0.375517
43404012	chr1:43404012:C:T	6.01999e-27	-9.89772e-11	-2.32697	3.5674e-07	-9.89772e-11	-2.36337
43404029	chr1:43404029:G:A	1.53769e-26	-1.3892	-2.88865e-09	3.46549e-05	2.21282	-2.88865e-09
43404723	chr1:43404723:T:C	1.69248e-16	-9.89772e-11	21.7326	3.51465e-07	-9.89772e-11	-2.37827
43404984	chr1:43404984:G:A	1.40863e-26	-1.47686	-2.88865e-09	8.5036e-07	-1.49472	-2.88865e-09
43405033	chr1:43405033:C:T	1.96493e-25	-9.89772e-11	1.15857	4.25284e-06	-9.89772e-11	0.114965
43405602	chr1:43405602:T:G	1.43254e-26	0.875603	-2.33563	3.60846e-07	0.0279188	-2.37985
43405901	chr1:43405901:G:A	1.53865e-26	-1.38857	-2.88865e-09	9.8008e-07	-1.35274	-2.88865e-09
43405921	chr1:43405921:G:T	2.41711e-26	-9.89772e-11	-0.936903	7.90387e-07	-9.89772e-11	-1.56785
43405952	chr1:43405952:A:G	2.33267e-26	0.85824	-1.8307	1.36143e-06	0.00250606	-1.02659
43406248	chr1:43406248:C:T	7.12071e-27	-9.89772e-11	-2.15905	4.9808e-07	-9.89772e-11	-2.02962
43406396	chr1:43406396:C:T	1.49929e-26	0.787129	-2.20161	5.69748e-07	-0.0480225	-1.84716
43406818	chr1:43406818:A:G	6.75988e-27	-9.89772e-11	-2.21105	4.68746e-07	-9.89772e-11	-2.09031
43407167	chr1:43407167:G:A	6.69015e-27	-9.89772e-11	-2.22142	4.62519e-07	-9.89772e-11	-2.10369
43407703	chr1:43407703:G:A	1.9845e-26	0.672307	-1.80641	1.21955e-06	-0.144892	-0.989246
43407812	chr1:43407812:G:A	1.56965e-26	0.860962	-2.22959	5.83392e-07	0.0214371	-1.89295
43407994	chr1:43407994:G:A	5.83842e-27	-9.89772e-11	-2.3576	3.52408e-07	-9.89772e-11	-2.37559
43408531	chr1:43408531:A:G	1.53934e-26	0.793253	-2.18138	5.93469e-07	-0.0429389	-1.81145
43408678	chr1:43408678:A:G	6.76491e-27	-9.89772e-11	-2.21031	4.69112e-07	-9.89772e-11	-2.08954
43408855	chr1:43408855:G:A	5.72203e-27	-9.89772e-11	-2.37774	3.73877e-07	-9.89772e-11	-2.31645
43409964	chr1:43409964:G:C	8.61272e-27	-9.89772e-11	-1.96882	4.59976e-07	-9.89772e-11	-2.1092
43410023	chr1:43410023:A:G	5.74535e-27	-9.89772e-11	-2.37367	3.61904e-07	-9.89772e-11	-2.349
43410148	chr1:43410148:T:C	2.52213e-26	0.927906	-1.82228	1.29619e-06	0.0636249	-1.13681
43410590	chr1:43410590:A:G	2.18782e-26	-1.03657	-2.88865e-09	1.23094e-06	-1.12484	-2.88865e-09
43410634	chr1:43410634:C:T	1.20815e-25	0.672205	-2.88865e-09	9.30354e-06	0.897774	-2.88865e-09
43410934	chr1:43410934:T:C	6.02681e-27	-9.89772e-11	-2.32584	3.56965e-07	-9.89772e-11	-2.36274
43411593	chr1:43411593:T:C	8.47774e-27	-9.89772e-11	-1.98462	4.58102e-07	-9.89772e-11	-2.11328
43412030	chr1:43412030:A:G	2.15539e-26	0.765964	-1.81747	1.2957e-06	-0.0702747	-1.00329
43412335	chr1:43412335:G:A	6.21621e-26	-9.89772e-11	0.00768635	7.45279e-06	-9.89772e-11	0.675967
43412830	chr1:43412830:T:C	5.96858e-27	-9.89772e-11	-2.33555	3.95403e-07	-9.89772e-11	-2.26047
43413045	chr1:43413045:T:C	5.70859e-27	-9.89772e-11	-2.38009	3.56203e-07	-9.89772e-11	-2.36488
43413129	chr1:43413129:C:T	1.45599e-26	0.739065	-2.18285	5.66764e-07	-0.0859275	-1.81451
43413234	chr1:43413234:T:C	4.67219e-26	0.0746255	-0.352471	7.47835e-07	0.612944	-2.23614
43413336	chr1:43413336:A:G	1.57081e-26	-1.36788	-2.88865e-09	8.20871e-05	3.07516	-2.88865e-09
43413340	chr1:43413340:T:C	2.30062e-26	0.838404	-1.8247	1.35461e-06	-0.0129135	-1.01619
43413598	chr1:43413598:A:G	6.02488e-27	-9.89772e-11	-2.32616	3.5693e-07	-9.89772e-11	-2.36284
43413737	chr1:43413737:G:C	8.67346e-27	-9.89772e-11	-1.96179	4.62605e-07	-9.89772e-11	-2.1035
43413821	chr1:43413821:G:A	1.59703e-26	-1.35133	-2.88865e-09	9.06152e-05	3.174	-2.88865e-09
43414117	chr1:43414117:A:G	1.71382e-26	-1.28075	-2.88865e-09	1.00076e-06	-1.33186	-2.88865e-09
43414317	chr1:43414317:G:A	6.76336e-27	-9.89772e-11	-2.21054	4.69106e-07	-9.89772e-11	-2.08955
43414425	chr1:43414425:A:T	5.23723e-27	-0.193335	-2.27293	1.61726e-07	-0.773167	-2.38131
43414426	chr1:43414426:A:T	6.78439e-27	-9.89772e-11	-2.20744	4.44338e-07	-9.89772e-11	-2.14379
43414453	chr1:43414453:A:G	2.51372e-26	0.92034	-1.81805	1.46929e-06	0.0533916	-1.00123
43414500	chr1:43414500:C:A	8.80771e-27	-9.89772e-11	-1.94643	7.72067e-07	-9.89772e-11	-1.59131
43414611	chr1:43414611:A:C	5.97768e-27	-9.89772e-11	-2.33403	3.55344e-07	-9.89772e-11	-2.36729
43414899	chr1:43414899:C:T	6.81893e-27	-9.89772e-11	-2.20236	2.12348e-06	-9.89772e-11	-0.579566
43415506	chr1:43415506:C:G	5.49351e-20	-9.89772e-11	13.6996	3.52619e-07	-9.89772e-11	-2.37499
43416270	chr1:43416270:A:G	1.46653e-25	-1.10428	1.97029	3.0531e-06	-0.666224	0.44976
43416314	chr1:43416314:G:T	6.02013e-27	-9.89772e-11	-2.32695	3.56747e-07	-9.89772e-11	-2.36335
43416328	chr1:43416328:G:A	1.72682e-27	-1.2096	-2.36618	0.0210397	5.57648	3.04507
43416433	chr1:43416433:T:G	7.08885e-27	-9.89772e-11	-2.16354	4.98235e-07	-9.89772e-11	-2.0293
43416450	chr1:43416450:G:A	6.02013e-27	-9.89772e-11	-2.32695	3.56747e-07	-9.89772e-11	-2.36335
43417215	chr1:43417215:G:A	6.75587e-27	-9.89772e-11	-2.21165	4.68383e-07	-9.89772e-11	-2.09109
43418131	chr1:43418131:G:T	7.50678e-27	-9.89772e-11	-2.10625	4.25866e-07	-9.89772e-11	-2.18625
43418244	chr1:43418244:G:A	2.14185e-26	0.944888	-2.00269	1.04093e-06	0.076129	-1.36863
43418358	chr1:43418358:T:G	6.07651e-27	-9.89772e-11	-2.31763	4.53947e-07	-9.89772e-11	-2.1224
43419168	chr1:43419168:A:C	7.77229e-26	-0.136128	0.367219	5.6751e-07	0.367478	-2.2666
43419187	chr1:43419187:G:A	3.14935e-26	0.975311	-1.64759	2.92846e-06	1.64495	-1.90309
43420007	chr1:43420007:G:A	6.20549e-27	-9.89772e-11	-2.29663	3.63042e-07	-9.89772e-11	-2.34586
43420012	chr1:43420012:C:A	6.75587e-27	-9.89772e-11	-2.21165	4.68383e-07	-9.89772e-11	-2.09109
43420046	chr1:43420046:G:T	1.47563e-27	-1.42671	-2.30627	0.00073327	4.08985	1.17504
43420650	chr1:43420650:A:G	1.99716e-26	0.770538	-1.89828	1.14851e-06	-0.0667195	-1.12744
43420679	chr1:43420679:C:T	6.05832e-27	-9.89772e-11	-2.32063	3.58156e-07	-9.89772e-11	-2.35941
43420735	chr1:43420735:C:T	9.86707e-27	-9.89772e-11	-1.83286	1.06359e-05	-9.89772e-11	1.03162
43421079	chr1:43421079:C:T	6.25942e-27	-9.89772e-11	-2.28797	4.14612e-07	-9.89772e-11	-2.21303
43421475	chr1:43421475:G:A	1.79842e-26	0.998556	-2.23112	6.35047e-07	0.124189	-1.91087
43421614	chr1:43421614:C:T	6.05832e-27	-9.89772e-11	-2.32063	3.58156e-07	-9.89772e-11	-2.35941
43421700	chr1:43421700:G:A	6.7472e-27	-9.89772e-11	-2.21293	4.67609e-07	-9.89772e-11	-2.09274
43422931	chr1:43422931:G:A	2.06734e-26	0.747569	-1.84078	1.23483e-06	-0.0845476	-1.03714
43423042	chr1:43423042:T:C	7.12721e-27	-9.89772e-11	-2.15814	5.01655e-07	-9.89772e-11	-2.02246
43423053	chr1:43423053:C:T	1.42508e-26	-1.46525	-2.88865e-09	8.57436e-07	-1.48643	-2.88865e-09
43423996	chr1:43423996:C:T	2.42482e-26	-9.89772e-11	-0.933718	1.79955e-06	-9.89772e-11	-0.745086
43424190	chr1:43424190:T:G	6.10772e-27	-9.89772e-11	-2.31251	3.60018e-07	-9.89772e-11	-2.35422
43425140	chr1:43425140:G:A	7.87636e-26	0.244391	-2.88865e-09	4.20049e-06	0.102579	-2.88865e-09
43425261	chr1:43425261:C:A	2.24849e-25	-9.89772e-11	1.29337	4.7612e-06	-9.89772e-11	0.227878
43425664	chr1:43425664:C:T	6.40511e-27	-9.89772e-11	-2.26496	4.24077e-07	-9.89772e-11	-2.19046
43425958	chr1:43425958:G:A	8.7114e-27	-9.89772e-11	-1.95743	7.60642e-07	-9.89772e-11	-1.60621
43426268	chr1:43426268:G:A	1.40506e-26	-1.4794	-2.88865e-09	8.45646e-07	-1.50028	-2.88865e-09
43426313	chr1:43426313:G:A	7.52109e-27	-9.89772e-11	-2.10435	4.26835e-07	-9.89772e-11	-2.18398
43426518	chr1:43426518:G:A	2.43162e-26	0.984855	-1.91577	1.15066e-06	0.109327	-1.30161
43427429	chr1:43427429:T:C	6.40689e-27	-9.89772e-11	-2.26469	4.24232e-07	-9.89772e-11	-2.1901
43428371	chr1:43428371:T:C	6.03216e-27	-9.89772e-11	-2.32495	3.57572e-07	-9.89772e-11	-2.36104
43428627	chr1:43428627:G:A	6.83161e-27	-9.89772e-11	-2.2005	4.76246e-07	-9.89772e-11	-2.07444
43429119	chr1:43429119:A:G	2.18044e-16	-9.89772e-11	21.9859	3.50763e-07	-9.89772e-11	-2.38027
43429897	chr1:43429897:G:A	1.36177e-26	-1.51069	-2.88865e-09	8.39012e-07	-1.50815	-2.88865e-09
43429947	chr1:43429947:G:A	6.95892e-27	-9.89772e-11	-2.18204	3.70588e-07	-9.89772e-11	-2.32529
43430716	chr1:43430716:G:A	5.90771e-27	-9.89772e-11	-2.3458	3.59446e-07	-9.89772e-11	-2.35581
43431169	chr1:43431169:G:T	6.18033e-27	-9.89772e-11	-2.30069	4.43247e-07	-9.89772e-11	-2.14625
43431581	chr1:43431581:A:G	5.74757e-27	-9.89772e-11	-2.37328	3.7347e-07	-9.89772e-11	-2.31754
43431671	chr1:43431671:A:G	6.40119e-27	-9.89772e-11	-2.26558	4.23758e-07	-9.89772e-11	-2.19121
43431825	chr1:43431825:G:A	2.61904e-26	-0.856666	-2.88865e-09	1.72242e-06	-0.788891	-2.88865e-09
43431976	chr1:43431976:G:A	6.20134e-26	-9.89772e-11	0.00529111	7.43429e-06	-9.89772e-11	0.673482
43432382	chr1:43432382:T:G	2.52779e-27	-1.2659	-1.92882	2.84623e-06	-1.51056	1.22393
43432732	chr1:43432732:T:G	7.50837e-27	-9.89772e-11	-2.10604	5.69454e-07	-9.89772e-11	-1.8957
43433397	chr1:43433397:G:A	7.58939e-27	-9.89772e-11	-2.09531	3.04316e-06	-9.89772e-11	-0.219724
43433545	chr1:43433545:G:C	1.02564e-26	-9.89772e-11	-1.79416	9.44039e-07	-9.89772e-11	-1.39021
43433557	chr1:43433557:G:A	1.3809e-27	-1.4823	-2.31703	7.77251e-08	-1.50937	-2.37783
43433956	chr1:43433956:C:T	2.02336e-26	0.477527	-1.59224	1.44047e-06	-0.298279	-0.669372
43435340	chr1:43435340:A:C	1.63077e-26	0.799793	-2.13022	6.41436e-07	-0.0361368	-1.74053
43435787	chr1:43435787:T:G	1.40832e-26	0.504069	-1.98115	6.28686e-07	-0.272818	-1.52393
43436009	chr1:43436009:A:G	8.41e-27	-9.89772e-11	-1.99264	7.22342e-07	-9.89772e-11	-1.65788
43436043	chr1:43436043:T:C	7.69624e-27	-9.89772e-11	-2.08133	7.24954e-06	-9.89772e-11	0.648316
43436245	chr1:43436245:C:T	2.35906e-26	0.791382	-1.75259	1.28728e-06	-0.0474431	-1.03264
43436278	chr1:43436278:A:G	6.25913e-27	-9.89772e-11	-2.28802	4.07761e-07	-9.89772e-11	-2.22969
43436400	chr1:43436400:G:A	6.78591e-27	-9.89772e-11	-2.20721	4.72137e-07	-9.89772e-11	-2.08311
43436929	chr1:43436929:T:G	6.16221e-27	-9.89772e-11	-2.30362	3.62241e-07	-9.89772e-11	-2.34807
43437133	chr1:43437133:G:A	6.75587e-27	-9.89772e-11	-2.21165	4.68383e-07	-9.89772e-11	-2.09109
43437762	chr1:43437762:C:T	1.78144e-26	-1.24205	-2.88865e-09	1.14126e-06	-1.20049	-2.88865e-09
43438024	chr1:43438024:A:G	1.78348e-25	-1.10761	2.16929	3.61416e-06	-0.676706	0.628944
43439278	chr1:43439278:A:T	6.91063e-27	-9.89772e-11	-2.189	3.69376e-07	-9.89772e-11	-2.32856
43439615	chr1:43439615:C:T	2.62483e-26	-0.85446	-2.88865e-09	1.46336e-06	-0.951888	-2.88865e-09
43440148	chr1:43440148:T:C	1.64028e-26	0.842844	-2.16745	6.24987e-07	-0.0018913	-1.80075
43440440	chr1:43440440:C:G	4.84944e-26	-9.89772e-11	-0.240612	5.64436e-06	-9.89772e-11	0.398036
43440811	chr1:43440811:C:T	1.82733e-26	0.864136	-2.08076	7.46487e-07	0.015104	-1.6401
43441225	chr1:43441225:A:G	1.30828e-26	0.669307	-2.22007	4.68595e-07	-0.142937	-1.9477
43441421	chr1:43441421:G:A	1.24944e-26	0.540089	-2.13687	1.23333e-06	1.15461	-2.27751
43441565	chr1:43441565:G:A	6.7542e-27	-9.89772e-11	-2.21189	4.68238e-07	-9.89772e-11	-2.0914
43443116	chr1:43443116:A:G	2.56109e-26	-0.879042	-2.88865e-09	1.75966e-06	-0.767501	-2.88865e-09
43443152	chr1:43443152:A:G	7.46796e-27	-9.89772e-11	-2.11144	5.90144e-06	-9.89772e-11	0.442575
43443275	chr1:43443275:A:C	1.92303e-26	-9.89772e-11	-1.16557	8.47854e-07	-9.89772e-11	-1.49767
43443594	chr1:43443594:T:C	1.47479e-26	0.816903	-2.24786	9.8677e-07	-0.000516315	-1.34542
43444211	chr1:43444211:C:T	2.40039e-25	-9.89772e-11	1.35874	5.18269e-06	-9.89772e-11	0.312704
43444372	chr1:43444372:T:C	1.25107e-26	0.624861	-2.22034	4.49895e-07	-0.179373	-1.95199
43445978	chr1:43445978:C:T	6.77894e-27	-9.89772e-11	-2.20824	4.60176e-07	-9.89772e-11	-2.10877
43446783	chr1:43446783:G:C	7.05843e-27	-9.89772e-11	-2.16784	4.65391e-07	-9.89772e-11	-2.0975
43446919	chr1:43446919:A:G	1.20015e-26	0.493932	-2.13096	5.09799e-07	-0.281331	-1.72503
43447497	chr1:43447497:G:A	2.3809e-25	-9.89772e-11	1.35059	5.01525e-06	-9.89772e-11	0.279863
43447524	chr1:43447524:C:T	1.37202e-26	-1.50319	-2.88865e-09	8.36941e-07	-1.51062	-2.88865e-09
43447837	chr1:43447837:C:T	1.95684e-26	-9.89772e-11	-1.14814	1.91465e-06	-9.89772e-11	-0.683087
43449190	chr1:43449190:T:G	1.36158e-27	-1.45221	-2.3612	8.73901e-08	-1.39167	-2.37832
43449966	chr1:43449966:G:A	4.74699e-26	-0.261964	-2.88865e-09	3.3324e-06	-0.128929	-2.88865e-09
43450722	chr1:43450722:G:A	2.60106e-27	-1.20922	-1.95692	0.141528	5.58905	4.93858
43450971	chr1:43450971:T:C	4.87079e-25	-1.1661	3.23246	8.58991e-06	-0.725141	1.54311
43451013	chr1:43451013:C:T	8.63965e-27	-9.89772e-11	-1.9657	4.6067e-07	-9.89772e-11	-2.10769
43451034	chr1:43451034:C:G	7.45142e-27	-9.89772e-11	-2.11366	5.31741e-07	-9.89772e-11	-1.96422
43451427	chr1:43451427:C:G	2.81213e-25	-9.89772e-11	1.51705	5.8992e-06	-9.89772e-11	0.442195
43451740	chr1:43451740:C:T	8.70882e-27	-9.89772e-11	-1.95772	4.51676e-07	-9.89772e-11	-2.12741
43452217	chr1:43452217:C:G	1.87909e-26	-1.18869	-2.88865e-09	1.08102e-06	-1.25471	-2.88865e-09
43452407	chr1:43452407:G:A	1.10512e-26	-9.89772e-11	-1.71952	4.34646e-07	-9.89772e-11	-2.16585
43453815	chr1:43453815:C:T	1.18336e-26	0.079444	-1.73056	8.48352e-07	0.341382	-1.83846
43453893	chr1:43453893:G:A	1.81518e-26	-9.89772e-11	-1.22329	2.05184e-06	-9.89772e-11	-0.613886
43454055	chr1:43454055:T:C	9.52934e-27	-9.89772e-11	-1.86768	4.99425e-07	-9.89772e-11	-2.02692
43454172	chr1:43454172:T:A	4.05217e-26	-9.89772e-11	-0.420222	1.47411e-06	-9.89772e-11	-0.944564
43454329	chr1:43454329:G:A	2.41128e-26	-0.939319	-2.88865e-09	1.366e-06	-1.02073	-2.88865e-09
43454829	chr1:43454829:C:A	2.00181e-26	-1.12542	-2.88865e-09	1.34087e-06	-1.0393	-2.88865e-09
43455713	chr1:43455713:T:G	2.22223e-26	0.795786	-1.81675	2.90188e-06	-0.00942812	-0.257835
43457141	chr1:43457141:A:G	1.23422e-26	-9.89772e-11	-1.60904	1.09258e-06	-9.89772e-11	-1.24408
43457381	chr1:43457381:C:T	2.10089e-25	-9.89772e-11	1.22547	4.48017e-06	-9.89772e-11	0.16704
43457826	chr1:43457826:A:G	6.84573e-27	-9.89772e-11	-2.19843	3.98364e-07	-9.89772e-11	-2.25301
43458042	chr1:43458042:TAACAA:T	7.085e-27	-9.89772e-11	-2.16408	5.31339e-06	-9.89772e-11	0.337608
43458063	chr1:43458063:A:C	5.83949e-27	-9.89772e-11	-2.35742	4.87614e-07	-9.89772e-11	-2.05085
43458069	chr1:43458069:A:G	5.70147e-27	-9.89772e-11	-2.38134	9.51934e-07	-9.89772e-11	-1.38188
43458362	chr1:43458362:G:A	8.30951e-27	-9.89772e-11	-2.00466	7.14669e-07	-9.89772e-11	-1.66856
43458495	chr1:43458495:A:T	1.40518e-26	0.628962	-2.10827	5.78547e-07	-0.173091	-1.70677
43458669	chr1:43458669:A:G	6.51791e-27	-9.89772e-11	-2.24751	3.72622e-07	-9.89772e-11	-2.31981
43459809	chr1:43459809:C:T	7.28627e-27	-9.89772e-11	-2.13607	3.52609e-07	-9.89772e-11	-2.37502
43460145	chr1:43460145:G:T	1.38046e-26	-1.49705	-2.88865e-09	8.38552e-07	-1.5087	-2.88865e-09
43460595	chr1:43460595:C:G	1.93353e-26	0.620587	-1.78071	1.19866e-06	-0.185744	-0.965675
43460634	chr1:43460634:T:C	7.47745e-26	1.19686	-1.00444	0.000527825	2.81416	2.12198
43460787	chr1:43460787:C:T	5.92456e-27	-9.89772e-11	-2.34295	3.53582e-07	-9.89772e-11	-2.37226
43460870	chr1:43460870:G:C	6.45381e-27	-9.89772e-11	-2.25739	3.74147e-07	-9.89772e-11	-2.31573
43460881	chr1:43460881:A:G	1.61258e-26	-1.34164	-2.88865e-09	1.03207e-06	-1.30106	-2.88865e-09
43460996	chr1:43460996:C:CA	6.50464e-27	-9.89772e-11	-2.24954	4.45324e-07	-9.89772e-11	-2.14157
43461044	chr1:43461044:C:G	1.62368e-26	0.78047	-2.11525	6.31274e-07	-0.051494	-1.74114
43461066	chr1:43461066:A:C	5.94032e-27	-9.89772e-11	-2.3403	3.54202e-07	-9.89772e-11	-2.37051
43461740	chr1:43461740:T:C	2.81457e-26	0.860341	-1.64501	2.54411e-06	0.0311724	-0.430013
43462206	chr1:43462206:A:G	2.95455e-26	0.939264	-1.67539	2.58509e-06	0.0947694	-0.477629
43462784	chr1:43462784:G:C	3.29768e-27	-0.879959	-2.04888	0.000300017	6.24886	-1.87764
43462831	chr1:43462831:A:G	7.64222e-27	-9.89772e-11	-2.08837	6.35014e-07	-9.89772e-11	-1.78673
43463474	chr1:43463474:A:G	7.53492e-27	-9.89772e-11	-2.10251	5.39038e-07	-9.89772e-11	-1.95059
43464277	chr1:43464277:A:G	7.43593e-27	-9.89772e-11	-2.11574	4.22701e-07	-9.89772e-11	-2.19371
43464464	chr1:43464464:T:C	7.86768e-27	-9.89772e-11	-2.0593	7.70655e-06	-9.89772e-11	0.709449
43465067	chr1:43465067:G:A	3.41541e-26	1.1042	-1.69538	2.07182e-06	0.24002	-0.844213
43465633	chr1:43465633:GAGTCCAAACA:G	7.59861e-27	-9.89772e-11	-2.09409	5.45436e-07	-9.89772e-11	-1.93879
43466802	chr1:43466802:G:A	6.37218e-27	-9.89772e-11	-2.27012	1.45673e-06	-9.89772e-11	-0.956428
43467068	chr1:43467068:G:A	9.89939e-27	-9.89772e-11	-1.82959	4.78186e-07	-9.89772e-11	-2.07038
43467362	chr1:43467362:A:G	1.38812e-26	-1.49152	-2.88865e-09	8.46082e-07	-1.49976	-2.88865e-09
43467800	chr1:43467800:G:C	9.16164e-27	-9.89772e-11	-1.90703	4.93849e-07	-9.89772e-11	-2.03815
43467948	chr1:43467948:G:A	7.77368e-27	-9.89772e-11	-2.07132	5.53034e-07	-9.89772e-11	-1.92496
43467995	chr1:43467995:CT:C	2.14157e-25	-9.89772e-11	1.24465	4.51776e-06	-9.89772e-11	0.175395
43468018	chr1:43468018:T:C	5.14396e-26	1.57095	-1.7526	6.99528e-06	1.14352	-0.530907
43468597	chr1:43468597:T:C	7.50145e-27	-9.89772e-11	-2.10696	4.08992e-07	-9.89772e-11	-2.22668
43468706	chr1:43468706:A:G	1.79379e-26	-1.23515	-2.88865e-09	1.15897e-06	-1.18509	-2.88865e-09
43468814	chr1:43468814:C:T	1.62776e-26	-1.33227	-2.88865e-09	9.54093e-05	3.22555	-2.88865e-09
43468976	chr1:43468976:C:T	5.88282e-27	-9.89772e-11	-2.35002	3.84455e-07	-9.89772e-11	-2.28855
43469188	chr1:43469188:G:A	4.6219e-26	1.34858	-1.63725	4.44626e-06	2.07763	-1.91819
43469937	chr1:43469937:A:C	6.11217e-27	-9.89772e-11	-2.31178	3.59727e-07	-9.89772e-11	-2.35503
43470117	chr1:43470117:A:G	6.76804e-27	-9.89772e-11	-2.20985	4.45143e-07	-9.89772e-11	-2.14198
43470182	chr1:43470182:A:T	6.10774e-27	-9.89772e-11	-2.3125	3.59562e-07	-9.89772e-11	-2.35549
43470905	chr1:43470905:A:G	6.18033e-27	-9.89772e-11	-2.30069	4.43247e-07	-9.89772e-11	-2.14625
43471038	chr1:43471038:C:T	1.84172e-25	-9.89772e-11	1.09381	3.89457e-06	-9.89772e-11	0.0269622
43471388	chr1:43471388:C:T	1.61457e-26	-1.34041	-2.88865e-09	1.06766e-06	-1.26716	-2.88865e-09
43471735	chr1:43471735:C:T	8.30488e-27	-9.89772e-11	-2.00522	5.71888e-07	-9.89772e-11	-1.89143
43472581	chr1:43472581:A:T	6.86713e-27	-9.89772e-11	-2.19531	4.52386e-07	-9.89772e-11	-2.12584
43472706	chr1:43472706:C:T	6.02843e-27	-9.89772e-11	-2.32557	4.68868e-07	-9.89772e-11	-2.09006
43472850	chr1:43472850:G:A	6.58338e-27	-9.89772e-11	-2.23751	3.73725e-07	-9.89772e-11	-2.31686
43473130	chr1:43473130:A:C	1.72501e-26	1.04854	-2.32279	4.54335e-07	0.24017	-2.36171
43474048	chr1:43474048:G:T	7.0417e-26	0.132375	-2.88865e-09	3.76221e-06	-0.00761594	-2.88865e-09
43474111	chr1:43474111:G:A	1.63302e-26	-1.32904	-2.88865e-09	1.04476e-06	-1.28883	-2.88865e-09
43474154	chr1:43474154:A:G	6.60578e-27	-9.89772e-11	-2.23411	2.53661e-06	-9.89772e-11	-0.401792
43475130	chr1:43475130:G:A	7.24954e-27	-9.89772e-11	-2.14112	3.96628e-07	-9.89772e-11	-2.25738
43475316	chr1:43475316:C:CATATGT	6.72026e-27	-9.89772e-11	-2.21693	3.78697e-07	-9.89772e-11	-2.30364
43475505	chr1:43475505:T:C	6.08572e-27	-9.89772e-11	-2.31611	6.42315e-07	-9.89772e-11	-1.7753
43475681	chr1:43475681:C:T	1.92252e-26	0.706517	-1.87236	1.18953e-06	-0.0413632	-1.1177
43475837	chr1:43475837:G:A	2.43852e-26	-1.24236	0.314282	1.88763e-07	-1.13303	-1.86686
43476256	chr1:43476256:C:T	1.65869e-26	1.06789	-2.38133	4.88939e-07	0.248768	-2.29691
43476566	chr1:43476566:A:G	1.62442e-26	-9.89772e-11	-1.33433	1.54337e-06	-9.89772e-11	-0.898651
43477950	chr1:43477950:C:T	6.39761e-27	-9.89772e-11	-2.26613	4.14455e-07	-9.89772e-11	-2.21341
43477953	chr1:43477953:A:G	6.40294e-27	-9.89772e-11	-2.2653	4.14885e-07	-9.89772e-11	-2.21237
43478805	chr1:43478805:G:A	1.38557e-26	-1.49336	-2.88865e-09	8.6082e-07	-1.48249	-2.88865e-09
43478998	chr1:43478998:G:T	6.47575e-27	-1.39586	-0.858137	6.38153e-06	2.75587	-2.23508
43480295	chr1:43480295:G:C	5.70183e-27	-9.89772e-11	-2.38127	3.57931e-07	-9.89772e-11	-2.36004
43480784	chr1:43480784:G:A	6.11647e-27	-9.89772e-11	-2.31107	4.07429e-07	-9.89772e-11	-2.23051
43481046	chr1:43481046:C:T	5.83739e-27	-9.89772e-11	-2.35778	3.76365e-07	-9.89772e-11	-2.30982
43481047	chr1:43481047:G:A	7.74708e-27	-9.89772e-11	-2.07474	1.37848e-06	-9.89772e-11	-1.01164
43481089	chr1:43481089:T:C	7.81575e-27	-9.89772e-11	-2.06592	1.40032e-06	-9.89772e-11	-0.995922
43481691	chr1:43481691:T:G	1.51842e-26	-9.89772e-11	-1.4018	1.37478e-06	-9.89772e-11	-1.01433
43481924	chr1:43481924:C:T	9.39379e-27	-9.89772e-11	-1.88201	3.13679e-06	-9.89772e-11	-0.189422
43482124	chr1:43482124:T:C	7.45374e-27	-1.37412	-0.739227	7.3829e-06	2.88778	-2.22123
43482163	chr1:43482163:G:A	7.43916e-27	-9.89772e-11	-2.1153	5.47814e-07	-9.89772e-11	-1.93444
43482811	chr1:43482811:A:G	1.50748e-26	-9.89772e-11	-1.40903	1.36312e-06	-9.89772e-11	-1.02285
43483103	chr1:43483103:G:A	2.15109e-26	1.31981	-2.37331	6.30389e-07	0.459827	-2.25387
43483108	chr1:43483108:T:A	6.62393e-27	-9.89772e-11	-2.23137	9.14291e-07	-9.89772e-11	-1.42223
43483155	chr1:43483155:G:A	5.70148e-27	-9.89772e-11	-2.38133	3.53591e-07	-9.89772e-11	-2.37223
43483424	chr1:43483424:A:G	2.03845e-26	1.25361	-2.36089	1.00032e-06	0.454493	-1.78679
43483564	chr1:43483564:G:A	2.52494e-26	1.27577	-2.16903	5.52161e-07	0.442761	-2.3693
43484139	chr1:43484139:A:G	2.10239e-26	0.0142022	-1.0906	3.04136e-07	-0.521885	-2.00102
43484170	chr1:43484170:T:A	6.56292e-27	-9.89772e-11	-2.24062	3.94351e-07	-9.89772e-11	-2.26314
43484715	chr1:43484715:C:T	1.49418e-27	-1.37897	-2.34151	1.0863e-05	2.50567	-1.45293
43485460	chr1:43485460:C:G	2.50962e-25	-9.89772e-11	1.40324	3.52565e-07	-9.89772e-11	-2.37514
43485550	chr1:43485550:G:A	3.96579e-26	-9.89772e-11	-0.441769	3.74278e-07	-9.89772e-11	-2.31538
43486106	chr1:43486106:C:T	1.36417e-26	-9.89772e-11	-1.50893	4.51946e-07	-9.89772e-11	-2.12681
43486123	chr1:43486123:T:C	1.87811e-25	-9.89772e-11	1.11337	3.5222e-07	-9.89772e-11	-2.37612
43486331	chr1:43486331:A:AG	8.49507e-27	-9.89772e-11	-1.98257	6.50197e-07	-9.89772e-11	-1.7631
43486720	chr1:43486720:G:A	5.56093e-26	-9.89772e-11	-0.103709	4.93427e-07	-9.89772e-11	-2.039
43487033	chr1:43487033:G:A	8.00541e-27	-9.89772e-11	-2.04194	4.1907e-07	-9.89772e-11	-2.20234
43488921	chr1:43488921:C:T	9.91805e-27	-9.89772e-11	-1.8277	3.71402e-07	-9.89772e-11	-2.32309
43489074	chr1:43489074:C:T	2.00785e-25	-9.89772e-11	1.18018	2.93296e-05	-9.89772e-11	2.04598
43489477	chr1:43489477:A:G	2.4423e-25	-0.348926	1.72498	5.54078e-06	-0.165207	0.544721
43490564	chr1:43490564:C:T	6.91511e-27	-9.89772e-11	-2.18835	3.74245e-07	-9.89772e-11	-2.31547
43491124	chr1:43491124:GTTTA:G	2.63777e-26	-9.89772e-11	-0.849542	1.34372e-06	-9.89772e-11	-1.03718
43491844	chr1:43491844:G:A	4.21802e-27	-0.757586	-1.92511	9.72164e-08	-1.29714	-2.3663
43492029	chr1:43492029:C:CA	1.09437e-26	-1.45732	-0.271968	1.17791e-07	-1.49565	-1.97582
43492169	chr1:43492169:G:A	1.33505e-26	-9.89772e-11	-1.53051	7.879e-07	-9.89772e-11	-1.57101
43492530	chr1:43492530:C:T	6.59144e-27	-9.89772e-11	-2.23629	3.61194e-07	-9.89772e-11	-2.35096
43493050	chr1:43493050:T:C	3.14474e-26	-9.89772e-11	-0.673742	5.13372e-07	-9.89772e-11	-1.99938
43493328	chr1:43493328:T:C	1.46621e-27	-1.44275	-2.29663	3.11666e-07	-1.27572	-1.22272
43493352	chr1:43493352:T:A	2.40595e-27	-1.44041	-1.8037	1.01925e-07	-1.26698	-2.34916
43493455	chr1:43493455:T:C	1.62886e-26	-1.40975	0.0781589	6.10682e-06	1.51244	-1.03565
43494283	chr1:43494283:C:T	4.05149e-26	-9.89772e-11	-0.420389	1.50624e-06	-9.89772e-11	-0.923003
43494542	chr1:43494542:C:A	1.00591e-26	-9.89772e-11	-1.81359	3.73679e-07	-9.89772e-11	-2.31698
43494808	chr1:43494808:A:G	2.96522e-25	-0.38529	1.95535	6.46729e-06	-0.20312	0.737256
43494859	chr1:43494859:A:G	4.63965e-27	-0.72111	-1.86631	9.82986e-08	-1.2773	-2.37507
43494977	chr1:43494977:A:G	2.69142e-26	-9.89772e-11	-0.829405	2.2831e-06	-9.89772e-11	-0.507089
43495161	chr1:43495161:T:C	5.63151e-24	-9.89772e-11	4.51407	2.68962e-05	-9.89772e-11	1.95936
43495409	chr1:43495409:C:T	8.224e-26	0.287582	-2.88865e-09	6.01641e-06	0.461869	-2.88865e-09
43495928	chr1:43495928:C:T	8.92507e-27	-9.89772e-11	-1.9332	4.48486e-07	-9.89772e-11	-2.1345
43496111	chr1:43496111:G:T	7.36405e-27	-9.89772e-11	-2.12545	5.78282e-07	-9.89772e-11	-1.88032
43497107	chr1:43497107:G:A	3.38382e-24	-9.89772e-11	4.0047	0.000707859	-9.89772e-11	5.22962
43497119	chr1:43497119:A:G	3.90203e-26	-9.89772e-11	-0.457978	1.85389e-06	-9.89772e-11	-0.715336
43497392	chr1:43497392:C:T	8.23057e-26	-9.89772e-11	0.288381	2.46975e-06	-9.89772e-11	-0.428503
43497395	chr1:43497395:G:A	5.58249e-24	-9.89772e-11	4.50533	2.64146e-05	-9.89772e-11	1.9413
43497796	chr1:43497796:A:T	2.92947e-25	-9.89772e-11	1.55793	2.9135e-06	-9.89772e-11	-0.263265
43497910	chr1:43497910:A:G	6.91279e-27	-9.89772e-11	-2.18869	3.81528e-07	-9.89772e-11	-2.29619
43498740	chr1:43498740:A:T	1.64324e-27	-1.48248	-2.14291	9.90368e-08	-1.33283	-2.31205
43499283	chr1:43499283:C:T	1.29874e-27	-1.48365	-2.37701	1.57853e-07	-1.3582	-1.82051
43499654	chr1:43499654:C:T	1.62643e-26	-1.33308	-2.88865e-09	7.22973e-05	2.94817	-2.88865e-09
43499660	chr1:43499660:TAA:T	6.24406e-26	-9.89772e-11	0.0121561	3.78363e-07	-9.89772e-11	-2.30452
43499740	chr1:43499740:T:C	5.74364e-27	-0.633277	-1.74069	1.85957e-07	-1.24768	-1.76718
43499775	chr1:43499775:C:T	1.38686e-26	-9.89772e-11	-1.49243	7.9555e-07	-9.89772e-11	-1.56134
43500338	chr1:43500338:C:T	1.78329e-26	-1.3805	0.139485	1.37181e-07	-1.4289	-1.89018
43500635	chr1:43500635:T:C	1.80233e-26	-1.23039	-2.88865e-09	1.16677e-06	-1.17838	-2.88865e-09
43500780	chr1:43500780:T:G	7.78894e-26	-9.89772e-11	0.23323	2.35822e-06	-9.89772e-11	-0.474713
43500941	chr1:43500941:C:A	3.02095e-23	-0.77698	6.97083	2.20856e-07	-0.743502	-2.09937
43501365	chr1:43501365:G:A	1.63058e-26	-1.33054	-2.88865e-09	1.0371e-06	-1.29619	-2.88865e-09
43501566	chr1:43501566:G:A	7.17954e-27	-9.89772e-11	-2.15082	5.80655e-07	-9.89772e-11	-1.87622
43501811	chr1:43501811:C:A	1.22836e-23	-9.89772e-11	5.29396	4.77006e-05	-9.89772e-11	2.53232
43501923	chr1:43501923:T:A	6.7728e-27	-9.89772e-11	-2.20915	3.87493e-07	-9.89772e-11	-2.28068
43502518	chr1:43502518:AG:A	2.10261e-25	-9.89772e-11	1.22629	3.51957e-07	-9.89772e-11	-2.37687
43502648	chr1:43502648:G:A	3.49799e-24	-9.89772e-11	4.03788	0.000733346	-9.89772e-11	5.265
43502982	chr1:43502982:AAAAAAG:A	2.34958e-27	-0.886624	-2.3812	3.81956e-05	3.79765	-1.48755
43503643	chr1:43503643:G:A	6.85614e-27	-9.89772e-11	-2.19692	6.87366e-07	-9.89772e-11	-1.70751
43504047	chr1:43504047:A:T	2.14767e-27	-0.979182	-2.37849	3.15241e-05	3.49533	-1.3772
43504196	chr1:43504196:G:C	7.72923e-27	-9.89772e-11	-2.07705	3.99127e-07	-9.89772e-11	-2.2511
43504626	chr1:43504626:G:A	1.64806e-27	-1.4411	-2.18136	1.08575e-07	-1.34057	-2.21236
43504665	chr1:43504665:G:T	3.24387e-25	-9.89772e-11	1.65988	9.88452e-06	-9.89772e-11	0.958349
43504818	chr1:43504818:C:T	1.61636e-26	-9.89772e-11	-1.3393	1.33119e-06	-9.89772e-11	-1.04655
43504970	chr1:43504970:A:AT	8.62562e-27	-9.89772e-11	-1.96732	6.1815e-07	-9.89772e-11	-1.81365
43505274	chr1:43505274:A:T	4.71179e-26	-9.89772e-11	-0.269407	1.53194e-06	-9.89772e-11	-0.906085
43505285	chr1:43505285:C:T	1.94455e-26	0.00844059	-1.16288	4.96527e-06	0.16704	0.102805
43505437	chr1:43505437:C:A	1.17214e-26	-9.89772e-11	-1.66064	8.78415e-07	-9.89772e-11	-1.46226
43505551	chr1:43505551:G:A	2.43333e-25	-9.89772e-11	1.37237	3.42293e-05	-9.89772e-11	2.20046
43505655	chr1:43505655:G:A	5.70264e-27	-9.89772e-11	-2.38113	4.02875e-07	-9.89772e-11	-2.24175
43506882	chr1:43506882:C:T	1.88128e-26	-0.680006	-0.507518	0.000258975	3.50092	0.723193
43506924	chr1:43506924:C:T	4.16103e-25	-9.89772e-11	1.90887	5.86932e-05	-9.89772e-11	2.7397
43507556	chr1:43507556:T:C	1.81253e-26	-9.89772e-11	-1.22475	9.46225e-07	-9.89772e-11	-1.3879
43507613	chr1:43507613:T:A	1.39172e-25	-9.89772e-11	0.813654	2.0908e-06	-9.89772e-11	-0.595077
43508376	chr1:43508376:G:T	5.73666e-27	-9.89772e-11	-2.37518	3.54299e-07	-9.89772e-11	-2.37024
43508420	chr1:43508420:G:A	6.94268e-27	0.16564	-2.35001	3.00361e-07	-0.371639	-2.16375
43508818	chr1:43508818:G:A	2.91956e-26	-0.0517241	-0.696317	8.10003e-06	0.105835	0.653411
43509093	chr1:43509093:G:T	1.78565e-27	-1.47665	-2.06563	2.63883e-07	-1.40871	-1.25616
43509567	chr1:43509567:G:A	6.01632e-27	0.0431368	-2.37072	5.39162e-07	0.180573	-2.13093
43509585	chr1:43509585:G:T	1.86069e-24	-9.89772e-11	3.40664	1.17525e-05	-9.89772e-11	1.13144
43509954	chr1:43509954:G:A	5.71199e-27	-9.89772e-11	-2.37949	3.57323e-07	-9.89772e-11	-2.36174
43510185	chr1:43510185:A:G	6.17865e-27	-9.89772e-11	-2.30096	5.9732e-07	-9.89772e-11	-1.84792
43510486	chr1:43510486:G:A	2.17179e-27	-1.36634	-1.98017	1.03937e-07	-1.24143	-2.35516
43510796	chr1:43510796:A:G	3.60747e-27	-0.457755	-2.3813	1.22263e-07	-1.06414	-2.37006
43510988	chr1:43510988:G:A	5.71349e-27	-9.89772e-11	-2.37923	3.57205e-07	-9.89772e-11	-2.36207
43510999	chr1:43510999:C:T	1.75642e-25	-9.89772e-11	1.04639	3.53708e-07	-9.89772e-11	-2.3719
43511004	chr1:43511004:G:A	3.33509e-26	-0.0814407	-0.533535	9.40409e-06	0.0745739	0.83395
43511784	chr1:43511784:C:G	1.88609e-24	-9.89772e-11	3.4202	1.18827e-05	-9.89772e-11	1.14247
43511932	chr1:43511932:A:G	5.71181e-27	-9.89772e-11	-2.37952	3.57311e-07	-9.89772e-11	-2.36177
43511960	chr1:43511960:T:C	2.21262e-27	-0.961903	-2.36598	3.69232e-05	3.54174	-1.26552
43511974	chr1:43511974:G:A	1.86069e-24	-9.89772e-11	3.40664	1.17525e-05	-9.89772e-11	1.13144
43512354	chr1:43512354:T:C	1.86643e-24	-9.89772e-11	3.40972	1.17838e-05	-9.89772e-11	1.1341
43512466	chr1:43512466:A:T	4.40627e-26	0.0825011	-0.418947	1.35055e-05	0.247985	1.02249
43512469	chr1:43512469:A:T	4.3876e-26	0.0572513	-0.397944	1.35388e-05	0.221472	1.05146
43512484	chr1:43512484:T:G	8.23284e-27	-9.89772e-11	-2.01393	7.17788e-07	-9.89772e-11	-1.6642
43512618	chr1:43512618:C:T	1.73542e-26	-1.26822	-2.88865e-09	4.99081e-05	2.57756	-2.88865e-09
43512738	chr1:43512738:G:C	8.31364e-27	-9.89772e-11	-2.00416	4.19721e-07	-9.89772e-11	-2.20079
43512943	chr1:43512943:C:T	5.7081e-27	-9.89772e-11	-2.38017	3.57997e-07	-9.89772e-11	-2.35985
43513012	chr1:43513012:G:A	5.73002e-27	-9.89772e-11	-2.37634	3.79192e-07	-9.89772e-11	-2.30233
43513166	chr1:43513166:T:C	6.03247e-27	-0.238813	-2.08609	1.86222e-07	-0.913561	-2.09987
43513742	chr1:43513742:C:T	9.08899e-27	0.0415181	-1.95651	2.04687e-07	-0.730255	-2.18864
43514044	chr1:43514044:T:A	5.99348e-27	-9.89772e-11	-2.33139	3.76074e-07	-9.89772e-11	-2.31059
43514045	chr1:43514045:C:A	5.996e-27	-9.89772e-11	-2.33097	3.7627e-07	-9.89772e-11	-2.31007
43514111	chr1:43514111:G:A	9.85235e-27	0.0791957	-1.91355	1.98244e-07	-0.705066	-2.24581
43515236	chr1:43515236:A:G	9.24433e-27	-1.11011	-0.787945	0.00060944	2.97506	2.10486
43515408	chr1:43515408:G:A	9.78732e-27	-9.89772e-11	-1.84097	4.56616e-07	-9.89772e-11	-2.11653
43515430	chr1:43515430:T:C	5.78684e-27	-9.89772e-11	-2.36647	3.51422e-07	-9.89772e-11	-2.37839
43515594	chr1:43515594:C:T	1.87615e-26	0.24014	-1.43039	3.38978e-07	-0.587595	-1.82685
43515685	chr1:43515685:AT:A	1.59626e-25	-9.89772e-11	0.950776	2.65943e-06	-9.89772e-11	-0.354509
43515721	chr1:43515721:G:A	7.45634e-27	-9.89772e-11	-2.11299	3.61308e-07	-9.89772e-11	-2.35065
43516290	chr1:43516290:A:G	1.06038e-26	-0.226822	-1.53402	2.25516e-07	-0.923333	-1.89865
43516314	chr1:43516314:C:T	1.27262e-26	-9.89772e-11	-1.57839	6.18358e-07	-9.89772e-11	-1.81331
43516554	chr1:43516554:C:A	6.48433e-27	-9.89772e-11	-2.25267	8.61631e-07	-9.89772e-11	-1.48155
43516708	chr1:43516708:C:T	2.18976e-27	-0.958183	-2.38008	2.91778e-05	3.5454	-1.50461
43516755	chr1:43516755:T:C	1.94817e-26	0.173196	-1.32578	3.06843e-07	-0.637138	-1.8769
43517310	chr1:43517310:G:A	9.52997e-27	-9.89772e-11	-1.86762	5.21249e-07	-9.89772e-11	-1.98415
43517547	chr1:43517547:G:A	1.36658e-26	-1.50716	-2.88865e-09	8.37134e-07	-1.51039	-2.88865e-09
43517915	chr1:43517915:C:G	1.37415e-26	-1.50164	-2.88865e-09	8.37971e-07	-1.50939	-2.88865e-09
43517920	chr1:43517920:C:T	2.34034e-27	-0.895517	-2.37625	3.73302e-05	3.72946	-1.44228
43518271	chr1:43518271:C:T	5.07475e-26	-9.89772e-11	-0.195196	1.48139e-06	-9.89772e-11	-0.93964
43518359	chr1:43518359:T:C	1.32877e-25	-9.89772e-11	0.767361	2.01256e-06	-9.89772e-11	-0.633212
43518971	chr1:43518971:C:CT	1.87875e-26	-1.18887	-2.88865e-09	1.20946e-06	-1.14244	-2.88865e-09
43518978	chr1:43518978:C:G	1.89611e-26	-1.17967	-2.88865e-09	1.22142e-06	-1.13261	-2.88865e-09
43519370	chr1:43519370:C:T	5.7019e-27	-9.89772e-11	-2.38126	3.64904e-07	-9.89772e-11	-2.34074
43519382	chr1:43519382:A:G	5.70234e-27	-9.89772e-11	-2.38118	3.64338e-07	-9.89772e-11	-2.3423
43519518	chr1:43519518:G:A	1.05643e-26	-9.89772e-11	-1.76458	1.23563e-06	-9.89772e-11	-1.12104
43519596	chr1:43519596:AAGCTGCAC:A	5.71396e-27	-9.89772e-11	-2.37915	4.18887e-07	-9.89772e-11	-2.20277
43519670	chr1:43519670:GAGAGA:G	8.9236e-27	-9.89772e-11	-1.93336	6.55935e-07	-9.89772e-11	-1.75431
43519684	chr1:43519684:C:T	5.70381e-27	-9.89772e-11	-2.38092	3.63212e-07	-9.89772e-11	-2.34539
43519718	chr1:43519718:G:A	1.79735e-24	-9.89772e-11	3.37201	1.13148e-05	-9.89772e-11	1.09349
43520007	chr1:43520007:C:T	1.07907e-26	-0.0407552	-1.70262	2.50695e-07	-0.780057	-1.93608
43520655	chr1:43520655:G:A	3.99727e-23	-9.89772e-11	6.47389	4.08681e-07	-9.89772e-11	-2.22744
43520774	chr1:43520774:C:T	1.61584e-27	-1.26087	-2.38134	1.01341e-05	2.59267	-1.60939
43520867	chr1:43520867:C:T	6.72093e-27	-9.89772e-11	-2.21683	3.59509e-07	-9.89772e-11	-2.35564
43521013	chr1:43521013:G:A	6.69196e-27	-9.89772e-11	-2.22115	3.58902e-07	-9.89772e-11	-2.35733
43521506	chr1:43521506:G:A	6.56843e-27	-9.89772e-11	-2.23978	3.5643e-07	-9.89772e-11	-2.36424
43521645	chr1:43521645:G:A	6.61382e-27	-9.89772e-11	-2.2329	3.57295e-07	-9.89772e-11	-2.36181
43521744	chr1:43521744:TC:T	6.62037e-27	-9.89772e-11	-2.23191	3.57452e-07	-9.89772e-11	-2.36138
43521777	chr1:43521777:G:A	1.27621e-26	-9.89772e-11	-1.57558	5.47033e-07	-9.89772e-11	-1.93587
43521845	chr1:43521845:C:T	1.23145e-26	0.117903	-1.72918	1.65298e-06	0.267638	-1.09768
43521864	chr1:43521864:G:A	6.58484e-27	-9.89772e-11	-2.23729	3.57003e-07	-9.89772e-11	-2.36263
43521986	chr1:43521986:C:T	1.64265e-24	-9.89772e-11	3.28201	1.0324e-05	-9.89772e-11	1.00185
43522034	chr1:43522034:T:C	2.97197e-26	-9.89772e-11	-0.73025	8.36466e-07	-9.89772e-11	-1.51119
43522801	chr1:43522801:G:A	1.36216e-26	-1.5104	-2.88865e-09	8.39734e-07	-1.50729	-2.88865e-09
43523748	chr1:43523748:A:G	1.75414e-27	-1.20114	-2.35894	9.84942e-08	-1.31209	-2.33829
43523773	chr1:43523773:A:G	7.18399e-27	-9.89772e-11	-2.15021	4.05543e-07	-9.89772e-11	-2.23515
43523819	chr1:43523819:G:A	5.8814e-27	-9.89772e-11	-2.35026	3.50431e-07	-9.89772e-11	-2.38121
43523863	chr1:43523863:C:T	1.21726e-26	-9.89772e-11	-1.62287	6.37955e-07	-9.89772e-11	-1.78211
43523905	chr1:43523905:A:G	2.64427e-27	-0.776274	-2.37339	5.30753e-05	4.05631	-1.41722
43524130	chr1:43524130:C:T	8.8803e-27	-9.89772e-11	-1.93822	8.04762e-07	-9.89772e-11	-1.54983
43524184	chr1:43524184:G:C	2.50862e-27	-0.830984	-2.37134	4.6272e-05	3.89781	-1.3959
43524215	chr1:43524215:G:A	9.65586e-24	-9.89772e-11	5.05326	3.86468e-07	-9.89772e-11	-2.28333
43525511	chr1:43525511:A:G	5.86344e-27	-9.89772e-11	-2.35332	4.69507e-07	-9.89772e-11	-2.08869
43525619	chr1:43525619:A:G	6.34043e-27	-9.89772e-11	-2.27511	3.56666e-07	-9.89772e-11	-2.36358
43526077	chr1:43526077:A:G	6.3728e-27	-9.89772e-11	-2.27002	3.58597e-07	-9.89772e-11	-2.35818
43526161	chr1:43526161:G:A	1.84168e-26	-0.293592	-0.915202	4.60103e-07	-0.946202	-1.16272
43526177	chr1:43526177:A:G	3.4405e-26	-0.194807	-0.38905	6.62534e-07	-0.879041	-0.865263
43526228	chr1:43526228:G:A	4.50669e-26	-9.89772e-11	-0.313911	6.09827e-06	-9.89772e-11	0.475384
43526510	chr1:43526510:C:T	1.02272e-25	-9.89772e-11	0.505575	1.69303e-06	-9.89772e-11	-0.8061
43526574	chr1:43526574:A:G	5.85117e-27	-9.89772e-11	-2.35542	3.72751e-07	-9.89772e-11	-2.31947
43526714	chr1:43526714:C:T	5.20418e-23	-9.89772e-11	6.73774	4.04224e-07	-9.89772e-11	-2.23841
43526919	chr1:43526919:C:T	6.97572e-27	-9.89772e-11	-2.17962	4.9906e-07	-9.89772e-11	-2.02765
43527222	chr1:43527222:A:G	5.11704e-25	-0.199263	2.31495	4.14739e-06	-0.856858	0.946715
43528225	chr1:43528225:C:T	4.93291e-27	-0.741101	-1.78503	3.2453e-07	-0.580939	-1.87706
43528543	chr1:43528543:A:G	1.82151e-26	-1.21981	-2.88865e-09	1.05038e-06	-1.28347	-2.88865e-09
43529596	chr1:43529596:C:T	1.10826e-26	-9.89772e-11	-1.71668	4.01152e-07	-9.89772e-11	-2.24604
43529684	chr1:43529684:C:T	5.71147e-27	-9.89772e-11	-2.37958	4.24955e-07	-9.89772e-11	-2.18839
43529794	chr1:43529794:G:A	5.90113e-27	-9.89772e-11	-2.34692	4.01846e-07	-9.89772e-11	-2.24431
43529832	chr1:43529832:T:C	5.88709e-27	-9.89772e-11	-2.3493	4.03806e-07	-9.89772e-11	-2.23944
43529954	chr1:43529954:T:C	3.19991e-23	-9.89772e-11	6.2514	4.50456e-07	-9.89772e-11	-2.13012
43530062	chr1:43530062:T:C	7.19417e-27	-9.89772e-11	-2.14879	5.18217e-07	-9.89772e-11	-1.98998
43530593	chr1:43530593:G:T	3.00515e-26	-9.89772e-11	-0.719147	8.52502e-07	-9.89772e-11	-1.4922
43530734	chr1:43530734:GGGTTGT:G	6.77864e-27	-9.89772e-11	-2.20828	4.51192e-07	-9.89772e-11	-2.12848
43530738	chr1:43530738:T:G	9.52636e-27	-9.89772e-11	-1.868	1.28614e-06	-9.89772e-11	-1.08098
43531321	chr1:43531321:C:T	3.68368e-26	-9.89772e-11	-0.515563	2.19509e-06	-9.89772e-11	-0.546398
43531870	chr1:43531870:G:C	5.76996e-27	-9.89772e-11	-2.36939	5.07226e-07	-9.89772e-11	-2.01142
43532169	chr1:43532169:T:C	6.10316e-27	-9.89772e-11	-2.31325	3.81123e-07	-9.89772e-11	-2.29725
43532330	chr1:43532330:C:G	4.62099e-26	-9.89772e-11	-0.288866	1.78072e-06	-9.89772e-11	-0.755601
43532473	chr1:43532473:G:A	1.43526e-26	-1.45813	-2.88865e-09	8.98143e-07	-1.44005	-2.88865e-09
43532510	chr1:43532510:G:T	5.7154e-27	-9.89772e-11	-2.3789	4.27701e-07	-9.89772e-11	-2.18195
43532538	chr1:43532538:T:C	1.03461e-25	-9.89772e-11	0.517133	4.44814e-07	-9.89772e-11	-2.14272
43532576	chr1:43532576:A:G	5.70152e-27	-9.89772e-11	-2.38133	4.50615e-07	-9.89772e-11	-2.12976
43532638	chr1:43532638:T:A	5.9415e-27	-9.89772e-11	-2.3401	3.95971e-07	-9.89772e-11	-2.25903
43533346	chr1:43533346:A:G	5.7245e-27	-9.89772e-11	-2.3773	4.3492e-07	-9.89772e-11	-2.16521
43533372	chr1:43533372:A:G	1.57675e-26	-1.36411	-2.88865e-09	9.40654e-07	-1.3938	-2.88865e-09
43533449	chr1:43533449:T:C	7.80017e-27	-0.584502	-1.48341	3.96037e-07	-1.14008	-1.11879
43534032	chr1:43534032:TCGGAGGTCAGGGTGAGGTGAGTC:T	2.04349e-26	-9.89772e-11	-1.10482	1.04356e-06	-9.89772e-11	-1.28999
43534769	chr1:43534769:G:A	4.31236e-26	-9.89772e-11	-0.35799	7.86247e-07	-9.89772e-11	-1.57311
43534776	chr1:43534776:G:A	5.80504e-27	-9.89772e-11	-2.36333	9.88831e-07	-9.89772e-11	-1.34385
43535050	chr1:43535050:GGT:G	1.03254e-25	-9.89772e-11	0.515131	4.45101e-07	-9.89772e-11	-2.14208
43535178	chr1:43535178:G:A	5.80504e-27	-9.89772e-11	-2.36333	9.88831e-07	-9.89772e-11	-1.34385
43536142	chr1:43536142:A:G	3.59978e-27	-0.706448	-2.13474	1.57275e-07	-0.930911	-2.25147
43536409	chr1:43536409:T:A	1.01766e-25	-9.89772e-11	0.500621	2.45368e-06	-9.89772e-11	-0.435034
43536612	chr1:43536612:C:T	1.2195e-25	-9.89772e-11	0.681553	2.13429e-06	-9.89772e-11	-0.574487
43536979	chr1:43536979:C:T	5.95522e-27	-9.89772e-11	-2.33779	8.45724e-07	-9.89772e-11	-1.50018
43537004	chr1:43537004:C:T	4.63925e-26	-9.89772e-11	-0.284921	1.78688e-06	-9.89772e-11	-0.752149
43537286	chr1:43537286:G:A	1.532e-27	-1.51083	-2.18465	3.89615e-07	-1.48692	-0.788298
43537396	chr1:43537396:G:T	1.20371e-25	-9.89772e-11	0.668521	2.11296e-06	-9.89772e-11	-0.584532
43537463	chr1:43537463:C:T	6.93752e-25	-9.89772e-11	2.42005	1.4271e-06	-9.89772e-11	-0.976974
43537648	chr1:43537648:T:C	3.17799e-25	-9.89772e-11	1.63936	5.78942e-06	-9.89772e-11	0.423411
43537915	chr1:43537915:G:A	1.46495e-27	-1.44815	-2.29209	8.24847e-08	-1.48207	-2.3457
43537973	chr1:43537973:A:G	5.81185e-27	-9.89772e-11	-2.36216	9.79027e-07	-9.89772e-11	-1.35382
43538175	chr1:43538175:C:T	1.91758e-26	-9.89772e-11	-1.16841	1.04424e-06	-9.89772e-11	-1.28933
43538706	chr1:43538706:G:A	9.69422e-27	-9.89772e-11	-1.85053	3.87443e-07	-9.89772e-11	-2.28081
43539160	chr1:43539160:G:A	5.70721e-26	-9.89772e-11	-0.0777437	4.53851e-07	-9.89772e-11	-2.12261
43539309	chr1:43539309:C:T	1.75368e-26	-1.25776	-2.88865e-09	1.02747e-06	-1.30552	-2.88865e-09
43539609	chr1:43539609:G:A	4.13246e-27	-0.840385	-1.8628	2.34541e-07	-0.58775	-2.195
43539770	chr1:43539770:G:A	1.36755e-25	-9.89772e-11	0.796134	2.21718e-06	-9.89772e-11	-0.536384
43540257	chr1:43540257:A:G	2.71666e-27	-1.38965	-1.733	2.5172e-07	-1.34442	-1.36764
43540325	chr1:43540325:T:C	2.18835e-25	-9.89772e-11	1.26626	1.12343e-06	-9.89772e-11	-1.21623
43540425	chr1:43540425:A:G	1.30002e-26	-9.89772e-11	-1.5571	6.00755e-07	-9.89772e-11	-1.84219
43540460	chr1:43540460:C:T	2.35416e-26	-9.89772e-11	-0.96329	4.03796e-07	-9.89772e-11	-2.23947
43540668	chr1:43540668:A:G	2.94835e-27	-1.50993	-1.53088	8.70731e-08	-1.47985	-2.29378
43541300	chr1:43541300:C:T	7.95493e-26	-9.89772e-11	0.254317	1.63574e-06	-9.89772e-11	-0.840527
43541487	chr1:43541487:T:C	8.73046e-26	-9.89772e-11	0.347343	4.64914e-06	-9.89772e-11	0.20406
43541637	chr1:43541637:C:T	1.38164e-26	-1.4962	-2.88865e-09	8.6861e-07	-1.47348	-2.88865e-09
43541695	chr1:43541695:GGACAGTTCTTCC:G	5.37809e-27	-0.915198	-1.52453	2.04822e-07	-1.1971	-1.72114
43541977	chr1:43541977:T:C	2.09e-25	-0.347066	1.56734	1.44986e-06	-0.789078	-0.172077
43542210	chr1:43542210:C:T	2.03723e-26	-1.10788	-2.88865e-09	1.28536e-06	-1.08158	-2.88865e-09
43542386	chr1:43542386:G:A	8.44693e-26	-9.89772e-11	0.314329	4.49729e-06	-9.89772e-11	0.170853
43542559	chr1:43542559:G:A	9.61586e-26	-9.89772e-11	0.44394	2.27338e-06	-9.89772e-11	-0.511356
43542655	chr1:43542655:T:C	2.80056e-26	-9.89772e-11	-0.789654	4.2978e-07	-9.89772e-11	-2.1771
43542742	chr1:43542742:C:T	7.16834e-27	-9.89772e-11	-2.15239	5.61637e-07	-9.89772e-11	-1.90952
43542868	chr1:43542868:C:T	2.74318e-24	-9.89772e-11	3.79481	0.000798934	-9.89772e-11	5.35066
43542990	chr1:43542990:G:T	1.03561e-26	0.21119	-1.99567	7.03289e-07	0.442247	-2.12686
43543010	chr1:43543010:T:C	6.79748e-27	-9.89772e-11	-2.20551	4.54553e-07	-9.89772e-11	-2.12106
43543071	chr1:43543071:G:A	4.09128e-25	-9.89772e-11	1.89197	2.91609e-06	-9.89772e-11	-0.262378
43543097	chr1:43543097:T:C	7.77876e-26	-9.89772e-11	0.231922	4.21364e-06	-9.89772e-11	0.105706
43543478	chr1:43543478:G:T	2.53456e-26	-9.89772e-11	-0.889454	4.14532e-07	-9.89772e-11	-2.21323
43543513	chr1:43543513:G:A	7.36823e-27	-9.89772e-11	-2.12488	5.8488e-07	-9.89772e-11	-1.86897
43543830	chr1:43543830:T:C	4.73967e-25	-9.89772e-11	2.03908	1.00207e-05	-9.89772e-11	0.972032
43544029	chr1:43544029:A:G	1.70252e-26	-9.89772e-11	-1.28737	1.65846e-06	-9.89772e-11	-0.826733
43544107	chr1:43544107:G:A	3.19447e-24	-9.89772e-11	3.94712	8.28083e-06	-9.89772e-11	0.781321
43544338	chr1:43544338:G:A	4.87957e-26	-9.89772e-11	-0.234418	1.10915e-06	-9.89772e-11	-1.22903
43544429	chr1:43544429:T:C	6.26006e-26	-9.89772e-11	0.0147158	1.77181e-06	-9.89772e-11	-0.760617
43544772	chr1:43544772:C:T	3.42185e-25	-9.89772e-11	1.71329	2.20304e-06	-9.89772e-11	-0.542784
43544785	chr1:43544785:C:T	3.00706e-27	-0.779001	-2.2421	1.48091e-07	-0.926389	-2.31616
43544802	chr1:43544802:C:T	6.13481e-26	-0.25182	0.246325	0.000109906	3.8123	-0.445301
43544824	chr1:43544824:G:C	3.31203e-26	-9.89772e-11	-0.621912	1.94997e-06	-9.89772e-11	-0.66481
43544865	chr1:43544865:G:A	8.50198e-26	-9.89772e-11	0.320824	9.97621e-07	-9.89772e-11	-1.335
43544900	chr1:43544900:A:G	8.49651e-27	-0.948782	-1.03362	1.48929e-07	-1.06795	-2.16896
43545016	chr1:43545016:T:C	2.47714e-26	-9.89772e-11	-0.912371	6.98195e-07	-9.89772e-11	-1.69188
43545214	chr1:43545214:A:G	5.9556e-27	-9.89772e-11	-2.33773	3.71591e-07	-9.89772e-11	-2.32258
43545390	chr1:43545390:G:A	1.75663e-26	-1.25608	-2.88865e-09	1.17557e-06	-1.17087	-2.88865e-09
43545743	chr1:43545743:A:C	1.59481e-23	-9.89772e-11	5.55503	4.20728e-05	-9.89772e-11	2.40678
43545754	chr1:43545754:G:A	6.86189e-27	-9.89772e-11	-2.19608	3.81453e-07	-9.89772e-11	-2.29639
43545853	chr1:43545853:C:T	1.24062e-26	-9.89772e-11	-1.60386	6.61655e-07	-9.89772e-11	-1.74563
43546099	chr1:43546099:C:T	1.91743e-25	-9.89772e-11	1.1341	4.23751e-06	-9.89772e-11	0.111354
43546246	chr1:43546246:G:A	1.02165e-25	-9.89772e-11	0.504528	2.4222e-06	-9.89772e-11	-0.447946
43546364	chr1:43546364:G:C	1.85479e-26	-9.89772e-11	-1.2017	1.79411e-06	-9.89772e-11	-0.748114
43546492	chr1:43546492:A:G	1.90834e-25	-9.89772e-11	1.12935	4.22582e-06	-9.89772e-11	0.108591
43547245	chr1:43547245:G:GT	1.31842e-25	-9.89772e-11	0.759542	3.10413e-06	-9.89772e-11	-0.199887
43547252	chr1:43547252:C:T	4.88446e-27	-1.3304	-1.2056	1.71915e-07	-1.42623	-1.66714
43547259	chr1:43547259:G:A	2.79456e-25	-9.89772e-11	1.51078	1.36031e-06	-9.89772e-11	-1.02491
43547276	chr1:43547276:G:A	8.60243e-25	-9.89772e-11	2.63516	6.02363e-06	-9.89772e-11	0.463068
43547367	chr1:43547367:T:C	1.53338e-26	-9.89772e-11	-1.392	1.32267e-06	-9.89772e-11	-1.05297
43547636	chr1:43547636:G:A	1.65068e-26	-9.89772e-11	-1.31829	1.44079e-06	-9.89772e-11	-0.967429
43547684	chr1:43547684:G:A	1.00581e-26	0.0482452	-1.86192	3.5019e-07	-0.464464	-1.91744
43547883	chr1:43547883:T:C	1.98082e-26	-9.89772e-11	-1.13596	3.99983e-07	-9.89772e-11	-2.24896
43547946	chr1:43547946:G:A	9.43448e-27	-9.89772e-11	-1.87769	4.81071e-07	-9.89772e-11	-2.06436
43547970	chr1:43547970:C:T	2.02628e-26	-9.89772e-11	-1.11327	3.92697e-07	-9.89772e-11	-2.26734
43548206	chr1:43548206:A:G	6.36447e-26	-0.434871	0.466127	5.85752e-07	-0.897707	-0.969773
43549064	chr1:43549064:C:T	6.95201e-27	-0.786195	-1.39683	1.93754e-07	-1.09779	-1.876
43549154	chr1:43549154:A:G	3.44116e-27	-0.664835	-2.22141	1.28212e-07	-1.01629	-2.3704
43549278	chr1:43549278:T:C	3.17996e-25	-0.289871	1.92985	2.47663e-06	-0.730853	0.305132
43549355	chr1:43549355:G:A	7.88642e-26	-9.89772e-11	0.245667	1.19054e-06	-9.89772e-11	-1.15822
43549569	chr1:43549569:A:G	8.79284e-27	-9.89772e-11	-1.94812	6.17185e-07	-9.89772e-11	-1.81521
43549579	chr1:43549579:G:A	7.62479e-26	-9.89772e-11	0.21193	1.16215e-06	-9.89772e-11	-1.18235
43550082	chr1:43550082:G:C	5.22026e-25	-9.89772e-11	2.13566	3.51903e-07	-9.89772e-11	-2.37702
43550134	chr1:43550134:C:T	1.32646e-26	-9.89772e-11	-1.53696	3.50644e-07	-9.89772e-11	-2.38061
43550138	chr1:43550138:T:C	1.39886e-26	-0.415878	-1.06794	2.99121e-07	-0.800239	-1.73929
43550344	chr1:43550344:G:A	1.55577e-25	-0.370143	1.29523	1.38467e-06	-0.795122	-0.212034
43550378	chr1:43550378:C:G	1.60324e-26	-1.34745	-2.88865e-09	9.31344e-07	-1.40375	-2.88865e-09
43550679	chr1:43550679:T:C	5.5809e-26	-9.89772e-11	-0.100125	1.00454e-06	-9.89772e-11	-1.32809
43550878	chr1:43550878:G:C	1.59984e-26	-1.34957	-2.88865e-09	9.5804e-07	-1.37549	-2.88865e-09
43551030	chr1:43551030:G:T	5.89128e-27	-9.89772e-11	-2.34859	4.972e-07	-9.89772e-11	-2.03139
43551044	chr1:43551044:C:G	5.39746e-26	-9.89772e-11	-0.133546	9.82673e-07	-9.89772e-11	-1.3501
43551225	chr1:43551225:G:A	1.03354e-26	-9.89772e-11	-1.78648	1.45013e-06	-9.89772e-11	-0.960969
43551700	chr1:43551700:A:G	3.25079e-26	-9.89772e-11	-0.640578	3.4827e-06	-9.89772e-11	-0.0848135
43551909	chr1:43551909:G:A	9.80083e-27	-9.89772e-11	-1.83959	9.58505e-07	-9.89772e-11	-1.375
43552145	chr1:43552145:G:A	1.64433e-24	0.431324	2.85171	9.91239e-06	-0.31055	1.27171
43552372	chr1:43552372:G:A	6.02128e-27	-9.89772e-11	-2.32676	3.77233e-07	-9.89772e-11	-2.30751
43552433	chr1:43552433:T:A	6.01818e-27	-9.89772e-11	-2.32727	3.53327e-07	-9.89772e-11	-2.37298
43552492	chr1:43552492:A:G	3.40668e-25	-9.89772e-11	1.70885	9.73505e-07	-9.89772e-11	-1.35947
43552553	chr1:43552553:G:A	4.99641e-26	-9.89772e-11	-0.210754	1.52522e-06	-9.89772e-11	-0.910481
43552622	chr1:43552622:T:C	5.54513e-26	-9.89772e-11	-0.106554	1.006e-06	-9.89772e-11	-1.32664
43552663	chr1:43552663:G:A	5.39596e-25	-9.89772e-11	2.16876	6.8247e-06	-9.89772e-11	0.587927
43553294	chr1:43553294:T:C	5.27347e-26	-9.89772e-11	-0.156786	9.71893e-07	-9.89772e-11	-1.36113
43553634	chr1:43553634:C:T	7.05128e-26	-9.89772e-11	0.133735	1.10901e-06	-9.89772e-11	-1.22915
43553969	chr1:43553969:G:A	6.64311e-26	-9.89772e-11	0.0741052	1.06259e-06	-9.89772e-11	-1.27191
43554060	chr1:43554060:C:T	5.15165e-25	-0.350957	2.47338	3.10556e-06	-0.780229	0.580803
43554309	chr1:43554309:G:A	6.80882e-26	-9.89772e-11	0.0987446	1.08154e-06	-9.89772e-11	-1.25424
43554338	chr1:43554338:C:T	1.25381e-26	-9.89772e-11	-1.59328	3.50391e-07	-9.89772e-11	-2.38133
43554560	chr1:43554560:G:T	2.82162e-26	-9.89772e-11	-0.782162	3.79846e-07	-9.89772e-11	-2.30061
43554723	chr1:43554723:T:C	9.43988e-27	-1.17863	-0.69849	4.20873e-07	-1.28468	-0.913365
43555076	chr1:43555076:T:TCCTGA	5.91196e-27	-9.89772e-11	-2.34508	3.602e-07	-9.89772e-11	-2.35372
43555148	chr1:43555148:G:A	7.08827e-26	-9.89772e-11	0.138967	1.11024e-06	-9.89772e-11	-1.22805
43555686	chr1:43555686:C:T	1.90423e-26	-9.89772e-11	-1.1754	1.83089e-06	-9.89772e-11	-0.72782
43555785	chr1:43555785:C:G	1.91016e-26	-1.05921	-0.113074	4.79072e-07	-1.18437	-0.884156
43556042	chr1:43556042:G:T	7.53714e-25	0.291832	2.21112	5.75086e-06	-0.414826	0.831554
43556356	chr1:43556356:A:G	2.58888e-25	-0.338509	1.77284	2.12134e-06	-0.770018	0.189442
43556450	chr1:43556450:C:T	1.05202e-24	0.23517	2.60124	6.85995e-06	-0.459814	1.05289
43556632	chr1:43556632:A:C	1.10451e-24	-1.07655	3.96165	6.96757e-06	-1.19344	1.80208
43556832	chr1:43556832:C:T	1.89483e-26	-9.89772e-11	-1.18034	1.82036e-06	-9.89772e-11	-0.733585
43556863	chr1:43556863:C:T	9.85786e-27	-1.11856	-0.715234	4.29373e-07	-1.23437	-0.943676
43557024	chr1:43557024:T:C	4.74671e-26	-9.89772e-11	-0.262022	1.25716e-06	-9.89772e-11	-1.10376
43557158	chr1:43557158:G:C	1.92972e-26	-1.1621	-2.88865e-09	1.27044e-06	-1.09326	-2.88865e-09
43557843	chr1:43557843:A:G	7.38062e-26	-9.89772e-11	0.179383	1.69883e-06	-9.89772e-11	-0.802681
43559392	chr1:43559392:CT:C	1.45035e-26	-9.89772e-11	-1.44767	1.13952e-06	-9.89772e-11	-1.20201
43559469	chr1:43559469:G:A	5.88386e-26	-9.89772e-11	-0.0472616	9.93311e-07	-9.89772e-11	-1.33933
43559849	chr1:43559849:GGGTGTGCAGCAGGT:G	1.71704e-26	-1.27887	-2.88865e-09	1.12687e-06	-1.21318	-2.88865e-09
43559861	chr1:43559861:G:T	1.49903e-26	-1.41466	-2.88865e-09	8.9621e-07	-1.4422	-2.88865e-09
43559864	chr1:43559864:G:A	1.25041e-26	-9.89772e-11	-1.59601	5.47806e-07	-9.89772e-11	-1.93446
43559963	chr1:43559963:G:T	4.52677e-26	-9.89772e-11	-0.309466	8.84578e-07	-9.89772e-11	-1.45527
43560174	chr1:43560174:C:CTG	7.48012e-27	-1.35652	-0.753287	2.35189e-07	-1.42524	-1.35475
43560406	chr1:43560406:G:C	1.57524e-26	-9.89772e-11	-1.36507	1.47233e-06	-9.89772e-11	-0.945773
43560418	chr1:43560418:C:T	2.10686e-23	-1.38327	7.21675	2.43577e-05	-1.43859	3.29882
43560509	chr1:43560509:A:C	1.89225e-23	-1.3407	7.06675	2.19134e-05	-1.40557	3.16005
43560857	chr1:43560857:A:G	5.88873e-25	-9.89772e-11	2.25615	7.15237e-06	-9.89772e-11	0.634823
43560944	chr1:43560944:C:T	2.95924e-27	-0.754626	-2.2825	1.38076e-07	-0.968016	-2.34456
43561317	chr1:43561317:C:T	7.93816e-27	-9.89772e-11	-2.05038	9.58125e-07	-9.89772e-11	-1.3754
43561361	chr1:43561361:G:A	7.85932e-26	-9.89772e-11	0.242226	1.39735e-06	-9.89772e-11	-0.998046
43561456	chr1:43561456:C:A	1.39379e-26	-1.48745	-2.88865e-09	8.48264e-07	-1.49718	-2.88865e-09
43561625	chr1:43561625:CT:C	6.32008e-27	-9.89772e-11	-2.27833	4.55362e-07	-9.89772e-11	-2.11928
43562256	chr1:43562256:G:A	9.3656e-27	-9.89772e-11	-1.88502	4.85881e-07	-9.89772e-11	-2.05441
43562354	chr1:43562354:C:T	2.88834e-26	-9.89772e-11	-0.758792	6.19257e-07	-9.89772e-11	-1.81186
43562768	chr1:43562768:G:T	2.58453e-26	-9.89772e-11	-0.869931	6.20962e-07	-9.89772e-11	-1.80911
43562836	chr1:43562836:C:T	2.33577e-26	-9.89772e-11	-0.971132	5.85206e-07	-9.89772e-11	-1.86841
43562967	chr1:43562967:C:T	6.20593e-27	-9.89772e-11	-2.29655	3.53158e-07	-9.89772e-11	-2.37346
43563033	chr1:43563033:CTGGG:C	1.06383e-26	-9.89772e-11	-1.7576	7.56099e-07	-9.89772e-11	-1.6122
43563242	chr1:43563242:G:A	1.65441e-26	-0.722655	-0.593374	2.81018e-07	-1.0684	-1.53356
43563291	chr1:43563291:G:A	2.36171e-27	-1.50971	-1.75296	7.79524e-08	-1.50307	-2.38121
43563389	chr1:43563389:C:T	6.4561e-27	-9.89772e-11	-2.25703	4.53719e-07	-9.89772e-11	-2.1229
43563917	chr1:43563917:TGTG:T	1.03453e-26	-9.89772e-11	-1.78553	5.13642e-07	-9.89772e-11	-1.99885
43565306	chr1:43565306:C:T	2.64826e-26	-9.89772e-11	-0.845573	6.07863e-07	-9.89772e-11	-1.83043
43565986	chr1:43565986:C:T	1.26757e-27	-1.51091	-2.37405	9.10472e-08	-1.49481	-2.23419
43566190	chr1:43566190:C:T	1.4496e-26	-1.44819	-2.88865e-09	8.62998e-07	-1.47996	-2.88865e-09
43566444	chr1:43566444:G:A	6.67411e-27	-9.89772e-11	-2.22382	6.48838e-07	-9.89772e-11	-1.76519
43567900	chr1:43567900:G:A	1.84097e-26	-9.89772e-11	-1.20918	5.94875e-07	-9.89772e-11	-1.85203
43568097	chr1:43568097:C:A	6.79651e-27	-1.36206	-0.843587	2.89962e-07	-1.43308	-1.13755
43568464	chr1:43568464:C:T	1.08306e-24	-0.709917	3.57541	2.50472e-06	-1.16099	0.746541
43568706	chr1:43568706:C:T	7.74996e-27	-9.89772e-11	-2.07437	3.5116e-07	-9.89772e-11	-2.37914
43569163	chr1:43569163:C:G	7.15659e-27	-9.89772e-11	-2.15403	5.16504e-07	-9.89772e-11	-1.99329
43569327	chr1:43569327:C:T	5.76211e-27	-9.89772e-11	-2.37076	3.84749e-07	-9.89772e-11	-2.28779
43569681	chr1:43569681:C:T	2.19642e-27	-1.05547	-2.27976	1.69335e-07	-0.727189	-2.38131
43569801	chr1:43569801:G:A	4.90205e-27	-0.433953	-2.09845	1.51076e-07	-0.841773	-2.38082
43569883	chr1:43569883:AG:A	2.18751e-25	1.26587	-2.88865e-09	1.64604e-05	1.46834	-2.88865e-09
43570414	chr1:43570414:G:A	6.24748e-27	-0.242247	-2.04763	1.78595e-07	-0.70064	-2.35462
43570988	chr1:43570988:C:T	2.97493e-27	-0.918357	-2.11348	2.19683e-07	-0.540906	-2.30729
43571453	chr1:43571453:C:T	5.18657e-26	-1.36857	1.19517	7.24918e-07	-1.21984	-0.434481
43571570	chr1:43571570:A:G	5.77964e-27	-9.89772e-11	-2.36772	5.9262e-07	-9.89772e-11	-1.85582
43572014	chr1:43572014:G:A	1.36512e-27	-1.49926	-2.31156	8.62314e-08	-1.41249	-2.37086
43572532	chr1:43572532:C:T	4.86063e-26	-9.89772e-11	-0.238305	1.219e-06	-9.89772e-11	-1.13459
43572968	chr1:43572968:C:G	3.32472e-26	-9.89772e-11	-0.618088	9.21856e-07	-9.89772e-11	-1.41399
43573159	chr1:43573159:A:G	3.09133e-26	-9.89772e-11	-0.690874	9.5241e-07	-9.89772e-11	-1.38138
43573166	chr1:43573166:C:T	2.883e-27	-0.871666	-2.19156	2.18888e-07	-0.484285	-2.36753
43573361	chr1:43573361:C:T	6.42332e-27	-9.89772e-11	-2.26212	3.57369e-07	-9.89772e-11	-2.36161
43573424	chr1:43573424:C:A	2.15854e-27	-0.999709	-2.35292	2.03813e-07	-0.674691	-2.24848
43573633	chr1:43573633:A:G	2.08707e-27	-1.12432	-2.26198	1.5809e-07	-0.821253	-2.35596
43573877	chr1:43573877:T:C	1.84957e-26	-1.20452	-2.88865e-09	1.21829e-06	-1.13517	-2.88865e-09
43573919	chr1:43573919:T:C	5.7166e-27	-9.89772e-11	-2.37869	3.52416e-07	-9.89772e-11	-2.37556
43574179	chr1:43574179:A:G	3.54248e-27	-0.47609	-2.38114	1.47324e-07	-0.876574	-2.37117
43574242	chr1:43574242:C:T	1.94057e-27	-1.09577	-2.3633	2.34925e-07	-0.785502	-1.99561
43574756	chr1:43574756:A:T	2.66448e-26	-1.41851	0.579049	5.21114e-07	-1.1392	-0.845206
43576350	chr1:43576350:T:C	1.08323e-26	-9.89772e-11	-1.73953	1.02314e-06	-9.89772e-11	-1.30975
43576842	chr1:43576842:G:T	2.19677e-26	-9.89772e-11	-1.03249	3.62206e-07	-9.89772e-11	-2.34816
43576868	chr1:43576868:C:G	2.79989e-27	-1.47915	-1.61333	1.2717e-07	-1.43189	-1.96296
43576918	chr1:43576918:G:A	6.42596e-27	-9.89772e-11	-2.26171	3.65043e-07	-9.89772e-11	-2.34036
43577240	chr1:43577240:G:T	2.13263e-27	-1.0395	-2.3252	1.8814e-07	-0.710679	-2.29251
43577605	chr1:43577605:A:G	6.59341e-27	-9.89772e-11	-2.23599	4.63506e-07	-9.89772e-11	-2.10156
43577721	chr1:43577721:G:A	6.31549e-27	-0.170341	-2.10871	1.8689e-07	-0.642619	-2.36724
43577882	chr1:43577882:A:G	4.183e-27	-0.608241	-2.08279	1.75653e-07	-0.851652	-2.22021
43578633	chr1:43578633:A:C	1.73826e-25	-9.89772e-11	1.03599	8.426e-07	-9.89772e-11	-1.50388
43578797	chr1:43578797:C:T	2.05108e-27	-1.02434	-2.37935	3.51681e-07	-0.728138	-1.64951
43579111	chr1:43579111:C:T	7.15247e-27	-9.89772e-11	-2.1546	1.06472e-06	-9.89772e-11	-1.26991
43579263	chr1:43579263:C:T	1.37004e-26	-1.50463	-2.88865e-09	8.46486e-07	-1.49928	-2.88865e-09
43579503	chr1:43579503:G:A	1.66056e-25	-9.89772e-11	0.990265	7.16984e-07	-9.89772e-11	-1.66532
43579623	chr1:43579623:A:G	4.44198e-26	-1.16515	0.836779	4.33565e-07	-1.42785	-0.740483
43579728	chr1:43579728:A:ACC	3.70673e-26	-1.36411	0.854788	5.6979e-07	-1.2458	-0.649304
43579857	chr1:43579857:G:A	3.47609e-27	-0.563069	-2.31308	1.55075e-07	-0.942264	-2.2542
43579902	chr1:43579902:G:A	3.41322e-26	-1.35639	0.764569	5.31671e-07	-1.25595	-0.708397
43579978	chr1:43579978:T:C	2.46059e-27	-0.879178	-2.34248	2.33887e-07	-0.529845	-2.25569
43580029	chr1:43580029:C:T	7.13936e-27	-9.89772e-11	-2.15644	1.05811e-06	-9.89772e-11	-1.27614
43580147	chr1:43580147:C:G	1.11673e-26	-9.89772e-11	-1.70907	1.07043e-06	-9.89772e-11	-1.26456
43580248	chr1:43580248:A:G	3.09664e-26	-1.36735	0.678191	5.05333e-07	-1.24124	-0.773923
43580771	chr1:43580771:A:G	7.37177e-26	-9.89772e-11	0.178183	1.8511e-06	-9.89772e-11	-0.716842
43580779	chr1:43580779:G:A	7.10776e-27	-9.89772e-11	-2.16087	1.04705e-06	-9.89772e-11	-1.28664
43580832	chr1:43580832:C:G	1.09928e-26	-9.89772e-11	-1.72482	1.04853e-06	-9.89772e-11	-1.28524
43581036	chr1:43581036:C:T	1.09074e-26	-9.89772e-11	-1.73262	1.03772e-06	-9.89772e-11	-1.29559
43581414	chr1:43581414:G:C	5.74453e-27	-9.89772e-11	-2.37381	3.55264e-07	-9.89772e-11	-2.36751
43581976	chr1:43581976:C:T	5.70576e-27	-9.89772e-11	-2.38058	3.50389e-07	-9.89772e-11	-2.38133
43582229	chr1:43582229:G:C	4.71434e-26	-1.36358	1.09472	6.81428e-07	-1.24549	-0.470695
43582476	chr1:43582476:G:A	2.09518e-27	-1.05131	-2.33111	1.83833e-07	-0.750196	-2.27615
43582612	chr1:43582612:T:C	2.30773e-27	-0.970199	-2.3156	9.46998e-08	-1.3349	-2.35476
43583485	chr1:43583485:G:A	3.02025e-27	-0.638019	-2.3787	1.32102e-07	-1.00227	-2.35454
43583496	chr1:43583496:A:G	2.58693e-27	-0.830676	-2.34091	2.48302e-07	-0.468613	-2.25712
43583595	chr1:43583595:G:T	3.7845e-26	-1.36451	0.875947	5.76366e-07	-1.24501	-0.638626
43583984	chr1:43583984:C:A	5.7062e-27	-9.89772e-11	-2.38051	3.50387e-07	-9.89772e-11	-2.38134
43584299	chr1:43584299:TG:T	8.99631e-27	-9.89772e-11	-1.92524	1.26809e-06	-9.89772e-11	-1.09511
43584932	chr1:43584932:C:T	7.10776e-27	-9.89772e-11	-2.16087	1.04705e-06	-9.89772e-11	-1.28664
43585125	chr1:43585125:G:T	3.59733e-26	-1.35326	0.813975	5.41764e-07	-1.25977	-0.685779
43585185	chr1:43585185:T:C	2.56564e-27	-1.49951	-1.68034	1.12245e-07	-1.46787	-2.05182
43585772	chr1:43585772:A:G	1.08995e-26	-9.89772e-11	-1.73334	5.71841e-07	-9.89772e-11	-1.89152
43585916	chr1:43585916:G:C	1.32947e-25	-9.89772e-11	0.767894	6.69428e-07	-9.89772e-11	-1.73395
43585959	chr1:43585959:G:A	2.98439e-27	-0.647527	-2.38114	1.29735e-07	-1.00976	-2.36512
43586100	chr1:43586100:T:C	3.11758e-27	-0.604095	-2.38091	1.34612e-07	-0.976643	-2.36134
43586107	chr1:43586107:G:A	2.71517e-26	-0.419336	-0.401285	4.03328e-07	-0.841002	-1.39963
43586297	chr1:43586297:C:T	4.12113e-27	-0.893364	-1.81257	2.61066e-07	-0.550522	-2.12508
43586412	chr1:43586412:C:T	1.38427e-26	-1.4943	-2.88865e-09	8.41782e-07	-1.50486	-2.88865e-09
43586491	chr1:43586491:C:A	5.416e-25	-9.89772e-11	2.17247	2.95427e-06	-9.89772e-11	-0.249369
43586527	chr1:43586527:G:A	3.32811e-27	-0.584745	-2.33491	1.37988e-07	-0.93405	-2.37916
43586706	chr1:43586706:T:G	6.65762e-27	-1.51063	-0.715666	1.78626e-07	-1.49751	-1.55757
43586710	chr1:43586710:TTGTC:T	2.85432e-26	-9.89772e-11	-0.770642	3.73802e-07	-9.89772e-11	-2.31665
43586839	chr1:43586839:G:A	1.13716e-26	-9.89772e-11	-1.69094	6.54249e-07	-9.89772e-11	-1.75689
43586926	chr1:43586926:T:C	2.77191e-27	-0.753911	-2.34861	2.76628e-07	-0.37461	-2.24309
43587002	chr1:43587002:T:C	2.60449e-27	-0.822382	-2.34244	2.51128e-07	-0.459342	-2.25507
43587107	chr1:43587107:G:A	2.65343e-27	-0.812613	-2.33359	2.50509e-07	-0.44706	-2.26982
43587254	chr1:43587254:G:A	2.579e-27	-0.839002	-2.33565	2.43211e-07	-0.479792	-2.26666
43587357	chr1:43587357:C:G	6.08842e-27	-9.89772e-11	-2.31567	4.11654e-07	-9.89772e-11	-2.22019
43587588	chr1:43587588:C:T	2.60258e-27	-0.81714	-2.34842	2.55793e-07	-0.452733	-2.24327
43587791	chr1:43587791:C:T	9.76069e-27	-9.89772e-11	-1.8437	9.12341e-07	-9.89772e-11	-1.42436
43588133	chr1:43588133:G:A	6.16492e-27	-9.89772e-11	-2.30319	1.52467e-06	-9.89772e-11	-0.91084
43588163	chr1:43588163:G:A	2.92818e-27	-0.751597	-2.29608	5.25385e-07	-0.383018	-1.59323
43588561	chr1:43588561:G:A	5.78874e-27	-9.89772e-11	-2.36614	5.41309e-07	-9.89772e-11	-1.94639
43588653	chr1:43588653:T:C	1.64221e-25	-9.89772e-11	0.979153	0.000569952	-9.89772e-11	5.01293
43588698	chr1:43588698:G:A	3.08486e-26	-9.89772e-11	-0.692968	1.50821e-06	-9.89772e-11	-0.921701
43589217	chr1:43589217:C:T	6.66412e-25	-9.89772e-11	2.37985	5.92539e-07	-9.89772e-11	-1.85596
43589323	chr1:43589323:G:A	4.28612e-27	-0.59257	-2.07411	4.70271e-07	0.0189142	-2.10598
43589603	chr1:43589603:G:T	2.64481e-27	-0.807578	-2.34188	2.55227e-07	-0.440022	-2.2582
43589698	chr1:43589698:A:G	3.64267e-27	-0.654349	-2.17499	2.89765e-07	-0.234212	-2.3371
43589877	chr1:43589877:A:G	1.31108e-26	-9.89772e-11	-1.54862	9.38799e-07	-9.89772e-11	-1.39578
43590008	chr1:43590008:A:G	1.36431e-26	-9.89772e-11	-1.50883	9.80406e-07	-9.89772e-11	-1.35241
43590100	chr1:43590100:G:A	6.01716e-27	-9.89772e-11	-2.32744	3.55053e-07	-9.89772e-11	-2.36811
43590136	chr1:43590136:G:A	2.69941e-27	-0.787428	-2.3416	2.62105e-07	-0.415946	-2.25568
43590366	chr1:43590366:G:A	6.32418e-27	-9.89772e-11	-2.27768	1.63382e-06	-9.89772e-11	-0.841703
43590662	chr1:43590662:A:G	2.72848e-27	-0.774344	-2.34397	2.67736e-07	-0.39954	-2.25084
43590791	chr1:43590791:T:C	3.07321e-27	-0.649958	-2.34938	2.6858e-07	-0.266999	-2.38023
43591477	chr1:43591477:C:T	8.49569e-27	-9.89772e-11	-1.9825	1.14636e-06	-9.89772e-11	-1.19603
43591586	chr1:43591586:A:G	2.74879e-27	-0.767014	-2.34388	2.69686e-07	-0.391172	-2.25195
43591997	chr1:43591997:G:T	2.71828e-27	-0.780648	-2.34141	2.64181e-07	-0.407472	-2.25627
43592025	chr1:43592025:A:G	2.70932e-27	-0.783856	-2.34151	2.63363e-07	-0.411325	-2.25552
43592204	chr1:43592204:G:A	6.22565e-27	-9.89772e-11	-2.29338	3.61875e-07	-9.89772e-11	-2.34908
43592211	chr1:43592211:A:T	2.61496e-27	-0.820248	-2.34056	2.50945e-07	-0.456475	-2.25867
43592279	chr1:43592279:T:C	1.0685e-26	-1.50631	-0.246906	2.5911e-07	-1.48319	-1.19993
43592327	chr1:43592327:C:T	1.39811e-25	-9.89772e-11	0.818235	1.25642e-06	-9.89772e-11	-1.10436
43592363	chr1:43592363:G:A	2.70645e-27	-0.784625	-2.3418	2.62825e-07	-0.412365	-2.25652
43592983	chr1:43592983:T:C	1.56572e-25	-9.89772e-11	0.931459	1.57484e-06	-9.89772e-11	-0.878468
43593193	chr1:43593193:CTGTG:C	3.98254e-27	-0.641836	-2.0983	3.05764e-07	-0.221222	-2.29634
43593228	chr1:43593228:C:T	2.68944e-27	-0.751387	-2.38134	3.04857e-07	-0.372203	-2.14833
43593381	chr1:43593381:A:G	1.86427e-26	-0.400795	-0.795808	3.63237e-07	-0.955286	-1.39003
43593385	chr1:43593385:G:T	8.98585e-27	-9.89772e-11	-1.92641	3.51485e-07	-9.89772e-11	-2.37821
43593433	chr1:43593433:CTG:C	8.1342e-27	-9.89772e-11	-2.02598	3.51399e-07	-9.89772e-11	-2.37845
43593488	chr1:43593488:C:T	6.35177e-27	-9.89772e-11	-2.27333	3.78399e-07	-9.89772e-11	-2.30443
43593571	chr1:43593571:G:A	1.78634e-26	-0.426519	-0.812786	3.01953e-07	-0.846189	-1.68392
43593773	chr1:43593773:G:A	6.23415e-27	-9.89772e-11	-2.29202	7.54134e-07	-9.89772e-11	-1.61481
43594215	chr1:43594215:G:GGTCCCACTTCA	8.41463e-27	-9.89772e-11	-1.99209	4.9217e-07	-9.89772e-11	-2.04155
43594590	chr1:43594590:G:A	2.87033e-27	-0.745129	-2.3225	2.67617e-07	-0.363485	-2.28733
43594822	chr1:43594822:T:C	1.97163e-26	-0.427289	-0.713324	3.82981e-07	-0.973901	-1.31849
43594974	chr1:43594974:G:C	6.51145e-27	-9.89772e-11	-2.2485	3.67564e-07	-9.89772e-11	-2.33348
43595115	chr1:43595115:T:C	2.71487e-27	-0.790083	-2.33323	2.57455e-07	-0.41877	-2.27076
43595361	chr1:43595361:T:C	1.42722e-27	-1.46193	-2.3044	9.56857e-08	-1.37341	-2.3059
43596059	chr1:43596059:G:A	1.34776e-26	-9.89772e-11	-1.52103	7.63858e-07	-9.89772e-11	-1.60199
43596088	chr1:43596088:C:T	2.82721e-27	-0.751223	-2.33155	2.69588e-07	-0.370669	-2.27281
43596124	chr1:43596124:C:T	1.58417e-27	-1.46053	-2.20147	8.79802e-08	-1.39034	-2.37293
43596483	chr1:43596483:C:T	1.21635e-25	0.208526	0.470441	1.29118e-06	-0.379413	-0.697648
43596488	chr1:43596488:C:T	4.07509e-26	-0.300239	-0.114342	5.50017e-07	-0.746675	-1.18375
43596596	chr1:43596596:T:C	2.86462e-27	-0.741788	-2.32783	2.71245e-07	-0.359334	-2.27802
43596766	chr1:43596766:C:T	2.93032e-26	-1.3508	0.606435	4.67543e-07	-1.26242	-0.830468
43596852	chr1:43596852:C:T	2.78307e-27	-0.768294	-2.33021	2.63438e-07	-0.391759	-2.2748
43597061	chr1:43597061:G:T	6.23798e-27	-9.89772e-11	-2.2914	4.31361e-07	-9.89772e-11	-2.17343
43597134	chr1:43597134:T:C	2.62192e-26	-1.34825	0.492679	4.28256e-07	-1.26522	-0.915431
43597354	chr1:43597354:G:A	2.69318e-26	-1.35661	0.527861	4.45354e-07	-1.25466	-0.886842
43597443	chr1:43597443:G:A	2.78215e-27	-0.760092	-2.33874	2.69472e-07	-0.382479	-2.26143
43598409	chr1:43598409:G:A	1.17218e-26	-9.89772e-11	-1.66061	6.72447e-07	-9.89772e-11	-1.72945
43598430	chr1:43598430:G:T	6.12085e-26	-9.89772e-11	-0.00777311	1.82168e-06	-9.89772e-11	-0.732861
43598474	chr1:43598474:C:T	2.78873e-27	-0.760206	-2.33627	2.68529e-07	-0.381829	-2.26559
43598648	chr1:43598648:A:G	4.56387e-26	-0.470807	0.169504	2.56137e-07	-0.994028	-1.70064
43599033	chr1:43599033:C:G	1.37908e-25	-9.89772e-11	0.804525	8.97283e-07	-9.89772e-11	-1.441
43599192	chr1:43599192:C:T	2.8177e-27	-0.748828	-2.33731	2.7261e-07	-0.368152	-2.26418
43599429	chr1:43599429:A:T	2.71145e-26	-1.35319	0.5312	4.44157e-07	-1.25902	-0.885173
43600459	chr1:43600459:C:T	5.85804e-27	-9.89772e-11	-2.35424	3.88737e-07	-9.89772e-11	-2.27747
43600664	chr1:43600664:C:A	5.85248e-27	-9.89772e-11	-2.35519	3.73778e-07	-9.89772e-11	-2.31671
43600735	chr1:43600735:C:T	3.60131e-26	-1.35959	0.821418	5.28587e-07	-1.24882	-0.721348
43600996	chr1:43600996:C:T	5.13148e-26	-0.3958	0.21172	2.77181e-07	-0.940831	-1.67488
43601370	chr1:43601370:G:A	7.70649e-27	-9.89772e-11	-2.08	5.49903e-07	-9.89772e-11	-1.93063
43601409	chr1:43601409:G:A	3.3588e-26	-0.607891	-2.88865e-09	2.3339e-06	-0.485083	-2.88865e-09
43601587	chr1:43601587:T:C	3.03637e-24	-9.89772e-11	3.89636	1.83135e-06	-9.89772e-11	-0.727567
43601802	chr1:43601802:T:C	5.04534e-26	-0.431911	0.230902	2.73002e-07	-0.96649	-1.66441
43602466	chr1:43602466:G:A	1.19844e-26	-9.89772e-11	-1.63845	6.86056e-07	-9.89772e-11	-1.70942
43602563	chr1:43602563:C:A	5.70544e-27	-9.89772e-11	-2.38064	3.51569e-07	-9.89772e-11	-2.37797
43602564	chr1:43602564:CA:C	5.70569e-27	-9.89772e-11	-2.38059	3.51603e-07	-9.89772e-11	-2.37788
43602604	chr1:43602604:G:A	3.22845e-27	-0.689324	-2.26073	1.32656e-07	-1.00766	-2.34496
43602750	chr1:43602750:G:A	1.19587e-26	-9.89772e-11	-1.6406	6.84705e-07	-9.89772e-11	-1.71139
43603717	chr1:43603717:G:A	5.7132e-25	-9.89772e-11	2.22589	5.54028e-07	-9.89772e-11	-1.92316
43604361	chr1:43604361:A:G	5.28898e-27	-0.868285	-1.58815	2.15196e-07	-0.61193	-2.2569
43605020	chr1:43605020:A:G	4.36603e-26	-0.336332	-0.00928921	6.08945e-07	-0.782962	-1.04569
43605550	chr1:43605550:G:A	3.6325e-27	-1.46639	-1.36575	8.79553e-08	-1.43019	-2.33336
43605875	chr1:43605875:G:A	5.0399e-26	-1.19256	0.990473	3.52104e-07	-1.41087	-0.965578
43606023	chr1:43606023:G:T	8.35079e-27	-9.89772e-11	-1.9997	4.96833e-07	-9.89772e-11	-2.03212
43606057	chr1:43606057:G:A	9.90813e-27	-9.89772e-11	-1.8287	4.77129e-07	-9.89772e-11	-2.07259
43606347	chr1:43606347:C:T	3.666e-27	-0.862734	-1.96022	2.50309e-07	-0.444086	-2.2736
43606395	chr1:43606395:C:T	4.14535e-27	-0.995042	-1.70503	2.68431e-07	-0.606275	-2.04151
43606749	chr1:43606749:A:G	2.87372e-27	-1.34558	-1.72087	1.31562e-07	-1.27592	-2.08498
43607501	chr1:43607501:A:G	5.77394e-27	-9.89772e-11	-2.36871	3.72642e-07	-9.89772e-11	-2.31976
43607790	chr1:43607790:A:G	5.70144e-27	-9.89772e-11	-2.38134	3.54484e-07	-9.89772e-11	-2.36971
43608620	chr1:43608620:C:G	5.55467e-26	-9.89772e-11	-0.104836	1.59295e-06	-9.89772e-11	-0.867036
43608770	chr1:43608770:T:C	2.17749e-26	-1.0413	-2.88865e-09	1.42831e-06	-0.976128	-2.88865e-09
43609163	chr1:43609163:C:T	6.2725e-27	-9.89772e-11	-2.28588	3.59529e-07	-9.89772e-11	-2.35558
43609342	chr1:43609342:T:G	1.12486e-26	-9.89772e-11	-1.70181	5.94737e-07	-9.89772e-11	-1.85226
43609556	chr1:43609556:T:C	1.73082e-26	-1.27088	-2.88865e-09	1.13873e-06	-1.20271	-2.88865e-09
43609900	chr1:43609900:T:G	1.77919e-26	-1.24332	-2.88865e-09	1.36328e-06	-1.02273	-2.88865e-09
43610348	chr1:43610348:G:A	1.0409e-26	-1.45401	-0.325381	1.83626e-07	-1.47781	-1.54966
43610650	chr1:43610650:C:T	2.41172e-26	-9.89772e-11	-0.939132	1.25059e-06	-9.89772e-11	-1.10901
43610798	chr1:43610798:G:A	2.3392e-27	-1.40483	-1.86742	8.67023e-08	-1.50199	-2.27591
43611155	chr1:43611155:C:T	1.95612e-26	-9.89772e-11	-1.14851	1.03002e-06	-9.89772e-11	-1.30305
43612239	chr1:43612239:C:T	7.94577e-27	-9.89772e-11	-2.04942	3.71221e-07	-9.89772e-11	-2.32358
43612491	chr1:43612491:A:G	7.44457e-27	-9.89772e-11	-2.11457	3.83664e-07	-9.89772e-11	-2.29061
43612584	chr1:43612584:G:T	7.29446e-27	-9.89772e-11	-2.13494	3.88413e-07	-9.89772e-11	-2.27831
43612688	chr1:43612688:T:A	4.15511e-27	-0.71225	-1.98547	3.00741e-07	-0.299069	-2.23506
43612713	chr1:43612713:T:C	1.74043e-27	-1.31878	-2.24914	8.42826e-08	-1.50972	-2.29648
43612933	chr1:43612933:A:G	1.69556e-27	-1.48197	-2.11207	1.43322e-07	-1.02784	-2.24744
43613290	chr1:43613290:G:C	5.91345e-27	-9.89772e-11	-2.34483	3.53993e-07	-9.89772e-11	-2.3711
43613740	chr1:43613740:T:C	1.63255e-27	-1.3355	-2.29641	8.10497e-08	-1.5107	-2.33461
43613952	chr1:43613952:A:G	6.11754e-26	-9.89772e-11	-0.00831486	1.72314e-06	-9.89772e-11	-0.788476
43613992	chr1:43613992:G:A	1.72238e-26	-1.27577	-2.88865e-09	1.10315e-06	-1.23445	-2.88865e-09
43614453	chr1:43614453:A:G	3.78111e-26	-9.89772e-11	-0.489458	6.44496e-07	-9.89772e-11	-1.77191
43614741	chr1:43614741:T:C	4.34715e-27	-1.38535	-1.26718	9.68729e-08	-1.3263	-2.34068
43615718	chr1:43615718:T:C	1.52835e-27	-1.35033	-2.34754	1.00447e-07	-1.2626	-2.36814
43616041	chr1:43616041:T:G	1.44881e-27	-1.42631	-2.32501	9.04257e-08	-1.35835	-2.3775
43616091	chr1:43616091:T:G	1.86295e-27	-1.12685	-2.37305	1.42854e-07	-1.03342	-2.24513
43616241	chr1:43616241:A:G	1.84622e-27	-1.4674	-2.04152	1.27976e-07	-1.07974	-2.3088
43616545	chr1:43616545:G:A	1.52651e-27	-1.37522	-2.32385	9.65361e-08	-1.2926	-2.37786
43616651	chr1:43616651:C:T	3.2275e-27	-1.50249	-1.44787	7.9993e-08	-1.47861	-2.37983
43617054	chr1:43617054:A:AT	5.74189e-27	-9.89772e-11	-2.37427	3.51466e-07	-9.89772e-11	-2.37826
43617065	chr1:43617065:C:T	1.31586e-26	-9.89772e-11	-1.54498	8.14654e-07	-9.89772e-11	-1.53761
43617344	chr1:43617344:G:A	2.16472e-27	-1.3729	-1.97687	8.73314e-08	-1.51072	-2.25995
43617439	chr1:43617439:C:T	1.4993e-27	-1.38925	-2.32781	9.49777e-08	-1.31	-2.37674
43617587	chr1:43617587:C:T	5.7222e-27	-9.89772e-11	-2.37771	3.58844e-07	-9.89772e-11	-2.35749
43617836	chr1:43617836:T:C	1.57785e-27	-1.34392	-2.32208	1.00443e-07	-1.25246	-2.37833
43617848	chr1:43617848:G:A	1.54387e-27	-1.35893	-2.32884	9.87569e-08	-1.2713	-2.37641
43618392	chr1:43618392:C:T	1.76517e-27	-1.50128	-2.05253	1.52924e-07	-0.921911	-2.28852
43618446	chr1:43618446:G:A	1.10415e-26	-9.89772e-11	-1.72039	6.15068e-07	-9.89772e-11	-1.81864
43619068	chr1:43619068:C:T	1.49326e-27	-1.37805	-2.34305	9.68824e-08	-1.29556	-2.37132
43619724	chr1:43619724:C:T	5.74267e-27	-9.89772e-11	-2.37414	3.51507e-07	-9.89772e-11	-2.37815
43620007	chr1:43620007:G:T	9.36385e-27	-9.89772e-11	-1.8852	3.58407e-07	-9.89772e-11	-2.35871
43621160	chr1:43621160:C:T	1.45052e-27	-1.38614	-2.364	1.04951e-07	-1.50946	-2.07742
43621441	chr1:43621441:G:A	6.8139e-27	-9.89772e-11	-2.20309	6.23078e-07	-9.89772e-11	-1.80571
43621470	chr1:43621470:G:A	1.8073e-27	-1.48114	-2.04909	1.35049e-07	-1.03147	-2.30327
43621825	chr1:43621825:C:T	1.42789e-27	-1.50587	-2.25999	7.96452e-08	-1.48422	-2.37857
43621901	chr1:43621901:G:A	7.88579e-27	-9.89772e-11	-2.057	5.2908e-07	-9.89772e-11	-1.96924
43622218	chr1:43622218:T:C	6.39417e-27	-9.89772e-11	-2.26667	3.62628e-07	-9.89772e-11	-2.347
43622254	chr1:43622254:G:A	1.93591e-26	-1.1589	-2.88865e-09	1.11046e-06	-1.22784	-2.88865e-09
43622305	chr1:43622305:G:A	2.56621e-25	-9.89772e-11	1.42554	3.74492e-07	-9.89772e-11	-2.31481
43622403	chr1:43622403:C:T	1.06223e-26	-9.89772e-11	-1.75911	3.76771e-07	-9.89772e-11	-2.30874
43622898	chr1:43622898:A:G	6.13614e-27	-9.89772e-11	-2.30786	3.55345e-07	-9.89772e-11	-2.36729
43623750	chr1:43623750:C:T	6.08201e-27	-9.89772e-11	-2.31672	3.51895e-07	-9.89772e-11	-2.37705
43623810	chr1:43623810:A:G	6.3455e-27	-9.89772e-11	-2.27431	4.74046e-07	-9.89772e-11	-2.07907
43623961	chr1:43623961:A:G	1.54917e-27	-1.34256	-2.34178	1.01321e-07	-1.25193	-2.37015
43624243	chr1:43624243:C:T	6.27609e-27	-9.89772e-11	-2.28531	5.98378e-07	-9.89772e-11	-1.84615
43624269	chr1:43624269:A:G	1.56603e-27	-1.34848	-2.32504	9.98864e-08	-1.25929	-2.37706
43624436	chr1:43624436:C:T	6.21018e-27	-9.89772e-11	-2.29587	3.56808e-07	-9.89772e-11	-2.36318
43624510	chr1:43624510:C:A	8.31145e-27	-9.89772e-11	-2.00443	4.13944e-07	-9.89772e-11	-2.21465
43624687	chr1:43624687:A:G	4.28668e-27	-0.7508	-1.91575	3.00193e-07	-0.344239	-2.19171
43624926	chr1:43624926:G:A	2.20865e-26	-1.02709	-2.88865e-09	1.26655e-06	-1.09632	-2.88865e-09
43625004	chr1:43625004:T:C	1.57776e-27	-1.32927	-2.33678	1.02577e-07	-1.23551	-2.37426
43625065	chr1:43625065:C:T	1.54711e-27	-1.34583	-2.33985	1.00633e-07	-1.25594	-2.37295
43625322	chr1:43625322:G:A	4.00316e-27	-1.51028	-1.2247	7.81349e-08	-1.5063	-2.37564
43625603	chr1:43625603:A:G	1.57375e-27	-1.33325	-2.33535	1.02039e-07	-1.24017	-2.37485
43625733	chr1:43625733:C:T	1.99691e-27	-1.4823	-1.94816	1.30559e-07	-1.02609	-2.34246
43625805	chr1:43625805:T:A	1.97999e-27	-1.48705	-1.95192	1.33388e-07	-1.00557	-2.34154
43625884	chr1:43625884:T:G	1.39314e-27	-1.44671	-2.34379	8.08248e-08	-1.47953	-2.36857
43626120	chr1:43626120:G:A	1.37864e-26	-1.49838	-2.88865e-09	8.59602e-07	-1.48391	-2.88865e-09
43626140	chr1:43626140:C:T	3.34934e-26	-0.610712	-2.88865e-09	2.32286e-06	-0.489824	-2.88865e-09
43626415	chr1:43626415:T:C	5.93696e-27	-9.89772e-11	-2.34086	3.55038e-07	-9.89772e-11	-2.36815
43626547	chr1:43626547:A:G	6.36002e-27	-9.89772e-11	-2.27203	5.35976e-07	-9.89772e-11	-1.95629
43626632	chr1:43626632:C:T	2.90834e-25	-9.89772e-11	1.55069	0.000773596	-9.89772e-11	5.31843
43627105	chr1:43627105:A:G	3.71018e-27	-0.855351	-1.95563	2.56811e-07	-0.474669	-2.21737
43627586	chr1:43627586:G:A	1.0829e-26	-9.89772e-11	-1.73983	3.76015e-07	-9.89772e-11	-2.31075
43628022	chr1:43628022:T:C	1.28642e-26	-9.89772e-11	-1.56761	3.50683e-07	-9.89772e-11	-2.38049
43628310	chr1:43628310:C:T	8.56876e-27	-9.89772e-11	-1.97394	5.09847e-07	-9.89772e-11	-2.00627
43628352	chr1:43628352:C:T	6.4385e-27	-9.89772e-11	-2.25976	5.27607e-07	-9.89772e-11	-1.97202
43628569	chr1:43628569:T:A	5.7025e-27	-9.89772e-11	-2.38115	8.65262e-07	-9.89772e-11	-1.47734
43628857	chr1:43628857:G:A	1.8512e-27	-1.48853	-2.01769	1.37483e-07	-0.998535	-2.31834
43629002	chr1:43629002:T:A	9.44637e-27	-9.89772e-11	-1.87643	5.35534e-07	-9.89772e-11	-1.95711
43629437	chr1:43629437:A:G	1.6439e-27	-1.28222	-2.34276	1.09165e-07	-1.17654	-2.37098
43629847	chr1:43629847:C:T	5.71491e-27	-9.89772e-11	-2.37898	3.50471e-07	-9.89772e-11	-2.3811
43630806	chr1:43630806:C:T	1.99585e-25	-9.89772e-11	1.17418	7.80845e-06	-9.89772e-11	0.722585
43631699	chr1:43631699:G:A	5.71797e-27	-9.89772e-11	-2.37845	3.57186e-07	-9.89772e-11	-2.36212
43631723	chr1:43631723:C:T	8.81025e-27	-9.89772e-11	-1.94614	3.54019e-07	-9.89772e-11	-2.37102
43631859	chr1:43631859:T:C	1.74675e-27	-1.334	-2.2303	8.56032e-08	-1.51066	-2.28
43632007	chr1:43632007:T:G	6.43182e-27	-9.89772e-11	-2.2608	5.2712e-07	-9.89772e-11	-1.97295
43632654	chr1:43632654:C:T	1.49414e-26	-1.41792	-2.88865e-09	8.95944e-07	-1.4425	-2.88865e-09
43632835	chr1:43632835:G:A	1.03573e-26	-0.174566	-1.6098	2.68041e-07	-0.640026	-2.00921
43633384	chr1:43633384:A:G	9.51411e-27	-9.89772e-11	-1.86928	6.92413e-07	-9.89772e-11	-1.70019
43633883	chr1:43633883:A:T	2.11773e-27	-1.50212	-1.8696	1.44011e-07	-0.915294	-2.35519
43634192	chr1:43634192:G:T	1.61273e-27	-1.31799	-2.32614	1.03787e-07	-1.22162	-2.37641
43634413	chr1:43634413:G:A	5.07694e-27	-1.4021	-1.09525	1.25971e-07	-1.50553	-1.8988
43634587	chr1:43634587:G:A	7.6896e-25	-9.89772e-11	2.52298	0.00205869	-9.89772e-11	6.2972
43634657	chr1:43634657:G:A	5.73024e-27	-9.89772e-11	-2.3763	3.51097e-07	-9.89772e-11	-2.37931
43634837	chr1:43634837:C:T	3.68829e-27	-0.879409	-1.93749	2.48862e-07	-0.518775	-2.2047
43634971	chr1:43634971:C:T	1.13513e-26	-9.89772e-11	-1.69273	1.14777e-06	-9.89772e-11	-1.1948
43635230	chr1:43635230:A:G	5.97602e-27	-9.89772e-11	-2.3343	4.41061e-07	-9.89772e-11	-2.15119
43635401	chr1:43635401:A:G	2.29102e-25	-9.89772e-11	1.31211	8.82224e-06	-9.89772e-11	0.844654
43635776	chr1:43635776:A:T	6.67149e-27	-9.89772e-11	-2.22422	5.94698e-07	-9.89772e-11	-1.85232
43635977	chr1:43635977:G:A	1.78875e-26	-0.0799123	-1.15804	4.01796e-07	-0.559636	-1.6848
43636043	chr1:43636043:A:T	1.55753e-27	-1.34798	-2.33098	1.00046e-07	-1.25828	-2.37648
43636096	chr1:43636096:T:G	2.48798e-27	-1.49123	-1.71936	1.27807e-07	-1.00889	-2.38097
43636586	chr1:43636586:T:C	1.66458e-27	-1.27268	-2.3398	1.10191e-07	-1.16554	-2.37262
43636916	chr1:43636916:C:T	2.31723e-27	-1.49705	-1.78464	1.32398e-07	-0.97499	-2.37958
43637111	chr1:43637111:G:A	2.30854e-27	-1.4862	-1.79925	1.24893e-07	-1.03251	-2.38042
43637252	chr1:43637252:G:A	6.61361e-27	-9.89772e-11	-2.23293	5.83998e-07	-9.89772e-11	-1.87048
43637362	chr1:43637362:G:A	2.75468e-26	-0.048787	-0.757384	5.6039e-07	-0.535057	-1.37669
43637604	chr1:43637604:G:A	2.3032e-27	-1.48195	-1.80581	1.22782e-07	-1.04986	-2.38011
43637827	chr1:43637827:A:G	1.64195e-27	-1.31015	-2.31602	1.04983e-07	-1.20706	-2.37952
43638043	chr1:43638043:G:A	1.62333e-27	-1.30864	-2.32893	1.05444e-07	-1.20552	-2.37668
43638903	chr1:43638903:G:T	1.71355e-27	-1.29056	-2.29293	1.07313e-07	-1.18329	-2.38134
43638912	chr1:43638912:A:G	1.70405e-27	-1.2839	-2.30516	1.08226e-07	-1.1753	-2.38086
43638947	chr1:43638947:AT:A	1.08184e-26	-0.190427	-1.55038	7.46203e-07	0.512599	-2.13798
43639319	chr1:43639319:C:T	9.28946e-27	-9.89772e-11	-1.89318	5.00384e-07	-9.89772e-11	-2.025
43639388	chr1:43639388:T:C	3.26977e-27	-0.912914	-2.02443	2.11198e-07	-0.570511	-2.31707
43639625	chr1:43639625:T:C	9.43604e-27	-9.89772e-11	-1.87752	7.47629e-07	-9.89772e-11	-1.62347
43639979	chr1:43639979:C:T	1.1809e-26	-9.89772e-11	-1.65319	1.22635e-06	-9.89772e-11	-1.12858
43640118	chr1:43640118:C:T	2.30137e-27	-1.49547	-1.79309	1.29662e-07	-0.994407	-2.38104
43640277	chr1:43640277:T:C	1.64823e-27	-1.28283	-2.33953	1.09318e-07	-1.17399	-2.37212
43640559	chr1:43640559:G:GT	9.22088e-27	-9.89772e-11	-1.90059	7.12326e-07	-9.89772e-11	-1.67184
43640845	chr1:43640845:C:A	1.67164e-27	-1.29601	-2.31224	1.06729e-07	-1.19005	-2.38003
43640977	chr1:43640977:G:C	7.19801e-27	-9.89772e-11	-2.14825	5.20073e-07	-9.89772e-11	-1.98641
43641198	chr1:43641198:GA:G	1.20249e-26	-9.89772e-11	-1.63508	1.25664e-06	-9.89772e-11	-1.10418
43641199	chr1:43641199:A:G	1.17106e-26	-9.89772e-11	-1.66157	1.29e-06	-9.89772e-11	-1.07798
43641315	chr1:43641315:G:T	1.6671e-27	-1.31189	-2.29908	1.04556e-07	-1.20948	-2.38118
43641401	chr1:43641401:A:C	2.38314e-27	-1.48663	-1.76701	1.24972e-07	-1.03096	-2.38133
43641784	chr1:43641784:C:T	9.69003e-27	-9.89772e-11	-1.85096	4.03638e-07	-9.89772e-11	-2.23986
43642106	chr1:43642106:T:C	2.19934e-27	-0.963755	-2.37015	1.62434e-07	-0.805083	-2.34502
43642270	chr1:43642270:C:T	8.70627e-27	-9.89772e-11	-1.95802	3.53749e-07	-9.89772e-11	-2.37179
43642285	chr1:43642285:C:T	1.67391e-27	-1.2969	-2.31	1.06605e-07	-1.19092	-2.38033
43642448	chr1:43642448:T:A	1.71319e-27	-1.26869	-2.31501	1.10379e-07	-1.15686	-2.3796
43643151	chr1:43643151:T:C	2.83794e-26	-9.89772e-11	-0.776394	1.13606e-06	-9.89772e-11	-1.20505
43643528	chr1:43643528:A:G	1.68971e-27	-1.28324	-2.31426	1.08457e-07	-1.17431	-2.37972
43644145	chr1:43644145:G:T	2.43516e-27	-1.16019	-2.07185	1.39086e-07	-1.03074	-2.27455
43644818	chr1:43644818:A:G	1.66925e-27	-1.30303	-2.30665	1.05772e-07	-1.19843	-2.38066
43644985	chr1:43644985:C:T	2.30979e-27	-1.456	-1.82891	1.05958e-07	-1.3676	-2.20973
43645516	chr1:43645516:A:G	1.71349e-27	-1.26483	-2.3187	1.11017e-07	-1.15183	-2.37886
43645907	chr1:43645907:A:T	3.48145e-27	-0.936602	-1.93801	2.29872e-07	-0.599211	-2.20364
43646161	chr1:43646161:G:A	1.24356e-26	-0.928146	-0.673349	2.20291e-07	-0.634118	-2.21131
43646292	chr1:43646292:A:T	2.97142e-26	-0.192433	-0.538002	5.0119e-07	-0.645703	-1.37769
43646964	chr1:43646964:C:T	7.58774e-27	-9.89772e-11	-2.09553	8.87553e-07	-9.89772e-11	-1.45191
43647437	chr1:43647437:C:CA	2.51076e-26	-0.162469	-0.73642	4.34748e-07	-0.620955	-1.54465
43647709	chr1:43647709:T:C	1.01621e-26	-9.89772e-11	-1.80339	8.06999e-07	-9.89772e-11	-1.54705
43647770	chr1:43647770:T:C	1.78546e-27	-1.24327	-2.29911	1.13562e-07	-1.12683	-2.3812
43648404	chr1:43648404:T:C	1.04717e-26	-9.89772e-11	-1.77338	1.09554e-06	-9.89772e-11	-1.24138
43648697	chr1:43648697:T:C	3.35817e-26	-9.89772e-11	-0.608077	4.09741e-07	-9.89772e-11	-2.22485
43648734	chr1:43648734:A:T	1.81696e-27	-1.23599	-2.28891	1.14623e-07	-1.11743	-2.38129
43648767	chr1:43648767:C:A	1.17222e-26	-9.89772e-11	-1.66057	4.14934e-07	-9.89772e-11	-2.21226
43648951	chr1:43648951:A:G	5.70331e-27	-9.89772e-11	-2.38101	3.56548e-07	-9.89772e-11	-2.36391
43649102	chr1:43649102:C:G	1.64258e-26	-1.32321	-2.88865e-09	1.04246e-06	-1.29104	-2.88865e-09
43649119	chr1:43649119:G:GC	1.69219e-26	-1.29345	-2.88865e-09	1.07907e-06	-1.25652	-2.88865e-09
43649302	chr1:43649302:G:C	1.75338e-26	-9.89772e-11	-1.25793	4.06937e-07	-9.89772e-11	-2.23172
43649351	chr1:43649351:A:G	1.87337e-27	-1.13691	-2.35741	1.31311e-07	-1.00169	-2.36111
43649383	chr1:43649383:A:C	1.64988e-27	-1.2596	-2.36176	1.14242e-07	-1.14596	-2.3561
43650795	chr1:43650795:G:A	6.68622e-27	0.121956	-2.34397	2.43971e-07	-0.363515	-2.37981
43650805	chr1:43650805:C:A	6.24672e-27	-9.89772e-11	-2.29	3.80777e-07	-9.89772e-11	-2.29816
43651335	chr1:43651335:G:T	8.04407e-27	0.135217	-2.17234	2.6993e-07	-0.352657	-2.28956
43651405	chr1:43651405:G:C	5.8325e-27	-9.89772e-11	-2.35861	3.56575e-07	-9.89772e-11	-2.36383
43651569	chr1:43651569:T:C	9.0684e-27	-9.89772e-11	-1.91726	3.56292e-07	-9.89772e-11	-2.36462
43651970	chr1:43651970:A:G	5.8325e-27	-9.89772e-11	-2.35861	3.56575e-07	-9.89772e-11	-2.36383
43652023	chr1:43652023:C:T	6.14926e-27	-9.89772e-11	-2.30573	3.75116e-07	-9.89772e-11	-2.31314
43652050	chr1:43652050:G:A	1.4866e-26	-1.42298	-2.88865e-09	9.41069e-07	-1.39336	-2.88865e-09
43652735	chr1:43652735:G:A	1.11288e-26	-0.141531	-1.57099	2.7498e-07	-0.615241	-2.00844
43652839	chr1:43652839:T:C	1.01291e-25	0.454676	0.0412619	2.16139e-06	1.1401	-1.70196
43652906	chr1:43652906:AC:A	6.21518e-27	-9.89772e-11	-2.29507	3.78756e-07	-9.89772e-11	-2.30348
43652973	chr1:43652973:C:T	1.34748e-26	-1.42062	-0.100615	4.40643e-07	-1.46155	-0.69059
43653205	chr1:43653205:C:T	8.06171e-27	-9.89772e-11	-2.03493	6.05052e-07	-9.89772e-11	-1.83506
43653223	chr1:43653223:C:A	6.24907e-27	-9.89772e-11	-2.28963	3.8091e-07	-9.89772e-11	-2.29781
43653415	chr1:43653415:T:C	6.36269e-27	-9.89772e-11	-2.27161	3.87438e-07	-9.89772e-11	-2.28082
43653966	chr1:43653966:TTA:T	7.35003e-27	-9.89772e-11	-2.12736	4.16393e-07	-9.89772e-11	-2.20875
43654326	chr1:43654326:T:A	6.86952e-26	0.610359	-0.50274	2.07617e-06	1.32318	-1.92527
43654371	chr1:43654371:C:T	6.25187e-27	-9.89772e-11	-2.28918	3.81174e-07	-9.89772e-11	-2.29712
43654727	chr1:43654727:GTGTGTGTGTGTGT:G	6.0918e-26	-0.0125317	-2.88865e-09	2.64619e-06	-0.359501	-2.88865e-09
43654833	chr1:43654833:TAACTA:T	9.01575e-27	-9.89772e-11	-1.92309	8.9753e-07	-9.89772e-11	-1.44073
43655886	chr1:43655886:C:G	1.04879e-26	0.141898	-1.91373	4.40645e-07	-0.362155	-1.78998
43656494	chr1:43656494:T:C	5.70709e-27	-1.47647	-0.90388	1.63419e-07	-1.07422	-2.06984
43656701	chr1:43656701:T:C	8.24068e-27	-9.89772e-11	-2.01298	6.17941e-07	-9.89772e-11	-1.81398
43656722	chr1:43656722:C:G	1.43061e-26	-1.46137	-2.88865e-09	9.09472e-07	-1.42751	-2.88865e-09
43656850	chr1:43656850:C:T	1.52455e-26	-1.39777	-2.88865e-09	9.64982e-07	-1.36827	-2.88865e-09
43656919	chr1:43656919:G:A	3.7125e-25	-9.89772e-11	1.79482	4.10137e-07	-9.89772e-11	-2.22388
43656930	chr1:43656930:G:A	1.53761e-26	-9.89772e-11	-1.38925	3.78222e-07	-9.89772e-11	-2.3049
43657002	chr1:43657002:A:G	2.6023e-26	-9.89772e-11	-0.86308	1.8371e-05	-9.89772e-11	1.57815
43657169	chr1:43657169:T:C	1.09127e-26	-9.89772e-11	-1.73214	1.16291e-06	-9.89772e-11	-1.1817
43657520	chr1:43657520:T:C	3.54211e-27	-1.06415	-1.79318	9.33915e-08	-1.37026	-2.33332
43657697	chr1:43657697:G:C	5.73311e-27	-9.89772e-11	-2.3758	3.55381e-07	-9.89772e-11	-2.36719
43657781	chr1:43657781:C:T	4.60734e-27	-1.03005	-1.56436	1.04071e-07	-1.34599	-2.24931
43657831	chr1:43657831:G:A	2.30726e-27	-0.940327	-2.34567	1.63423e-07	-0.776603	-2.36743
43658113	chr1:43658113:C:T	7.45526e-27	-9.89772e-11	-2.11314	5.47618e-07	-9.89772e-11	-1.9348
43658195	chr1:43658195:A:G	3.66446e-27	-0.465146	-2.35823	2.61654e-07	-0.304582	-2.36877
43658317	chr1:43658317:C:T	3.03047e-26	-0.0996694	-0.611089	6.12012e-07	-0.568827	-1.2548
43658652	chr1:43658652:C:T	1.18675e-26	-9.89772e-11	-1.64826	1.29364e-06	-9.89772e-11	-1.07516
43658738	chr1:43658738:T:C	1.00601e-26	-1.19764	-0.615842	1.915e-07	-1.44455	-1.54094
43658834	chr1:43658834:T:C	9.66934e-27	-9.89772e-11	-1.8531	7.92343e-07	-9.89772e-11	-1.56538
43658843	chr1:43658843:G:T	1.82329e-25	-1.49207	2.57582	2.38827e-06	-1.50654	1.04449
43659032	chr1:43659032:A:C	5.88028e-27	-1.41933	-0.931122	1.48315e-07	-1.50984	-1.7312
43659475	chr1:43659475:C:T	1.14425e-26	-1.46807	-0.216647	3.54069e-07	-1.34265	-1.02824
43659970	chr1:43659970:A:G	8.06591e-27	-9.89772e-11	-2.03441	8.45247e-07	-9.89772e-11	-1.50075
43660029	chr1:43660029:C:A	8.33471e-27	-9.89772e-11	-2.00163	1.00412e-06	-9.89772e-11	-1.32851
43660215	chr1:43660215:A:G	8.89782e-27	-9.89772e-11	-1.93625	6.88564e-07	-9.89772e-11	-1.70577
43660472	chr1:43660472:C:T	1.69418e-27	-1.49717	-2.09769	1.3825e-07	-0.970964	-2.34035
43660541	chr1:43660541:A:C	5.71267e-27	-9.89772e-11	-2.37937	3.50473e-07	-9.89772e-11	-2.38109
43660769	chr1:43660769:G:A	2.37756e-27	-1.47836	-1.77763	1.23199e-07	-1.06578	-2.36079
43661037	chr1:43661037:C:T	4.63963e-27	-0.960904	-1.62652	1.06379e-07	-1.30958	-2.2638
43661038	chr1:43661038:G:C	3.66234e-26	-0.207426	-0.313947	7.10087e-07	-0.656286	-1.0187
43661253	chr1:43661253:G:C	5.71214e-27	-9.89772e-11	-2.37947	3.50461e-07	-9.89772e-11	-2.38113
43662234	chr1:43662234:TTTTGTGGTCATAG:T	6.95749e-27	-9.89772e-11	-2.18224	7.37707e-07	-9.89772e-11	-1.63683
43662376	chr1:43662376:A:G	1.7e-27	-1.21652	-2.37491	1.2208e-07	-1.09523	-2.34047
43662381	chr1:43662381:G:A	7.8766e-27	-9.89772e-11	-2.05816	7.40814e-07	-9.89772e-11	-1.63263
43662885	chr1:43662885:C:T	1.07184e-26	-9.89772e-11	-1.7501	1.27743e-06	-9.89772e-11	-1.08777
43663428	chr1:43663428:T:C	1.55772e-27	-1.47689	-2.20195	8.6194e-08	-1.41725	-2.36653
43663538	chr1:43663538:T:C	1.93764e-27	-1.50674	-1.95385	2.57416e-07	-1.50974	-1.17994
43663812	chr1:43663812:A:T	7.17492e-27	-9.89772e-11	-2.15147	7.06241e-07	-9.89772e-11	-1.68042
43663933	chr1:43663933:C:T	1.17778e-25	0.64674	-2.88865e-09	8.54492e-06	0.812715	-2.88865e-09
43664038	chr1:43664038:T:A	9.75992e-27	-9.89772e-11	-1.84378	1.0835e-06	-9.89772e-11	-1.25243
43664055	chr1:43664055:G:A	7.04696e-27	-9.89772e-11	-2.16946	6.95324e-07	-9.89772e-11	-1.696
43664108	chr1:43664108:A:G	1.31266e-27	-1.50615	-2.34385	9.46969e-08	-1.4705	-2.2192
43664168	chr1:43664168:GAGA:G	9.15105e-27	-9.89772e-11	-1.90819	1.08516e-06	-9.89772e-11	-1.25089
43664270	chr1:43664270:A:G	3.38612e-26	-9.89772e-11	-0.59979	5.73779e-07	-9.89772e-11	-1.88813
43664597	chr1:43664597:A:G	1.51235e-26	-9.89772e-11	-1.40581	1.21008e-06	-9.89772e-11	-1.14193
43664893	chr1:43664893:A:G	1.6188e-27	-1.48777	-2.15261	2.42232e-07	-0.531885	-2.21859
43665213	chr1:43665213:G:A	5.9105e-27	-9.89772e-11	-2.34533	3.51245e-07	-9.89772e-11	-2.37889
43665332	chr1:43665332:T:C	1.10381e-26	-9.89772e-11	-1.72071	1.3006e-06	-9.89772e-11	-1.06979
43666123	chr1:43666123:C:T	5.19547e-27	-0.380972	-2.0933	1.96432e-07	-0.725921	-2.23414
43666403	chr1:43666403:G:A	3.09712e-26	-0.689002	-2.88865e-09	1.69127e-06	-0.80714	-2.88865e-09
43666660	chr1:43666660:A:G	5.9097e-27	-9.89772e-11	-2.34546	3.51229e-07	-9.89772e-11	-2.37894
43667073	chr1:43667073:C:T	6.62906e-27	-9.89772e-11	-2.2306	4.92272e-07	-9.89772e-11	-2.04135
43667357	chr1:43667357:G:A	3.03399e-27	-0.846677	-2.16551	2.26137e-07	-0.485136	-2.3341
43667628	chr1:43667628:C:T	3.56299e-27	-0.581959	-2.2695	1.44199e-07	-0.900782	-2.3684
43667709	chr1:43667709:G:A	5.91428e-27	-9.89772e-11	-2.34469	3.51301e-07	-9.89772e-11	-2.37873
43667976	chr1:43667976:A:G	3.82455e-26	-9.89772e-11	-0.478033	6.67339e-07	-9.89772e-11	-1.73708
43668050	chr1:43668050:G:A	6.51666e-27	-9.89772e-11	-2.2477	5.9405e-07	-9.89772e-11	-1.85341
43668086	chr1:43668086:T:G	8.08813e-27	-9.89772e-11	-2.03166	8.8471e-07	-9.89772e-11	-1.45512
43668123	chr1:43668123:T:G	2.80641e-26	-9.89772e-11	-0.787569	7.61742e-07	-9.89772e-11	-1.60477
43668327	chr1:43668327:G:GT	4.41592e-25	-9.89772e-11	1.96833	3.80623e-07	-9.89772e-11	-2.29857
43668406	chr1:43668406:T:C	2.51327e-26	-0.749009	-0.148881	4.32405e-07	-1.06324	-1.10778
43669560	chr1:43669560:T:C	2.45462e-27	-0.858807	-2.36528	2.23492e-07	-0.502876	-2.32812
43670250	chr1:43670250:A:C	1.05936e-26	-9.89772e-11	-1.76181	1.23589e-06	-9.89772e-11	-1.12083
43670541	chr1:43670541:C:T	5.70556e-27	-9.89772e-11	-2.38062	3.65154e-07	-9.89772e-11	-2.34006
43671189	chr1:43671189:C:T	9.58932e-27	-9.89772e-11	-1.86141	4.60301e-07	-9.89772e-11	-2.1085
43671586	chr1:43671586:C:A	1.35628e-27	-1.44538	-2.37193	9.20768e-08	-1.37583	-2.34193
43671620	chr1:43671620:G:A	4.05804e-26	-9.89772e-11	-0.418775	4.79489e-07	-9.89772e-11	-2.06766
43672614	chr1:43672614:C:T	7.41605e-27	-9.89772e-11	-2.11841	7.21598e-07	-9.89772e-11	-1.65891
43672644	chr1:43672644:A:G	7.72126e-27	-9.89772e-11	-2.07808	7.70475e-07	-9.89772e-11	-1.59337
43673440	chr1:43673440:C:T	5.71184e-27	-9.89772e-11	-2.37952	3.50556e-07	-9.89772e-11	-2.38086
43673653	chr1:43673653:G:T	1.36949e-26	-9.89772e-11	-1.50503	7.548e-07	-9.89772e-11	-1.61392
43674244	chr1:43674244:C:T	4.92047e-25	-9.89772e-11	2.07651	3.75252e-07	-9.89772e-11	-2.31278
43674248	chr1:43674248:C:A	5.74505e-27	-9.89772e-11	-2.37372	3.51496e-07	-9.89772e-11	-2.37818
43674404	chr1:43674404:A:C	2.78197e-26	-0.821122	0.0248082	4.62424e-07	-1.1193	-0.984598
43674527	chr1:43674527:T:C	5.84888e-27	-9.89772e-11	-2.35581	3.90713e-07	-9.89772e-11	-2.2724
43674545	chr1:43674545:C:G	4.4278e-25	-9.89772e-11	1.97101	3.81965e-07	-9.89772e-11	-2.29505
43674641	chr1:43674641:C:T	1.33499e-27	-1.51089	-2.32224	1.6106e-07	-0.813961	-2.34464
43676437	chr1:43676437:C:T	5.97691e-27	-9.89772e-11	-2.33416	5.00861e-07	-9.89772e-11	-2.02405
43677102	chr1:43677102:C:T	6.00052e-27	-9.89772e-11	-2.33021	5.00628e-07	-9.89772e-11	-2.02451
43677178	chr1:43677178:T:C	6.08008e-27	-9.89772e-11	-2.31704	5.17858e-07	-9.89772e-11	-1.99068
43677216	chr1:43677216:G:A	6.25628e-27	-9.89772e-11	-2.28847	3.70784e-07	-9.89772e-11	-2.32476
43677654	chr1:43677654:A:G	1.76633e-26	-9.89772e-11	-1.25057	1.80792e-06	-9.89772e-11	-0.740447
43678218	chr1:43678218:T:C	5.80915e-27	-9.89772e-11	-2.36262	3.83636e-07	-9.89772e-11	-2.29068
43679221	chr1:43679221:A:G	5.70183e-27	-9.89772e-11	-2.38127	4.15438e-07	-9.89772e-11	-2.21104
43679826	chr1:43679826:T:G	1.4604e-24	-9.89772e-11	3.1644	3.50402e-07	-9.89772e-11	-2.3813
43680164	chr1:43680164:T:C	7.94319e-27	-9.89772e-11	-2.04975	5.90879e-07	-9.89772e-11	-1.85877
43680523	chr1:43680523:C:T	1.1514e-26	-9.89772e-11	-1.6785	8.34393e-07	-9.89772e-11	-1.51367
43680683	chr1:43680683:C:T	2.0836e-27	-1.13367	-2.25429	1.41017e-07	-0.933764	-2.35773
43680795	chr1:43680795:T:C	2.15343e-27	-0.997932	-2.35707	1.63094e-07	-1.2776	-1.86845
43681253	chr1:43681253:CCTT:C	6.38541e-27	-9.89772e-11	-2.26804	4.00742e-07	-9.89772e-11	-2.24706
43681908	chr1:43681908:GT:G	9.58271e-27	-1.20526	-0.656841	3.04319e-07	-1.3739	-1.1484
43681920	chr1:43681920:G:A	5.75028e-27	-9.89772e-11	-2.37281	3.6352e-07	-9.89772e-11	-2.34454
43681941	chr1:43681941:T:A	6.87227e-27	-9.89772e-11	-2.19457	4.34896e-07	-9.89772e-11	-2.16527
43682407	chr1:43682407:G:A	1.49334e-26	-1.41846	-2.88865e-09	1.05667e-06	-1.2775	-2.88865e-09
43682497	chr1:43682497:T:C	7.38632e-27	-0.90353	-1.2189	1.77453e-07	-1.16096	-1.90071
43682688	chr1:43682688:T:C	6.89799e-27	-9.89772e-11	-2.19083	5.09589e-07	-9.89772e-11	-2.00677
43682747	chr1:43682747:A:C	5.71914e-27	-9.89772e-11	-2.37824	3.51288e-07	-9.89772e-11	-2.37877
43682828	chr1:43682828:G:C	5.38099e-27	-0.124583	-2.3146	2.76096e-07	-0.401519	-2.21811
43682946	chr1:43682946:A:G	3.2982e-27	-0.836781	-2.0919	1.87295e-07	-1.10217	-1.90552
43683057	chr1:43683057:CA:C	5.99985e-27	-9.89772e-11	-2.33033	4.11935e-07	-9.89772e-11	-2.21951
43683455	chr1:43683455:C:A	9.95833e-27	-9.89772e-11	-1.82365	4.74017e-07	-9.89772e-11	-2.07913
43684451	chr1:43684451:C:T	9.63201e-27	-9.89772e-11	-1.85697	4.56501e-07	-9.89772e-11	-2.11678
43684550	chr1:43684550:T:C	6.04341e-27	-9.89772e-11	-2.32309	4.1386e-07	-9.89772e-11	-2.21485
43684734	chr1:43684734:T:C	6.0443e-27	-9.89772e-11	-2.32294	4.14009e-07	-9.89772e-11	-2.21449
43685089	chr1:43685089:C:T	1.80191e-26	-9.89772e-11	-1.23062	7.57174e-07	-9.89772e-11	-1.61078
43685344	chr1:43685344:T:G	1.5366e-27	-1.3941	-2.29839	9.09776e-08	-1.42031	-2.30945
43685491	chr1:43685491:G:A	1.95354e-26	-9.89772e-11	-1.14983	4.74979e-07	-9.89772e-11	-2.07711
43686131	chr1:43686131:C:T	5.79927e-27	-9.89772e-11	-2.36433	3.79014e-07	-9.89772e-11	-2.3028
43686273	chr1:43686273:T:A	6.35657e-27	-9.89772e-11	-2.27257	4.02365e-07	-9.89772e-11	-2.24302
43686617	chr1:43686617:G:A	2.7915e-27	-1.12154	-1.97395	1.02398e-07	-1.24015	-2.37136
43686782	chr1:43686782:A:G	1.31975e-26	-9.89772e-11	-1.54203	2.04505e-06	-9.89772e-11	-0.617199
43687260	chr1:43687260:A:G	6.03725e-27	-9.89772e-11	-2.32411	4.13091e-07	-9.89772e-11	-2.21671
43687431	chr1:43687431:G:A	6.19635e-27	-9.89772e-11	-2.2981	4.31821e-07	-9.89772e-11	-2.17237
43687461	chr1:43687461:T:C	1.64735e-26	-1.32031	-2.88865e-09	9.41756e-07	-1.39263	-2.88865e-09
43687729	chr1:43687729:CCT:C	2.20913e-27	-1.0558	-2.27366	1.13317e-07	-1.19005	-2.32014
43687862	chr1:43687862:T:C	1.00943e-26	-9.89772e-11	-1.81009	4.78691e-07	-9.89772e-11	-2.06932
43688153	chr1:43688153:A:G	6.04106e-27	-9.89772e-11	-2.32348	4.13532e-07	-9.89772e-11	-2.21564
43688163	chr1:43688163:G:A	1.22801e-26	-9.89772e-11	-1.61408	5.75273e-07	-9.89772e-11	-1.88553
43688448	chr1:43688448:A:AAG	1.12964e-26	-9.89772e-11	-1.69758	5.28011e-07	-9.89772e-11	-1.97126
43688980	chr1:43688980:G:C	1.12121e-26	-9.89772e-11	-1.70507	1.23568e-06	-9.89772e-11	-1.121
43689199	chr1:43689199:C:T	1.42194e-26	-9.89772e-11	-1.46745	2.28182e-06	-9.89772e-11	-0.507648
43689712	chr1:43689712:A:G	1.55674e-27	-1.38892	-2.29055	9.22151e-08	-1.41598	-2.30028
43690003	chr1:43690003:G:C	7.41512e-27	-9.89772e-11	-2.11854	6.6514e-07	-9.89772e-11	-1.74038
43690518	chr1:43690518:A:G	6.03491e-27	-9.89772e-11	-2.3245	4.12823e-07	-9.89772e-11	-2.21736
43690614	chr1:43690614:C:T	1.51682e-26	-1.40286	-2.88865e-09	8.95212e-07	-1.44332	-2.88865e-09
43691151	chr1:43691151:T:C	6.48458e-27	-9.89772e-11	-2.25263	4.14781e-07	-9.89772e-11	-2.21263
43691178	chr1:43691178:A:G	6.03491e-27	-9.89772e-11	-2.3245	4.12823e-07	-9.89772e-11	-2.21736
43691959	chr1:43691959:C:G	8.92113e-25	-9.89772e-11	2.67153	3.54042e-07	-9.89772e-11	-2.37096
43692494	chr1:43692494:C:G	1.45647e-26	-1.44346	-2.88865e-09	8.74894e-07	-1.46627	-2.88865e-09
43692952	chr1:43692952:G:A	6.03485e-27	-9.89772e-11	-2.32451	3.5427e-07	-9.89772e-11	-2.37032
43693613	chr1:43693613:G:A	5.85048e-27	-9.89772e-11	-2.35554	3.87379e-07	-9.89772e-11	-2.28097
43693760	chr1:43693760:C:T	1.54069e-26	-9.89772e-11	-1.38724	2.5478e-06	-9.89772e-11	-0.397392
43694387	chr1:43694387:G:A	2.41336e-27	-1.02232	-2.21873	1.12885e-07	-1.1622	-2.35181
43694409	chr1:43694409:G:A	6.6507e-27	-9.89772e-11	-2.22734	4.22862e-07	-9.89772e-11	-2.19333
43694626	chr1:43694626:G:A	5.71023e-27	-9.89772e-11	-2.3798	3.51316e-07	-9.89772e-11	-2.37869
43694651	chr1:43694651:C:T	7.35641e-27	-9.89772e-11	-2.12649	3.87331e-07	-9.89772e-11	-2.2811
43695319	chr1:43695319:A:G	1.47354e-25	-9.89772e-11	0.870779	2.61811e-06	-9.89772e-11	-0.37017
43695604	chr1:43695604:G:A	1.42545e-26	-1.46499	-2.88865e-09	8.94159e-07	-1.44449	-2.88865e-09
43695635	chr1:43695635:A:C	6.14343e-27	-9.89772e-11	-2.30668	3.66063e-07	-9.89772e-11	-2.33757
43695801	chr1:43695801:C:T	6.02608e-27	-9.89772e-11	-2.32596	4.1178e-07	-9.89772e-11	-2.21989
43696179	chr1:43696179:C:G	1.4411e-26	-1.45407	-2.88865e-09	8.59591e-06	0.818665	-2.88865e-09
43696279	chr1:43696279:A:G	6.01261e-27	-9.89772e-11	-2.3282	4.30426e-07	-9.89772e-11	-2.1756
43696309	chr1:43696309:G:A	2.29061e-27	-1.05956	-2.23368	1.10151e-07	-1.19348	-2.34504
43696763	chr1:43696763:C:T	9.397e-27	0.330588	-2.21226	1.21867e-06	0.598836	-1.7337
43697236	chr1:43697236:G:A	2.29085e-27	-1.02716	-2.26598	1.15308e-07	-1.16631	-2.32646
43697465	chr1:43697465:C:T	1.752e-25	-9.89772e-11	1.04387	2.9113e-06	-9.89772e-11	-0.264021
43697575	chr1:43697575:A:G	1.00387e-26	-9.89772e-11	-1.81561	4.76781e-07	-9.89772e-11	-2.07332
43698215	chr1:43698215:G:T	3.5693e-27	-0.87868	-1.97101	1.26548e-07	-1.0328	-2.36696
43698559	chr1:43698559:G:T	6.06604e-27	-9.89772e-11	-2.31935	3.74339e-07	-9.89772e-11	-2.31522
43698879	chr1:43698879:C:T	6.29153e-27	-9.89772e-11	-2.28286	3.8684e-07	-9.89772e-11	-2.28236
43698969	chr1:43698969:T:C	1.86376e-26	-9.89772e-11	-1.19688	7.2674e-07	-9.89772e-11	-1.65181
43699101	chr1:43699101:T:A	6.25917e-27	-9.89772e-11	-2.28801	3.84759e-07	-9.89772e-11	-2.28776
43699102	chr1:43699102:T:A	1.35985e-26	-9.89772e-11	-1.5121	7.46006e-07	-9.89772e-11	-1.62564
43699752	chr1:43699752:T:C	6.26924e-27	-9.89772e-11	-2.2864	3.87062e-07	-9.89772e-11	-2.28179
43700009	chr1:43700009:G:A	6.14775e-27	-9.89772e-11	-2.30597	3.79465e-07	-9.89772e-11	-2.30162
43700590	chr1:43700590:A:G	1.56283e-26	-1.37298	-2.88865e-09	9.35811e-07	-1.39896	-2.88865e-09
43700789	chr1:43700789:A:G	4.31828e-26	-0.356617	-2.88865e-09	3.0341e-06	-0.222706	-2.88865e-09
43700844	chr1:43700844:TC:T	1.2349e-26	-9.89772e-11	-1.60848	1.84424e-06	-9.89772e-11	-0.720555
43701057	chr1:43701057:C:T	5.72406e-27	-9.89772e-11	-2.37738	3.68127e-07	-9.89772e-11	-2.33195
43701777	chr1:43701777:A:G	1.7148e-26	1.01678	-2.29695	2.30546e-06	1.33535	-1.83269
43702097	chr1:43702097:G:A	1.22558e-26	-9.89772e-11	-1.61606	1.84209e-06	-9.89772e-11	-0.721723
43702399	chr1:43702399:G:A	6.10332e-27	-9.89772e-11	-2.31323	3.78886e-07	-9.89772e-11	-2.30314
43702561	chr1:43702561:T:C	6.10979e-27	-9.89772e-11	-2.31217	3.79455e-07	-9.89772e-11	-2.30164
43702587	chr1:43702587:G:T	1.48066e-26	-9.89772e-11	-1.42699	1.14274e-06	-9.89772e-11	-1.19919
43703029	chr1:43703029:G:A	5.81968e-27	-9.89772e-11	-2.36081	3.51033e-07	-9.89772e-11	-2.3795
43703053	chr1:43703053:C:T	1.40722e-26	-9.89772e-11	-1.47786	6.09784e-07	-9.89772e-11	-1.82727
43703252	chr1:43703252:CAT:C	6.34468e-27	-9.89772e-11	-2.27444	3.92122e-07	-9.89772e-11	-2.2688
43703374	chr1:43703374:A:G	5.70834e-27	-9.89772e-11	-2.38013	3.55579e-07	-9.89772e-11	-2.36663
43703746	chr1:43703746:G:A	8.72822e-27	-9.89772e-11	-1.9555	4.49176e-07	-9.89772e-11	-2.13296
43704645	chr1:43704645:G:A	5.92233e-27	-9.89772e-11	-2.34333	3.73614e-07	-9.89772e-11	-2.31715
43705540	chr1:43705540:C:T	3.08727e-27	-0.799366	-2.19541	1.70681e-07	-1.07233	-2.02825
43706044	chr1:43706044:TC:T	1.18381e-26	-9.89772e-11	-1.65073	1.73678e-06	-9.89772e-11	-0.780586
43706787	chr1:43706787:C:T	1.93871e-27	-1.27701	-2.18303	8.97096e-08	-1.37314	-2.37066
43707057	chr1:43707057:A:T	6.43438e-27	-9.89772e-11	-2.2604	3.7796e-07	-9.89772e-11	-2.30559
43707227	chr1:43707227:G:A	6.02402e-27	-9.89772e-11	-2.3263	3.52069e-07	-9.89772e-11	-2.37655
43707459	chr1:43707459:C:A	6.02779e-27	-9.89772e-11	-2.32568	3.52016e-07	-9.89772e-11	-2.3767
43707752	chr1:43707752:G:A	2.29791e-27	-0.984285	-2.30577	1.79792e-07	-1.20883	-1.83975
43707946	chr1:43707946:G:T	7.69311e-27	-9.89772e-11	-2.08173	3.94556e-07	-9.89772e-11	-2.26261
43708410	chr1:43708410:G:A	1.43363e-27	-1.38174	-2.38011	1.4633e-07	-1.45673	-1.79778
43708423	chr1:43708423:G:C	8.44493e-27	-9.89772e-11	-1.98849	9.43219e-07	-9.89772e-11	-1.39108
43708662	chr1:43708662:AAAT:A	6.92559e-27	-9.89772e-11	-2.18684	3.98857e-07	-9.89772e-11	-2.25177
43708798	chr1:43708798:G:A	7.32393e-27	-9.89772e-11	-2.13091	3.51732e-07	-9.89772e-11	-2.37751
43709122	chr1:43709122:T:G	1.52702e-27	-1.42038	-2.27836	9.66666e-08	-1.29787	-2.37123
43709801	chr1:43709801:C:T	7.08785e-27	-9.89772e-11	-2.16368	3.75471e-07	-9.89772e-11	-2.3122
43709849	chr1:43709849:A:G	1.14014e-26	-9.89772e-11	-1.68832	1.58143e-06	-9.89772e-11	-0.87429
43710193	chr1:43710193:C:T	5.88681e-27	-9.89772e-11	-2.34934	3.62998e-07	-9.89772e-11	-2.34598
43710431	chr1:43710431:A:G	1.0618e-26	-9.89772e-11	-1.75951	1.41767e-06	-9.89772e-11	-0.983608
43710436	chr1:43710436:A:T	6.81239e-27	-9.89772e-11	-2.20332	3.98105e-07	-9.89772e-11	-2.25366
43710635	chr1:43710635:C:T	6.58939e-27	-9.89772e-11	-2.2366	3.52912e-07	-9.89772e-11	-2.37416
43710745	chr1:43710745:G:A	5.87208e-27	-9.89772e-11	-2.35185	3.62836e-07	-9.89772e-11	-2.34643
43711198	chr1:43711198:C:T	1.123e-26	-9.89772e-11	-1.70347	1.54303e-06	-9.89772e-11	-0.898871
43712123	chr1:43712123:T:A	6.11958e-27	-9.89772e-11	-2.31057	4.40122e-07	-9.89772e-11	-2.15333
43712235	chr1:43712235:C:A	6.66597e-27	-9.89772e-11	-2.22504	5.40795e-07	-9.89772e-11	-1.94734
43712399	chr1:43712399:T:G	2.26132e-27	-1.48474	-1.82137	1.02774e-07	-1.42831	-2.17954
43712637	chr1:43712637:A:G	5.90946e-27	-9.89772e-11	-2.3455	3.65281e-07	-9.89772e-11	-2.33971
43713161	chr1:43713161:G:C	1.43537e-27	-1.3796	-2.38103	1.43081e-07	-1.45554	-1.82143
43713645	chr1:43713645:C:T	5.79478e-27	-9.89772e-11	-2.3651	3.87701e-07	-9.89772e-11	-2.28014
43714250	chr1:43714250:C:G	5.99316e-27	-9.89772e-11	-2.33144	3.70157e-07	-9.89772e-11	-2.32645
43714565	chr1:43714565:A:G	1.82504e-26	-1.21787	-2.88865e-09	1.07721e-06	-1.25825	-2.88865e-09
43715136	chr1:43715136:A:T	8.50169e-27	-9.89772e-11	-1.98179	4.58744e-07	-9.89772e-11	-2.11188
43715432	chr1:43715432:C:T	1.52071e-26	-1.4003	-2.88865e-09	9.86211e-07	-1.34651	-2.88865e-09
43715838	chr1:43715838:C:T	5.70144e-27	-9.89772e-11	-2.38134	3.55979e-07	-9.89772e-11	-2.36551
43716053	chr1:43716053:T:C	1.1343e-26	-9.89772e-11	-1.69346	1.55382e-06	-9.89772e-11	-0.891905
43716335	chr1:43716335:T:C	1.25451e-26	-9.89772e-11	-1.59273	1.62227e-06	-9.89772e-11	-0.848793
43716573	chr1:43716573:A:G	3.6067e-27	-1.0132	-1.82606	1.63227e-07	-1.23403	-1.9112
43716656	chr1:43716656:C:A	1.08643e-26	-9.89772e-11	-1.73657	1.46865e-06	-9.89772e-11	-0.948278
43716673	chr1:43716673:T:C	2.45944e-27	-0.985698	-2.23643	1.85899e-07	-0.651993	-2.36318
43716782	chr1:43716782:G:A	5.89535e-27	-9.89772e-11	-2.34789	3.64903e-07	-9.89772e-11	-2.34075
43716785	chr1:43716785:T:G	1.25487e-26	-9.89772e-11	-1.59244	1.62239e-06	-9.89772e-11	-0.848719
43716903	chr1:43716903:A:G	5.73786e-27	-9.89772e-11	-2.37497	3.56901e-07	-9.89772e-11	-2.36292
43717229	chr1:43717229:A:G	5.86689e-27	-9.89772e-11	-2.35273	3.62955e-07	-9.89772e-11	-2.3461
43717337	chr1:43717337:A:G	6.52513e-27	-9.89772e-11	-2.2464	3.82152e-07	-9.89772e-11	-2.29456
43717371	chr1:43717371:C:G	5.86443e-27	-9.89772e-11	-2.35315	3.63491e-07	-9.89772e-11	-2.34462
43717465	chr1:43717465:A:G	5.89687e-27	-9.89772e-11	-2.34764	3.65002e-07	-9.89772e-11	-2.34047
43717869	chr1:43717869:G:T	1.57089e-27	-1.41111	-2.2593	8.8146e-08	-1.43065	-2.33073
43717872	chr1:43717872:T:A	5.85815e-27	-9.89772e-11	-2.35423	3.96115e-07	-9.89772e-11	-2.25867
43717873	chr1:43717873:T:A	8.2116e-27	-9.89772e-11	-2.01651	9.09819e-07	-9.89772e-11	-1.42713
43718390	chr1:43718390:T:C	1.37231e-27	-1.42548	-2.38008	1.28262e-07	-1.48337	-1.90294
43718440	chr1:43718440:C:T	1.13967e-26	-9.89772e-11	-1.68874	1.57681e-06	-9.89772e-11	-0.877215
43719290	chr1:43719290:G:A	8.93534e-27	-9.89772e-11	-1.93205	5.18902e-07	-9.89772e-11	-1.98866
43719376	chr1:43719376:T:C	9.81093e-27	-9.89772e-11	-1.83856	4.60473e-07	-9.89772e-11	-2.10812
43719497	chr1:43719497:G:A	1.36989e-27	-1.42668	-2.38065	1.29567e-07	-1.48416	-1.89201
43719555	chr1:43719555:C:T	1.61463e-27	-1.4424	-2.20055	1.08443e-07	-1.47759	-2.07656
43719685	chr1:43719685:T:C	6.13636e-27	-9.89772e-11	-2.30783	4.41805e-07	-9.89772e-11	-2.14951
43719719	chr1:43719719:GGTCAGGA:G	2.94244e-27	-1.0733	-1.96953	1.06279e-07	-1.2015	-2.37281
43719771	chr1:43719771:A:G	1.52542e-26	-1.5095	0.112294	5.56293e-07	-1.18746	-0.731619
43719988	chr1:43719988:A:G	6.57115e-27	-9.89772e-11	-2.23937	3.51847e-07	-9.89772e-11	-2.37718
43720151	chr1:43720151:C:G	6.87543e-27	-9.89772e-11	-2.19411	5.40822e-07	-9.89772e-11	-1.94729
43720240	chr1:43720240:A:G	5.89923e-27	-9.89772e-11	-2.34724	3.65147e-07	-9.89772e-11	-2.34008
43720374	chr1:43720374:A:G	8.08402e-27	-9.89772e-11	-2.03217	4.24932e-07	-9.89772e-11	-2.18845
43720725	chr1:43720725:A:G	2.11285e-27	-1.48139	-1.89263	1.46546e-07	-0.879159	-2.37388
43720772	chr1:43720772:C:T	8.10666e-27	-9.89772e-11	-2.02937	4.25828e-07	-9.89772e-11	-2.18634
43721012	chr1:43721012:A:G	5.90428e-27	-9.89772e-11	-2.34638	3.65518e-07	-9.89772e-11	-2.33906
43721074	chr1:43721074:T:C	5.9193e-27	-9.89772e-11	-2.34384	3.66533e-07	-9.89772e-11	-2.33629
43721141	chr1:43721141:A:T	1.1925e-26	-0.884506	-0.758917	2.86386e-07	-1.13683	-1.44621
43721200	chr1:43721200:G:A	1.26042e-26	-9.89772e-11	-1.58803	5.8819e-07	-9.89772e-11	-1.86333
43721408	chr1:43721408:A:G	4.22367e-26	-0.37877	-2.88865e-09	2.85801e-06	-0.282494	-2.88865e-09
43721641	chr1:43721641:G:C	6.44275e-27	-9.89772e-11	-2.2591	3.80164e-07	-9.89772e-11	-2.29977
43721792	chr1:43721792:G:A	1.54858e-26	-1.38213	-2.88865e-09	9.94533e-07	-1.3381	-2.88865e-09
43721954	chr1:43721954:AACAG:A	5.80247e-27	-9.89772e-11	-2.36378	3.89213e-07	-9.89772e-11	-2.27625
43722125	chr1:43722125:G:A	7.70703e-27	-9.89772e-11	-2.07993	3.94872e-07	-9.89772e-11	-2.26181
43722652	chr1:43722652:A:G	6.00741e-27	-9.89772e-11	-2.32907	4.08455e-07	-9.89772e-11	-2.22799
43722794	chr1:43722794:A:C	2.33899e-27	-1.06489	-2.20745	1.47815e-07	-1.26946	-1.97496
43723048	chr1:43723048:A:G	2.34775e-27	-1.04623	-2.22237	1.53397e-07	-1.25578	-1.95157
43723155	chr1:43723155:C:T	1.36641e-26	-1.50729	-2.88865e-09	8.36942e-07	-1.51062	-2.88865e-09
43723293	chr1:43723293:GAGACGGGATTTCACCATGTTGGCC:G	6.86098e-27	-9.89772e-11	-2.19621	3.64164e-07	-9.89772e-11	-2.34277
43723590	chr1:43723590:T:C	1.09381e-26	-9.89772e-11	-1.72981	1.48438e-06	-9.89772e-11	-0.937626
43723636	chr1:43723636:G:A	5.78434e-27	-9.89772e-11	-2.36691	3.50423e-07	-9.89772e-11	-2.38123
43723640	chr1:43723640:C:CT	2.2875e-27	-1.06688	-2.22772	1.52481e-07	-1.27096	-1.94237
43723678	chr1:43723678:C:G	4.77579e-26	-0.255916	-2.88865e-09	2.69074e-06	-0.342804	-2.88865e-09
43723732	chr1:43723732:T:C	6.45447e-27	-9.89772e-11	-2.25729	3.80916e-07	-9.89772e-11	-2.2978
43723970	chr1:43723970:G:A	5.81509e-27	-9.89772e-11	-2.3616	3.53514e-07	-9.89772e-11	-2.37245
43724008	chr1:43724008:T:C	9.99472e-27	-9.89772e-11	-1.82	4.74102e-07	-9.89772e-11	-2.07895
43724024	chr1:43724024:A:G	3.00268e-27	-1.00453	-2.01802	1.12842e-07	-1.13822	-2.37616
43724038	chr1:43724038:T:C	6.93824e-27	-9.89772e-11	-2.18501	3.55405e-07	-9.89772e-11	-2.36712
43724080	chr1:43724080:A:G	5.94818e-27	-9.89772e-11	-2.33897	4.01524e-07	-9.89772e-11	-2.24511
43724144	chr1:43724144:T:G	5.93474e-27	-9.89772e-11	-2.34124	4.00681e-07	-9.89772e-11	-2.24721
43724152	chr1:43724152:G:A	1.00035e-26	-9.89772e-11	-1.81912	4.74248e-07	-9.89772e-11	-2.07865
43724418	chr1:43724418:C:A	1.93951e-26	-9.89772e-11	-1.15704	1.8318e-06	-9.89772e-11	-0.727321
43725057	chr1:43725057:A:G	1.17123e-26	-9.89772e-11	-1.66142	5.26074e-07	-9.89772e-11	-1.97493
43725437	chr1:43725437:G:T	5.78889e-27	-9.89772e-11	-2.36612	3.57332e-07	-9.89772e-11	-2.36171
43726088	chr1:43726088:C:T	1.53393e-27	-1.3998	-2.29443	8.8716e-08	-1.42232	-2.33262
43726902	chr1:43726902:C:T	8.46512e-27	-9.89772e-11	-1.98611	9.4836e-07	-9.89772e-11	-1.38564
43727029	chr1:43727029:C:T	5.77793e-27	-9.89772e-11	-2.36801	3.61011e-07	-9.89772e-11	-2.35147
43727097	chr1:43727097:C:T	5.8394e-27	-9.89772e-11	-2.35743	3.94525e-07	-9.89772e-11	-2.26269
43727276	chr1:43727276:AAGG:A	8.49004e-27	-9.89772e-11	-1.98317	9.54368e-07	-9.89772e-11	-1.37933
43727785	chr1:43727785:T:A	1.50296e-27	-1.33701	-2.37761	1.31767e-07	-1.42623	-1.93311
43727786	chr1:43727786:T:A	1.15616e-26	-9.89772e-11	-1.67437	1.60201e-06	-9.89772e-11	-0.861361
43728015	chr1:43728015:G:A	9.93943e-27	-9.89772e-11	-1.82555	4.71842e-07	-9.89772e-11	-2.08373
43728236	chr1:43728236:T:C	2.25083e-26	-9.89772e-11	-1.00817	1.21914e-06	-9.89772e-11	-1.13447
43728545	chr1:43728545:T:G	1.62845e-27	-1.38694	-2.24749	9.0929e-08	-1.40885	-2.32145
43728841	chr1:43728841:A:T	2.64537e-27	-1.17408	-1.97516	9.82884e-08	-1.28265	-2.36982
43729577	chr1:43729577:G:A	1.20569e-26	-9.89772e-11	-1.63242	4.12481e-07	-9.89772e-11	-2.21819
43729631	chr1:43729631:C:A	2.73845e-27	-1.13856	-1.97611	1.01239e-07	-1.2529	-2.36999
43729673	chr1:43729673:A:G	7.03584e-25	-9.89772e-11	2.43413	3.60045e-07	-9.89772e-11	-2.35415
43729682	chr1:43729682:T:C	1.56985e-27	-1.39052	-2.28056	9.04279e-08	-1.41407	-2.32176
43729733	chr1:43729733:C:T	1.52213e-27	-1.45234	-2.24961	8.93928e-08	-1.4696	-2.27774
43729948	chr1:43729948:A:AAG	1.52556e-27	-1.42065	-2.27905	8.81675e-08	-1.44077	-2.32037
43730699	chr1:43730699:T:C	1.52581e-26	-1.39695	-2.88865e-09	9.09244e-07	-1.42776	-2.88865e-09
43730903	chr1:43730903:T:C	6.93998e-27	-9.89772e-11	-2.18476	3.55389e-07	-9.89772e-11	-2.36716
43731274	chr1:43731274:C:T	1.50818e-27	-1.40097	-2.31019	8.75864e-08	-1.4233	-2.34445
43731639	chr1:43731639:C:T	6.10314e-27	-9.89772e-11	-2.31326	3.7833e-07	-9.89772e-11	-2.30461
43731649	chr1:43731649:G:A	6e-27	-9.89772e-11	-2.3303	3.70273e-07	-9.89772e-11	-2.32614
43731688	chr1:43731688:C:T	5.73128e-27	-9.89772e-11	-2.37612	3.65333e-07	-9.89772e-11	-2.33957
43731692	chr1:43731692:C:T	2.82568e-26	-9.89772e-11	-0.780725	3.6571e-07	-9.89772e-11	-2.33854
43731845	chr1:43731845:A:T	6.29587e-25	-9.89772e-11	2.323	3.62187e-07	-9.89772e-11	-2.34822
43731928	chr1:43731928:T:A	8.24036e-27	-9.89772e-11	-2.01302	5.87092e-07	-9.89772e-11	-1.8652
43732207	chr1:43732207:C:T	6.04802e-27	-9.89772e-11	-2.32233	3.74015e-07	-9.89772e-11	-2.31608
43732626	chr1:43732626:A:G	1.97907e-27	-1.47465	-1.96478	9.60315e-08	-1.34071	-2.33499
43732743	chr1:43732743:A:G	1.62838e-26	-9.89772e-11	-1.33189	8.71384e-07	-9.89772e-11	-1.47029
43732860	chr1:43732860:A:G	5.59567e-27	-0.969587	-1.43048	1.33481e-07	-1.19608	-2.15034
43732918	chr1:43732918:T:A	5.80856e-27	-9.89772e-11	-2.36273	3.93459e-07	-9.89772e-11	-2.2654
43733187	chr1:43733187:G:A	1.73028e-26	-1.27119	-2.88865e-09	1.14631e-06	-1.19608	-2.88865e-09
43733751	chr1:43733751:A:ATTT	7.20986e-27	-9.89772e-11	-2.14661	3.65243e-07	-9.89772e-11	-2.33981
43733753	chr1:43733753:T:TA	7.20986e-27	-9.89772e-11	-2.14661	3.65243e-07	-9.89772e-11	-2.33981
43733798	chr1:43733798:A:C	4.9546e-27	-1.15937	-1.36237	1.00291e-07	-1.33567	-2.29663
43733817	chr1:43733817:C:T	5.72718e-27	-9.89772e-11	-2.37684	3.50386e-07	-9.89772e-11	-2.38134
43733837	chr1:43733837:C:T	1.97014e-26	-1.14137	-2.88865e-09	1.13894e-06	-1.20253	-2.88865e-09
43733838	chr1:43733838:G:A	9.43901e-27	-9.89772e-11	-1.87721	5.41705e-07	-9.89772e-11	-1.94566
43733884	chr1:43733884:G:A	5.9941e-27	-9.89772e-11	-2.33128	4.15788e-07	-9.89772e-11	-2.2102
43734092	chr1:43734092:CAG:C	5.7353e-27	-9.89772e-11	-2.37542	3.85664e-07	-9.89772e-11	-2.28541
43734114	chr1:43734114:G:A	5.7366e-27	-9.89772e-11	-2.37519	3.86055e-07	-9.89772e-11	-2.2844
43734276	chr1:43734276:TTCTC:T	8.34536e-27	-9.89772e-11	-2.00035	5.03923e-07	-9.89772e-11	-2.01795
43734500	chr1:43734500:G:A	2.30614e-27	-1.22442	-2.06207	9.53667e-08	-1.32384	-2.3588
43734587	chr1:43734587:G:T	1.4838e-26	-1.42487	-2.88865e-09	8.91544e-07	-1.44742	-2.88865e-09
43734635	chr1:43734635:T:C	5.89096e-27	-9.89772e-11	-2.34864	4.02522e-07	-9.89772e-11	-2.24263
43734985	chr1:43734985:G:A	2.44895e-27	-0.983971	-2.24243	1.85957e-07	-0.648415	-2.36645
43735136	chr1:43735136:G:T	5.70991e-27	-9.89772e-11	-2.37986	3.77376e-07	-9.89772e-11	-2.30713
43735522	chr1:43735522:G:T	5.7373e-27	-9.89772e-11	-2.37507	3.86196e-07	-9.89772e-11	-2.28403
43735643	chr1:43735643:C:T	9.07056e-27	-9.89772e-11	-1.91703	5.15566e-07	-9.89772e-11	-1.99511
43736835	chr1:43736835:C:T	7.0095e-27	-9.89772e-11	-2.17479	3.6514e-07	-9.89772e-11	-2.3401
43737042	chr1:43737042:CTTG:C	2.36919e-27	-1.16184	-2.09768	9.84113e-08	-1.27155	-2.37967
43737062	chr1:43737062:A:G	4.4286e-27	-1.22105	-1.41293	9.21731e-08	-1.36978	-2.34693
43737068	chr1:43737068:C:T	7.00208e-27	-9.89772e-11	-2.17585	3.66075e-07	-9.89772e-11	-2.33754
43737115	chr1:43737115:C:CA	3.04999e-27	-1.23503	-1.77189	8.96088e-08	-1.38639	-2.35853
43738850	chr1:43738850:G:C	7.18407e-27	-9.89772e-11	-2.15019	3.61842e-07	-9.89772e-11	-2.34917
43738921	chr1:43738921:T:A	6.01199e-27	-9.89772e-11	-2.3283	3.8371e-07	-9.89772e-11	-2.29049
43739162	chr1:43739162:A:G	6.23558e-27	-9.89772e-11	-2.29179	3.77949e-07	-9.89772e-11	-2.30562
43739318	chr1:43739318:G:T	8.55347e-27	-9.89772e-11	-1.97572	4.28127e-07	-9.89772e-11	-2.18096
43739416	chr1:43739416:C:T	6.51414e-27	-9.89772e-11	-2.24808	5.99425e-07	-9.89772e-11	-1.84441
43739423	chr1:43739423:T:C	1.55016e-27	-1.50949	-2.17422	7.77532e-08	-1.51089	-2.37595
43739675	chr1:43739675:C:T	3.79474e-26	-9.89772e-11	-0.485859	1.34183e-06	-9.89772e-11	-1.03859
43739816	chr1:43739816:C:T	4.62646e-26	-9.89772e-11	-0.287682	1.60734e-06	-9.89772e-11	-0.858039
43740191	chr1:43740191:G:A	9.01742e-27	-9.89772e-11	-1.9229	5.42554e-07	-9.89772e-11	-1.94409
43741115	chr1:43741115:C:G	3.88397e-26	-9.89772e-11	-0.462616	1.38477e-06	-9.89772e-11	-1.00708
43741779	chr1:43741779:G:A	6.3433e-27	-9.89772e-11	-2.27466	4.80664e-07	-9.89772e-11	-2.06521
43741882	chr1:43741882:C:T	2.29424e-27	-1.35522	-1.93644	8.23263e-08	-1.45928	-2.37041
43741963	chr1:43741963:G:A	6.90935e-27	-9.89772e-11	-2.18918	3.5078e-07	-9.89772e-11	-2.38022
43742175	chr1:43742175:C:T	5.36866e-26	-9.89772e-11	-0.138896	3.83671e-07	-9.89772e-11	-2.29059
43742228	chr1:43742228:C:A	2.18696e-27	-1.3422	-1.99735	8.2328e-08	-1.45167	-2.37799
43742451	chr1:43742451:C:T	2.3212e-27	-1.23647	-2.04351	9.45895e-08	-1.33365	-2.35718
43742635	chr1:43742635:T:G	2.17524e-25	1.26025	-2.88865e-09	1.62936e-05	1.45815	-2.88865e-09
43742916	chr1:43742916:G:A	3.79644e-26	-9.89772e-11	-0.48541	1.34186e-06	-9.89772e-11	-1.03856
43743954	chr1:43743954:A:G	1.05351e-26	-9.89772e-11	-1.76735	6.23672e-07	-9.89772e-11	-1.80475
43744027	chr1:43744027:T:C	8.42384e-27	-9.89772e-11	-1.99099	4.28219e-07	-9.89772e-11	-2.18074
43744194	chr1:43744194:G:A	3.95942e-26	-9.89772e-11	-0.443376	1.40304e-06	-9.89772e-11	-0.993977
43744459	chr1:43744459:T:C	1.36498e-26	-1.50833	-2.88865e-09	8.36696e-07	-1.51092	-2.88865e-09
43744487	chr1:43744487:C:T	1.69284e-26	-1.29306	-2.88865e-09	1.00617e-06	-1.32647	-2.88865e-09
43744520	chr1:43744520:C:T	2.17214e-27	-1.33934	-2.00701	8.23613e-08	-1.44993	-2.37933
43744994	chr1:43744994:AAAAAG:A	2.94528e-27	-1.12518	-1.91668	1.03664e-07	-1.24111	-2.35812
43745041	chr1:43745041:G:A	6.4126e-27	-9.89772e-11	-2.26379	3.76447e-07	-9.89772e-11	-2.3096
43745219	chr1:43745219:A:G	6.01199e-27	-9.89772e-11	-2.3283	3.8371e-07	-9.89772e-11	-2.29049
43745326	chr1:43745326:T:A	3.16553e-26	-9.89772e-11	-0.667153	2.3177e-05	-9.89772e-11	1.81054
43745339	chr1:43745339:A:G	1.31799e-27	-1.51022	-2.33573	8.03839e-08	-1.50611	-2.34745
43745448	chr1:43745448:A:ACT	1.84485e-27	-1.27807	-2.23159	8.62462e-08	-1.40462	-2.37855
43745580	chr1:43745580:C:T	2.37889e-27	-1.22255	-2.03288	9.59099e-08	-1.32268	-2.35429
43745619	chr1:43745619:A:G	8.76592e-27	-9.89772e-11	-1.95119	4.40709e-07	-9.89772e-11	-2.15199
43746026	chr1:43746026:T:C	1.28469e-27	-1.51023	-2.36132	8.3107e-08	-1.50618	-2.31407
43746409	chr1:43746409:G:A	1.41391e-26	-1.47312	-2.88865e-09	8.90873e-07	-1.44817	-2.88865e-09
43746532	chr1:43746532:G:A	2.90906e-26	-9.89772e-11	-0.751646	9.98196e-07	-9.89772e-11	-1.33443
43746612	chr1:43746612:G:A	2.38346e-27	-1.22322	-2.03028	9.58535e-08	-1.32345	-2.3541
43747271	chr1:43747271:A:G	1.28183e-27	-1.51028	-2.36349	8.34078e-08	-1.50632	-2.31031
43747380	chr1:43747380:C:G	1.99643e-27	-1.28987	-2.14083	1.31453e-07	-1.43652	-1.92521
43747418	chr1:43747418:A:G	1.84316e-27	-1.275	-2.23558	9.01529e-08	-1.36556	-2.37331
43747526	chr1:43747526:C:T	7.20181e-27	-9.89772e-11	-2.14773	5.39555e-07	-9.89772e-11	-1.94963
43747811	chr1:43747811:C:A	2.22295e-27	-1.32816	-1.99506	1.52792e-07	-1.45728	-1.75402
43747842	chr1:43747842:AG:A	7.81374e-27	-9.89772e-11	-2.06618	4.11644e-07	-9.89772e-11	-2.22022
43747941	chr1:43747941:T:C	3.82396e-26	-9.89772e-11	-0.478188	1.36793e-06	-9.89772e-11	-1.01932
43747976	chr1:43747976:A:G	3.91554e-26	-9.89772e-11	-0.454522	1.39472e-06	-9.89772e-11	-0.999928
43748151	chr1:43748151:A:G	3.87644e-26	-9.89772e-11	-0.464557	1.38258e-06	-9.89772e-11	-1.00867
43748182	chr1:43748182:T:A	3.71692e-26	-9.89772e-11	-0.506578	1.33477e-06	-9.89772e-11	-1.04387
43748525	chr1:43748525:C:T	2.56734e-27	-1.26035	-1.91884	9.27183e-08	-1.35132	-2.35949
43748599	chr1:43748599:T:A	1.74641e-26	-9.89772e-11	-1.26191	1.2775e-06	-9.89772e-11	-1.08771
43748716	chr1:43748716:C:G	3.87935e-26	-9.89772e-11	-0.463806	1.38359e-06	-9.89772e-11	-1.00794
43748888	chr1:43748888:A:G	3.90322e-26	-9.89772e-11	-0.457674	1.39189e-06	-9.89772e-11	-1.00196
43749025	chr1:43749025:A:G	5.81023e-27	-9.89772e-11	-2.36244	4.38048e-07	-9.89772e-11	-2.15805
43749217	chr1:43749217:A:G	2.67969e-27	-1.30385	-1.83251	8.92994e-08	-1.42742	-2.32096
43749344	chr1:43749344:G:T	2.31858e-27	-1.34334	-1.93777	8.29032e-08	-1.45232	-2.37038
43749549	chr1:43749549:C:A	2.42959e-27	-1.24429	-1.99005	9.54309e-08	-1.34059	-2.34139
43749723	chr1:43749723:A:G	1.82726e-27	-1.30501	-2.21423	9.61008e-08	-1.38993	-2.28505
43749741	chr1:43749741:T:C	2.70925e-27	-1.32059	-1.8048	8.91608e-08	-1.43799	-2.31194
43749843	chr1:43749843:C:T	3.58968e-26	-9.89772e-11	-0.541413	1.2961e-06	-9.89772e-11	-1.07326
43750162	chr1:43750162:A:G	5.71192e-27	-9.89772e-11	-2.3795	3.51642e-07	-9.89772e-11	-2.37776
43750188	chr1:43750188:A:G	1.85976e-27	-1.26645	-2.23516	8.69846e-08	-1.3966	-2.37805
43750316	chr1:43750316:A:G	8.63554e-27	-9.89772e-11	-1.96617	5.30014e-07	-9.89772e-11	-1.96747
43750518	chr1:43750518:G:C	3.39765e-26	-9.89772e-11	-0.59639	1.23698e-06	-9.89772e-11	-1.11995
43750618	chr1:43750618:A:G	4.23918e-26	-9.89772e-11	-0.375104	1.49229e-06	-9.89772e-11	-0.932308
43750705	chr1:43750705:T:C	1.84828e-27	-1.29531	-2.2125	8.51012e-08	-1.41608	-2.38046
43750963	chr1:43750963:C:T	1.80138e-27	-1.27027	-2.26324	9.25996e-08	-1.41109	-2.30101
43751205	chr1:43751205:T:C	1.28511e-27	-1.51003	-2.36118	8.3073e-08	-1.50567	-2.31499
43751216	chr1:43751216:G:A	1.84184e-27	-1.28284	-2.22845	8.59423e-08	-1.40777	-2.37893
43751310	chr1:43751310:G:A	1.0112e-25	-9.89772e-11	0.494245	2.8778e-06	-9.89772e-11	-0.275594
43751544	chr1:43751544:A:G	3.58133e-26	-9.89772e-11	-0.543739	1.29259e-06	-9.89772e-11	-1.07598
43751866	chr1:43751866:C:T	3.86584e-26	-9.89772e-11	-0.467294	1.3798e-06	-9.89772e-11	-1.01068
43752082	chr1:43752082:G:A	2.17688e-27	-1.3379	-2.00626	8.24321e-08	-1.44906	-2.37934
43753372	chr1:43753372:T:C	5.9938e-27	-9.89772e-11	-2.33133	4.1448e-07	-9.89772e-11	-2.21335
43753604	chr1:43753604:T:C	1.29256e-27	-1.50713	-2.35831	8.31243e-08	-1.50006	-2.31998
43754077	chr1:43754077:G:A	3.81919e-26	-9.89772e-11	-0.479436	1.36866e-06	-9.89772e-11	-1.01879
43754240	chr1:43754240:A:G	3.85727e-26	-9.89772e-11	-0.469514	1.37704e-06	-9.89772e-11	-1.01268
43754297	chr1:43754297:A:G	6.30839e-27	-9.89772e-11	-2.28018	3.91567e-07	-9.89772e-11	-2.27022
43754890	chr1:43754890:C:T	3.8405e-26	-9.89772e-11	-0.473872	1.37119e-06	-9.89772e-11	-1.01694
43754999	chr1:43754999:G:A	1.80333e-27	-1.28261	-2.24981	8.63183e-08	-1.40758	-2.37476
43755066	chr1:43755066:T:G	1.82882e-27	-1.28289	-2.23549	8.60469e-08	-1.40773	-2.37776
43755076	chr1:43755076:G:A	1.59161e-27	-1.32278	-2.33453	8.27148e-08	-1.45058	-2.3744
43755534	chr1:43755534:C:G	3.87385e-26	-9.89772e-11	-0.465225	1.38222e-06	-9.89772e-11	-1.00893
43755673	chr1:43755673:G:C	5.70843e-27	-9.89772e-11	-2.38011	3.51975e-07	-9.89772e-11	-2.37682
43755900	chr1:43755900:G:A	8.90033e-27	-9.89772e-11	-1.93597	4.45757e-07	-9.89772e-11	-2.1406
43756470	chr1:43756470:T:C	6.39216e-27	-9.89772e-11	-2.26699	3.75612e-07	-9.89772e-11	-2.31182
43756533	chr1:43756533:A:G	2.71798e-27	-1.33231	-1.78986	8.65163e-08	-1.44637	-2.33367
43756580	chr1:43756580:CAAAAT:C	3.85453e-26	-9.89772e-11	-0.470225	1.37609e-06	-9.89772e-11	-1.01337
43756634	chr1:43756634:A:G	8.95542e-27	-9.89772e-11	-1.9298	3.69122e-07	-9.89772e-11	-2.32925
43756899	chr1:43756899:C:T	1.87455e-27	-1.27012	-2.22358	9.54769e-08	-1.41087	-2.27062
43756926	chr1:43756926:G:A	1.43334e-27	-1.51028	-2.25177	7.75978e-08	-1.50776	-2.38108
43757080	chr1:43757080:T:A	3.87258e-26	-9.89772e-11	-0.465553	1.38272e-06	-9.89772e-11	-1.00857
43757239	chr1:43757239:A:G	2.37543e-27	-1.21329	-2.04359	9.63156e-08	-1.31568	-2.35706
43757260	chr1:43757260:G:T	1.48457e-26	-9.89772e-11	-1.42435	8.50415e-07	-9.89772e-11	-1.49465
43757295	chr1:43757295:G:C	7.85032e-26	-9.89772e-11	0.24108	2.31263e-06	-9.89772e-11	-0.494235
43757358	chr1:43757358:T:G	6.69326e-27	-9.89772e-11	-2.22096	5.13106e-07	-9.89772e-11	-1.99989
43757785	chr1:43757785:T:C	2.43238e-27	-1.33748	-1.89571	8.38052e-08	-1.44878	-2.3631
43758005	chr1:43758005:TAAAC:T	2.30702e-27	-1.34594	-1.94017	8.27167e-08	-1.45383	-2.37113
43758050	chr1:43758050:T:C	1.36437e-26	-1.50878	-2.88865e-09	8.50556e-07	-1.49449	-2.88865e-09
43758215	chr1:43758215:A:G	1.49352e-26	-1.41834	-2.88865e-09	8.72408e-07	-1.46912	-2.88865e-09
43758814	chr1:43758814:G:A	3.75596e-26	-9.89772e-11	-0.496131	1.34326e-06	-9.89772e-11	-1.03752
43758824	chr1:43758824:C:T	5.97447e-27	-9.89772e-11	-2.33456	4.11701e-07	-9.89772e-11	-2.22008
43758840	chr1:43758840:A:G	3.86768e-26	-9.89772e-11	-0.46682	1.38575e-06	-9.89772e-11	-1.00638
43759017	chr1:43759017:G:A	1.62784e-27	-1.25596	-2.37885	8.92653e-08	-1.40997	-2.3388
43759146	chr1:43759146:CAATA:C	3.63754e-26	-9.89772e-11	-0.528167	1.31068e-06	-9.89772e-11	-1.06207
43759314	chr1:43759314:T:C	1.90237e-27	-1.2625	-2.21646	8.70736e-08	-1.39384	-2.37978
43759353	chr1:43759353:A:T	1.50311e-26	-1.41194	-2.88865e-09	9.41948e-07	-1.39243	-2.88865e-09
43759380	chr1:43759380:A:G	2.34402e-27	-1.4641	-1.80609	1.04982e-07	-1.41465	-2.17194
43759440	chr1:43759440:T:A	3.85617e-26	-9.89772e-11	-0.4698	1.39822e-06	-9.89772e-11	-0.99742
43759861	chr1:43759861:T:C	1.80513e-27	-1.29342	-2.23801	8.54648e-08	-1.41474	-2.37754
43759880	chr1:43759880:T:C	5.80859e-27	-9.89772e-11	-2.36272	4.37619e-07	-9.89772e-11	-2.15903
43760020	chr1:43760020:G:T	3.93538e-26	-0.449467	-2.88865e-09	4.02989e-06	0.0611172	-2.88865e-09
43760527	chr1:43760527:A:G	3.89154e-26	-9.89772e-11	-0.46067	1.40891e-06	-9.89772e-11	-0.989806
43760869	chr1:43760869:A:G	5.70675e-27	-9.89772e-11	-2.38041	3.50459e-07	-9.89772e-11	-2.38113
43760986	chr1:43760986:A:G	1.8805e-27	-1.23702	-2.2535	9.53816e-08	-1.38969	-2.29281
43761163	chr1:43761163:C:G	8.91514e-27	-9.89772e-11	-1.93431	4.46285e-07	-9.89772e-11	-2.13942
43761460	chr1:43761460:A:G	5.92889e-27	-9.89772e-11	-2.34222	4.56381e-07	-9.89772e-11	-2.11705
43761594	chr1:43761594:A:T	6.93804e-27	-9.89772e-11	-2.18504	8.90872e-07	-9.89772e-11	-1.44818
43761677	chr1:43761677:G:A	1.01317e-26	-9.89772e-11	-1.80639	7.49372e-07	-9.89772e-11	-1.62114
43762082	chr1:43762082:A:T	1.46534e-26	-1.43739	-2.88865e-09	8.78304e-07	-1.46238	-2.88865e-09
43762349	chr1:43762349:A:T	6.95329e-27	-9.89772e-11	-2.18285	8.93886e-07	-9.89772e-11	-1.4448
43762460	chr1:43762460:C:T	6.92754e-27	-9.89772e-11	-2.18655	8.87223e-07	-9.89772e-11	-1.45228
43763784	chr1:43763784:GGA:G	6.38918e-27	-9.89772e-11	-2.26745	3.75438e-07	-9.89772e-11	-2.31228
43763926	chr1:43763926:G:A	1.27439e-27	-1.50815	-2.37144	8.54137e-08	-1.50176	-2.29111
43764587	chr1:43764587:G:A	3.36447e-27	-1.11155	-1.79724	1.08298e-07	-1.23025	-2.32524
43764745	chr1:43764745:G:C	3.97742e-26	-9.89772e-11	-0.438841	4.06307e-07	-9.89772e-11	-2.23327
43764991	chr1:43764991:A:G	8.97828e-27	-9.89772e-11	-1.92725	4.44653e-07	-9.89772e-11	-2.14308
43765214	chr1:43765214:G:A	3.38411e-27	-1.08339	-1.81958	1.10158e-07	-1.20679	-2.33168
43765363	chr1:43765363:C:G	7.29092e-27	-9.89772e-11	-2.13543	9.85312e-07	-9.89772e-11	-1.34742
43765380	chr1:43765380:C:T	5.52188e-26	-9.89772e-11	-0.110756	3.80007e-07	-9.89772e-11	-2.30019
43766500	chr1:43766500:A:G	1.34783e-26	-9.89772e-11	-1.52098	7.80657e-07	-9.89772e-11	-1.58024
43766954	chr1:43766954:A:T	3.99319e-26	-9.89772e-11	-0.434885	4.05882e-07	-9.89772e-11	-2.23431
43767124	chr1:43767124:G:GT	6.91753e-27	-9.89772e-11	-2.188	8.84424e-07	-9.89772e-11	-1.45544
43767255	chr1:43767255:G:A	2.29715e-27	-1.26067	-2.02972	8.61679e-08	-1.40309	-2.38099
43767788	chr1:43767788:C:T	2.08502e-26	-9.89772e-11	-1.08469	5.48832e-07	-9.89772e-11	-1.93258
43767861	chr1:43767861:C:T	2.54594e-27	-1.17257	-2.01499	9.74879e-08	-1.28071	-2.37994
43768116	chr1:43768116:C:T	5.8098e-27	-9.89772e-11	-2.36251	4.37909e-07	-9.89772e-11	-2.15837
43768260	chr1:43768260:G:T	3.86006e-26	-9.89772e-11	-0.468792	4.09933e-07	-9.89772e-11	-2.22438
43768287	chr1:43768287:A:T	9.4238e-27	-9.89772e-11	-1.87882	5.64085e-07	-9.89772e-11	-1.90517
43768292	chr1:43768292:T:A	5.8151e-27	-9.89772e-11	-2.3616	4.39247e-07	-9.89772e-11	-2.15531
43768405	chr1:43768405:C:T	2.2997e-27	-1.34002	-1.94925	8.28938e-08	-1.45079	-2.37203
43768849	chr1:43768849:T:A	1.68019e-27	-1.306	-2.29715	8.83429e-08	-1.42428	-2.33487
43769463	chr1:43769463:G:A	6.27918e-27	-9.89772e-11	-2.28482	3.93199e-07	-9.89772e-11	-2.26606
43769694	chr1:43769694:T:G	5.81126e-27	-9.89772e-11	-2.36226	4.38316e-07	-9.89772e-11	-2.15744
43770335	chr1:43770335:T:G	8.74582e-27	-9.89772e-11	-1.95348	5.3712e-07	-9.89772e-11	-1.95416
43770435	chr1:43770435:A:G	3.88378e-26	-9.89772e-11	-0.462667	1.40681e-06	-9.89772e-11	-0.991293
43770443	chr1:43770443:A:G	1.57179e-27	-1.38141	-2.28844	1.4709e-07	-1.47761	-1.77172
43770919	chr1:43770919:G:A	2.63252e-27	-1.14926	-2.00486	9.94392e-08	-1.26144	-2.37939
43771418	chr1:43771418:C:T	6.96115e-27	-9.89772e-11	-2.18172	3.50452e-07	-9.89772e-11	-2.38115
43771449	chr1:43771449:C:T	2.62902e-27	-1.20548	-1.94996	9.98166e-08	-1.30894	-2.3281
43771608	chr1:43771608:C:T	7.81229e-27	-9.89772e-11	-2.06636	4.11534e-07	-9.89772e-11	-2.22049
43771794	chr1:43771794:C:T	2.11169e-27	-1.31061	-2.06396	1.39324e-07	-1.44568	-1.8579
43771954	chr1:43771954:G:A	5.93288e-27	-9.89772e-11	-2.34155	4.65683e-07	-9.89772e-11	-2.09687
43772110	chr1:43772110:C:T	1.22982e-26	-1.48561	-0.126996	4.84366e-07	-1.49677	-0.560761
43772332	chr1:43772332:G:A	1.46553e-26	-1.43726	-2.88865e-09	8.76465e-07	-1.46448	-2.88865e-09
43772438	chr1:43772438:C:G	2.37536e-25	1.34826	-2.88865e-09	1.78394e-05	1.54879	-2.88865e-09
43772547	chr1:43772547:A:G	1.41786e-27	-1.39649	-2.37642	9.94346e-08	-1.48814	-2.15274
43772950	chr1:43772950:T:C	6.8894e-27	-9.89772e-11	-2.19208	5.35646e-07	-9.89772e-11	-1.9569
43773171	chr1:43773171:G:C	3.88378e-26	-9.89772e-11	-0.462667	1.40681e-06	-9.89772e-11	-0.991293
43774079	chr1:43774079:AAGAC:A	1.67108e-27	-1.33076	-2.27783	1.073e-07	-1.19471	-2.37004
43774123	chr1:43774123:A:C	3.34628e-26	-0.611625	-2.88865e-09	1.91781e-06	-0.681439	-2.88865e-09
43774159	chr1:43774159:A:G	3.91393e-26	-9.89772e-11	-0.454933	1.41663e-06	-9.89772e-11	-0.984339
43774550	chr1:43774550:G:A	1.60464e-27	-1.3454	-2.30376	8.11069e-08	-1.46379	-2.38082
43774862	chr1:43774862:T:A	1.56668e-27	-1.37486	-2.29825	1.09233e-07	-1.44879	-2.09811
43775139	chr1:43775139:A:G	8.9132e-27	-9.89772e-11	-1.93453	4.47753e-07	-9.89772e-11	-2.13614
43775598	chr1:43775598:A:G	5.9992e-27	-9.89772e-11	-2.33043	4.15046e-07	-9.89772e-11	-2.21199
43775846	chr1:43775846:T:A	5.75064e-27	-9.89772e-11	-2.37275	3.50601e-07	-9.89772e-11	-2.38073
43776199	chr1:43776199:C:T	1.51832e-27	-1.41787	-2.28658	8.91923e-08	-1.49872	-2.25086
43776200	chr1:43776200:G:A	1.36803e-26	-1.5061	-2.88865e-09	8.36696e-07	-1.51092	-2.88865e-09
43776431	chr1:43776431:G:T	6.31054e-27	-9.89772e-11	-2.27984	3.73019e-07	-9.89772e-11	-2.31875
43776452	chr1:43776452:T:C	3.20023e-26	-9.89772e-11	-0.656253	4.51157e-07	-9.89772e-11	-2.12856
43776636	chr1:43776636:T:C	6.93684e-27	-9.89772e-11	-2.18521	8.89823e-07	-9.89772e-11	-1.44935
43776796	chr1:43776796:G:A	3.15843e-27	-1.16195	-1.81003	1.03586e-07	-1.27024	-2.32974
43777378	chr1:43777378:T:C	1.49787e-27	-1.35988	-2.35814	8.8345e-08	-1.47145	-2.28768
43777612	chr1:43777612:C:T	1.27479e-27	-1.51081	-2.36847	8.42443e-08	-1.50798	-2.29867
43777872	chr1:43777872:A:G	1.10632e-26	-9.89772e-11	-1.71843	5.02786e-07	-9.89772e-11	-2.02021
43777890	chr1:43777890:A:T	1.34062e-27	-1.44782	-2.38111	1.16728e-07	-1.50681	-1.97372
43777987	chr1:43777987:C:T	1.57694e-27	-1.43059	-2.23599	1.93925e-07	-1.49962	-1.47328
43778195	chr1:43778195:T:C	1.27559e-27	-1.51067	-2.36798	8.39412e-08	-1.50746	-2.3028
43778503	chr1:43778503:T:A	3.88378e-26	-9.89772e-11	-0.462667	1.40681e-06	-9.89772e-11	-0.991293
43778512	chr1:43778512:C:T	1.55932e-27	-1.41322	-2.26459	9.17541e-08	-1.49699	-2.22428
43778574	chr1:43778574:A:G	3.94751e-26	-9.89772e-11	-0.446389	1.43192e-06	-9.89772e-11	-0.973602
43778669	chr1:43778669:G:A	3.53303e-27	-1.28821	-1.57169	9.96106e-08	-1.37451	-2.2646
43778996	chr1:43778996:G:A	1.35281e-27	-1.44079	-2.37909	1.12666e-07	-1.50488	-2.01107
43779345	chr1:43779345:A:G	5.73491e-27	-9.89772e-11	-2.37549	4.15063e-07	-9.89772e-11	-2.21195
43779347	chr1:43779347:A:G	1.36504e-26	-1.50829	-2.88865e-09	8.51652e-07	-1.4932	-2.88865e-09
43779378	chr1:43779378:T:C	1.34534e-27	-1.4454	-2.38002	1.1373e-07	-1.50621	-2.00035
43779512	chr1:43779512:T:C	8.08589e-26	-9.89772e-11	0.270646	2.37096e-06	-9.89772e-11	-0.469328
43780268	chr1:43780268:C:A	1.34258e-27	-1.44823	-2.37923	1.12721e-07	-1.50694	-2.00852
43780996	chr1:43780996:A:G	6.03506e-27	-9.89772e-11	-2.32447	3.56925e-07	-9.89772e-11	-2.36285
43781155	chr1:43781155:T:C	3.8747e-26	-9.89772e-11	-0.465007	1.4044e-06	-9.89772e-11	-0.993011
43781195	chr1:43781195:G:A	3.71794e-26	-9.89772e-11	-0.506305	4.14285e-07	-9.89772e-11	-2.21382
43781280	chr1:43781280:C:T	7.95951e-27	-9.89772e-11	-2.04769	4.16869e-07	-9.89772e-11	-2.2076
43781438	chr1:43781438:C:T	7.77277e-27	-9.89772e-11	-2.07143	4.10086e-07	-9.89772e-11	-2.22401
43781604	chr1:43781604:G:A	3.98559e-26	-9.89772e-11	-0.436788	1.46761e-06	-9.89772e-11	-0.948989
43781738	chr1:43781738:G:C	4.44282e-26	-9.89772e-11	-0.328185	1.57787e-06	-9.89772e-11	-0.876547
43782559	chr1:43782559:A:ACT	1.31899e-27	-1.5106	-2.33459	8.00616e-08	-1.50698	-2.3506
43782640	chr1:43782640:C:A	1.79803e-26	-1.23278	-2.88865e-09	1.01271e-06	-1.31999	-2.88865e-09
43782849	chr1:43782849:T:C	1.46202e-26	-9.89772e-11	-1.43966	8.7009e-07	-9.89772e-11	-1.47178
43782961	chr1:43782961:C:T	6.37652e-27	-9.89772e-11	-2.26944	3.72796e-07	-9.89772e-11	-2.31935
43783081	chr1:43783081:G:A	2.4264e-27	-1.13821	-2.09744	1.6324e-07	-0.847796	-2.29736
43783298	chr1:43783298:C:G	7.10138e-27	-9.89772e-11	-2.16177	3.68016e-07	-9.89772e-11	-2.33225
43783407	chr1:43783407:A:G	8.0397e-27	-9.89772e-11	-2.03767	4.19154e-07	-9.89772e-11	-2.20214
43783635	chr1:43783635:C:T	5.70329e-27	-9.89772e-11	-2.38102	3.50621e-07	-9.89772e-11	-2.38067
43783673	chr1:43783673:A:G	2.42579e-27	-0.873754	-2.36215	1.26833e-07	-1.15311	-2.24439
43783736	chr1:43783736:G:GC	2.43311e-26	-0.930304	-2.88865e-09	2.25508e-06	-0.519436	-2.88865e-09
43783814	chr1:43783814:A:G	1.39874e-27	-1.44498	-2.34151	2.06083e-07	-1.48653	-1.42557
43783940	chr1:43783940:G:A	4.45524e-26	-0.325394	-2.88865e-09	2.45294e-06	-0.435335	-2.88865e-09
43784099	chr1:43784099:T:C	1.4872e-27	-1.3809	-2.34426	9.47036e-08	-1.44241	-2.24722
43784229	chr1:43784229:C:T	2.15229e-26	-9.89772e-11	-1.05294	4.82777e-07	-9.89772e-11	-2.06082
43784245	chr1:43784245:G:A	1.46296e-27	-1.47686	-2.26474	8.66836e-08	-1.42737	-2.35074
43784541	chr1:43784541:C:A	5.9254e-27	-9.89772e-11	-2.34281	4.10229e-07	-9.89772e-11	-2.22366
43784630	chr1:43784630:T:G	3.61419e-27	-1.33251	-1.50468	1.7388e-07	-1.20068	-1.88133
43784704	chr1:43784704:T:C	1.42442e-26	-1.46571	-2.88865e-09	8.60994e-07	-1.48229	-2.88865e-09
43784710	chr1:43784710:T:C	2.22998e-27	-1.37442	-1.94564	1.22293e-07	-1.25543	-2.17853
43785214	chr1:43785214:T:A	6.69622e-27	-9.89772e-11	-2.22052	6.17343e-07	-9.89772e-11	-1.81495
43785657	chr1:43785657:G:A	6.63288e-27	-9.89772e-11	-2.23002	4.74816e-07	-9.89772e-11	-2.07745
43785680	chr1:43785680:G:A	1.52746e-27	-1.36288	-2.33557	8.69582e-08	-1.39418	-2.38077
43786579	chr1:43786579:C:T	1.60758e-26	-1.34475	-2.88865e-09	1.01276e-06	-1.31994	-2.88865e-09
43786588	chr1:43786588:C:T	1.46271e-26	-1.43918	-2.88865e-09	8.86404e-07	-1.4532	-2.88865e-09
43786875	chr1:43786875:C:A	1.26208e-27	-1.50861	-2.38068	8.34966e-08	-1.51065	-2.30492
43787237	chr1:43787237:C:T	2.86579e-27	-1.35588	-1.71334	1.52271e-07	-1.42571	-1.789
43787400	chr1:43787400:T:G	2.14114e-26	-9.89772e-11	-1.05813	4.83805e-07	-9.89772e-11	-2.05869
43787489	chr1:43787489:C:T	8.26401e-27	-9.89772e-11	-2.01015	9.65318e-07	-9.89772e-11	-1.36792
43787627	chr1:43787627:G:A	2.18627e-27	-1.37557	-1.9643	8.46725e-08	-1.43198	-2.3696
43788474	chr1:43788474:G:A	2.23398e-27	-1.27715	-2.04113	1.15354e-07	-1.3629	-2.12948
43788609	chr1:43788609:C:G	2.10093e-27	-1.01554	-2.36414	1.03246e-07	-1.26077	-2.34248
43788731	chr1:43788731:G:A	1.40484e-27	-1.40103	-2.38111	1.19075e-07	-1.31725	-2.14337
43788843	chr1:43788843:C:T	2.7965e-27	-1.35863	-1.73506	1.48973e-07	-1.42776	-1.80886
43788915	chr1:43788915:G:A	4.9781e-27	-0.160147	-2.35686	2.26771e-07	-0.43512	-2.38131
43789405	chr1:43789405:GTGA:G	5.76499e-27	-9.89772e-11	-2.37026	3.50433e-07	-9.89772e-11	-2.38121
43789604	chr1:43789604:C:T	2.0716e-27	-1.37648	-2.01726	1.54899e-07	-1.44122	-1.75638
43789609	chr1:43789609:G:C	2.30325e-27	-1.49492	-1.79282	1.02559e-07	-1.49869	-2.11125
43790016	chr1:43790016:G:A	5.82015e-27	-9.89772e-11	-2.36073	4.47154e-07	-9.89772e-11	-2.13747
43790258	chr1:43790258:T:G	2.60489e-27	-1.4283	-1.73637	1.05707e-07	-1.50791	-2.0718
43790787	chr1:43790787:C:T	2.21212e-27	-1.29724	-2.03086	1.14533e-07	-1.37906	-2.12046
43790851	chr1:43790851:T:G	2.1158e-27	-1.49198	-1.88064	9.68212e-08	-1.50082	-2.16669
43791011	chr1:43791011:A:C	1.387e-27	-1.41384	-2.38107	1.01291e-07	-1.33586	-2.28652
43791148	chr1:43791148:C:G	2.84398e-27	-1.38025	-1.69661	1.51674e-07	-1.44363	-1.77501
43791300	chr1:43791300:C:T	2.66567e-26	-9.89772e-11	-0.83902	3.93067e-07	-9.89772e-11	-2.2664
43791416	chr1:43791416:TTTGA:T	1.88044e-27	-1.48427	-2.00628	8.94765e-08	-1.50467	-2.24173
43791425	chr1:43791425:A:T	6.18328e-27	-9.89772e-11	-2.30021	4.36507e-07	-9.89772e-11	-2.16157
43792353	chr1:43792353:A:AGT	2.1015e-27	-1.34807	-2.03133	1.5382e-07	-1.41827	-1.78632
43792704	chr1:43792704:A:G	5.74054e-27	-9.89772e-11	-2.37451	4.26301e-07	-9.89772e-11	-2.18523
43793050	chr1:43793050:A:C	6.88127e-27	-9.89772e-11	-2.19326	3.75017e-07	-9.89772e-11	-2.31341
43793260	chr1:43793260:G:A	3.03525e-27	-1.30939	-1.70237	1.58795e-07	-1.38798	-1.78478
43793853	chr1:43793853:C:T	1.31588e-26	-9.89772e-11	-1.54497	1.57617e-06	-9.89772e-11	-0.877621
43793925	chr1:43793925:T:A	5.71771e-27	-9.89772e-11	-2.37849	4.15607e-07	-9.89772e-11	-2.21064
43794441	chr1:43794441:ACT:A	2.93752e-27	-1.29689	-1.7476	1.53903e-07	-1.37942	-1.82463
43794558	chr1:43794558:A:G	1.54737e-27	-1.3947	-2.2908	1.12057e-07	-1.49561	-2.02576
43794641	chr1:43794641:C:G	2.28523e-27	-1.24227	-2.05333	1.1748e-07	-1.33349	-2.14062
43794789	chr1:43794789:T:C	4.40711e-26	-0.336256	-2.88865e-09	3.06191e-06	-0.213581	-2.88865e-09
43795524	chr1:43795524:G:A	2.27891e-27	-1.2263	-2.07206	1.17093e-07	-1.32053	-2.15688
43795537	chr1:43795537:T:C	2.82034e-27	-1.33143	-1.75377	1.48519e-07	-1.40619	-1.83347
43797029	chr1:43797029:A:C	7.28181e-27	-9.89772e-11	-2.13668	3.89727e-07	-9.89772e-11	-2.27493
43797394	chr1:43797394:A:G	5.72065e-27	-9.89772e-11	-2.37798	4.1726e-07	-9.89772e-11	-2.20667
43797945	chr1:43797945:G:A	2.30129e-27	-1.32209	-1.9665	1.3036e-07	-1.39905	-1.97103
43798043	chr1:43798043:G:C	2.35379e-27	-1.33033	-1.9357	1.33439e-07	-1.40535	-1.94138
43798659	chr1:43798659:T:C	5.88902e-27	-9.89772e-11	-2.34897	4.64004e-07	-9.89772e-11	-2.10048
43798764	chr1:43798764:T:C	1.63629e-27	-1.41926	-2.21037	8.82526e-08	-1.47267	-2.28751
43798827	chr1:43798827:G:A	1.90504e-27	-1.23954	-2.23802	1.04312e-07	-1.33125	-2.26175
43799114	chr1:43799114:T:C	2.31848e-26	-0.978564	-2.88865e-09	1.58574e-06	-0.871568	-2.88865e-09
43799423	chr1:43799423:G:A	1.50068e-26	-1.41355	-2.88865e-09	9.48396e-07	-1.3856	-2.88865e-09
43799776	chr1:43799776:C:A	6.11858e-27	-9.89772e-11	-2.31073	4.2703e-07	-9.89772e-11	-2.18352
43799796	chr1:43799796:C:T	2.23025e-27	-1.23263	-2.08731	1.14966e-07	-1.32546	-2.17028
43799984	chr1:43799984:T:C	2.12682e-27	-1.37919	-1.98825	1.18069e-07	-1.26188	-2.20723
43800524	chr1:43800524:G:A	2.16874e-27	-1.35527	-1.99265	1.2378e-07	-1.42421	-1.99767
43800639	chr1:43800639:G:A	2.25785e-27	-1.34323	-1.96441	1.28481e-07	-1.41515	-1.96944
43800749	chr1:43800749:A:G	2.21078e-27	-1.21239	-2.11632	1.14076e-07	-1.30881	-2.19471
43800994	chr1:43800994:A:G	5.85074e-27	-9.89772e-11	-2.35549	5.05635e-07	-9.89772e-11	-2.01456
43801119	chr1:43801119:A:G	1.17394e-26	-9.89772e-11	-1.65911	1.35117e-06	-9.89772e-11	-1.03165
43801731	chr1:43801731:A:G	1.69245e-26	-1.2933	-2.88865e-09	9.80577e-07	-1.35224	-2.88865e-09
43801997	chr1:43801997:G:C	3.37804e-27	-1.31627	-1.58849	1.65666e-07	-1.17905	-1.95135
43802140	chr1:43802140:C:T	1.61432e-27	-1.43536	-2.20778	8.74534e-08	-1.48282	-2.28645
43802341	chr1:43802341:T:C	1.62368e-27	-1.43823	-2.19913	8.79193e-08	-1.48406	-2.2799
43802548	chr1:43802548:C:T	3.30618e-27	-1.17144	-1.75483	1.762e-07	-0.993386	-2.07537
43803028	chr1:43803028:T:C	1.40986e-27	-1.44774	-2.33083	8.80481e-08	-1.48992	-2.27257
43803114	chr1:43803114:C:T	1.41515e-27	-1.4405	-2.33433	8.81187e-08	-1.4862	-2.27549
43804639	chr1:43804639:T:C	1.43106e-27	-1.44619	-2.31746	8.99183e-08	-1.48903	-2.25245
43804702	chr1:43804702:A:G	8.23486e-27	-9.89772e-11	-2.01368	5.02711e-07	-9.89772e-11	-2.02036
43805591	chr1:43805591:A:G	5.85348e-27	-9.89772e-11	-2.35502	5.04752e-07	-9.89772e-11	-2.01631
43805985	chr1:43805985:T:C	1.63388e-27	-1.27952	-2.35158	8.93475e-08	-1.36748	-2.38036
43806024	chr1:43806024:G:A	5.74104e-27	-9.89772e-11	-2.37442	4.51925e-07	-9.89772e-11	-2.12686
43806858	chr1:43806858:G:A	2.43173e-27	-1.2379	-1.99556	1.36617e-07	-1.32877	-1.99442
43807308	chr1:43807308:C:T	7.05995e-27	-9.89772e-11	-2.16762	4.59265e-07	-9.89772e-11	-2.11075
43807423	chr1:43807423:A:AATAAATAC	8.30508e-27	-9.89772e-11	-2.00519	6.37106e-07	-9.89772e-11	-1.78344
43807526	chr1:43807526:G:A	1.9415e-27	-1.22483	-2.23377	1.36441e-07	-1.31848	-2.00601
43808763	chr1:43808763:G:C	1.84438e-27	-1.33548	-2.17444	1.10387e-07	-1.20193	-2.33445
43808888	chr1:43808888:T:C	1.50152e-26	-1.41299	-2.88865e-09	9.34514e-07	-1.40035	-2.88865e-09
43808905	chr1:43808905:A:G	1.46925e-26	-9.89772e-11	-1.43472	5.09037e-06	-9.89772e-11	0.29473
43809028	chr1:43809028:C:T	2.50867e-27	-1.13043	-2.07188	1.19216e-07	-1.15365	-2.30579
43809283	chr1:43809283:TC:T	5.70634e-27	-9.89772e-11	-2.38048	3.99603e-07	-9.89772e-11	-2.24991
43809705	chr1:43809705:AG:A	2.14215e-27	-1.28117	-2.07907	1.21121e-07	-1.36329	-2.08029
43809770	chr1:43809770:G:A	2.03057e-27	-1.19014	-2.22361	1.10329e-07	-1.28599	-2.25092
43809924	chr1:43809924:T:C	2.83383e-27	-1.24607	-1.83436	1.52769e-07	-1.08712	-2.12432
43810015	chr1:43810015:A:G	2.2291e-27	-1.27228	-2.04818	1.25908e-07	-1.35626	-2.04856
43810176	chr1:43810176:A:C	6.10465e-27	-9.89772e-11	-2.31301	4.25911e-07	-9.89772e-11	-2.18615
43810391	chr1:43810391:C:T	2.13614e-27	-1.27231	-2.09075	1.20525e-07	-1.35607	-2.09245
43810392	chr1:43810392:G:A	5.90833e-27	-9.89772e-11	-2.3457	4.53388e-07	-9.89772e-11	-2.12363
43810401	chr1:43810401:G:A	1.59327e-26	-1.35369	-2.88865e-09	1.01762e-06	-1.31515	-2.88865e-09
43810921	chr1:43810921:CT:C	5.73311e-27	-9.89772e-11	-2.3758	4.2413e-07	-9.89772e-11	-2.19034
43811083	chr1:43811083:T:A	1.97991e-26	-1.13642	-2.88865e-09	1.16253e-06	-1.18203	-2.88865e-09
43811143	chr1:43811143:TTGCCATTTCCAAACTTAGAG:T	8.66418e-27	-9.89772e-11	-1.96286	5.28438e-07	-9.89772e-11	-1.97045
43811427	chr1:43811427:T:C	1.52075e-27	-1.37422	-2.32864	9.32473e-08	-1.4401	-2.26502
43811497	chr1:43811497:TG:T	2.17659e-27	-1.28397	-2.06033	9.05247e-08	-1.35407	-2.38069
43811876	chr1:43811876:C:T	2.09861e-27	-1.08387	-2.29691	1.0442e-07	-1.30394	-2.28802
43812074	chr1:43812074:C:T	1.64513e-27	-1.38337	-2.24087	8.88171e-08	-1.44597	-2.30783
43812169	chr1:43812169:T:C	6.04014e-27	-9.89772e-11	-2.32363	3.70809e-07	-9.89772e-11	-2.32469
43812276	chr1:43812276:G:C	3.48292e-27	-1.03628	-1.8379	1.9511e-07	-1.27297	-1.69384
43812586	chr1:43812586:G:A	5.72251e-27	-9.89772e-11	-2.37765	4.19067e-07	-9.89772e-11	-2.20235
43813050	chr1:43813050:G:A	2.45358e-27	-1.11902	-2.10549	1.18378e-07	-1.14442	-2.32208
43813551	chr1:43813551:G:C	2.21203e-27	-1.26728	-2.06087	1.24592e-07	-1.35213	-2.06319
43813917	chr1:43813917:A:G	5.76009e-27	-9.89772e-11	-2.37111	5.36815e-07	-9.89772e-11	-1.95472
43813986	chr1:43813986:T:C	1.2168e-26	-9.89772e-11	-1.62325	1.43145e-06	-9.89772e-11	-0.973936
43814039	chr1:43814039:T:C	1.46169e-27	-1.38884	-2.35362	8.85586e-08	-1.45039	-2.30632
43814709	chr1:43814709:A:T	2.28932e-27	-1.38867	-1.90513	1.21162e-07	-1.27572	-2.16752
43815310	chr1:43815310:T:C	5.73525e-27	-9.89772e-11	-2.37543	3.57244e-07	-9.89772e-11	-2.36196
43815980	chr1:43815980:G:T	7.66076e-27	-9.89772e-11	-2.08595	4.67773e-07	-9.89772e-11	-2.09239
43816030	chr1:43816030:A:G	6.20226e-27	-9.89772e-11	-2.29715	3.8086e-07	-9.89772e-11	-2.29794
43816506	chr1:43816506:G:A	6.84174e-27	-9.89772e-11	-2.19902	4.16275e-07	-9.89772e-11	-2.20903
43816532	chr1:43816532:G:A	1.82094e-27	-1.28088	-2.24183	1.2912e-07	-1.36395	-2.01568
43816683	chr1:43816683:T:C	1.50287e-27	-1.38298	-2.3317	9.229e-08	-1.44629	-2.26915
43816944	chr1:43816944:C:T	6.56875e-27	-9.89772e-11	-2.23974	4.22821e-07	-9.89772e-11	-2.19343
43817080	chr1:43817080:A:T	1.3141e-26	-9.89772e-11	-1.54632	1.05098e-06	-9.89772e-11	-1.2829
43818237	chr1:43818237:G:A	1.50992e-27	-1.41413	-2.29587	9.53348e-08	-1.32534	-2.35765
43818676	chr1:43818676:G:A	2.51564e-27	-1.20075	-1.99879	1.15701e-07	-1.22435	-2.26501
43819106	chr1:43819106:C:T	3.08098e-27	-1.39506	-1.60175	1.48663e-07	-1.28514	-1.95355
43819187	chr1:43819187:C:T	2.48237e-27	-1.19834	-2.0145	1.14886e-07	-1.22211	-2.27433
43819372	chr1:43819372:C:T	9.6213e-27	-9.89772e-11	-1.85808	5.23858e-07	-9.89772e-11	-1.97916
43820989	chr1:43820989:C:T	6.02784e-27	-9.89772e-11	-2.32567	5.46185e-07	-9.89772e-11	-1.93742
43821260	chr1:43821260:G:C	2.25734e-27	-1.07609	-2.23178	1.32222e-07	-1.0877	-2.26819
43821403	chr1:43821403:G:A	9.60219e-27	-9.89772e-11	-1.86007	6.18599e-07	-9.89772e-11	-1.81292
43821444	chr1:43821444:T:G	2.49874e-27	-1.50769	-1.69859	1.53597e-07	-1.47584	-1.7302
43821476	chr1:43821476:C:T	4.03228e-27	-1.49043	-1.2373	1.79989e-07	-1.50898	-1.5385
43821514	chr1:43821514:C:T	3.80609e-27	-1.46838	-1.31708	1.98497e-07	-1.39826	-1.55135
43821694	chr1:43821694:G:A	7.63878e-27	-9.89772e-11	-2.08882	4.29433e-07	-9.89772e-11	-2.17791
43821742	chr1:43821742:G:T	3.96821e-27	-1.48413	-1.25961	2.01002e-07	-1.42511	-1.51195
43822519	chr1:43822519:C:T	3.37736e-26	-9.89772e-11	-0.602379	2.00564e-05	-9.89772e-11	1.66593
43823408	chr1:43823408:G:A	2.02312e-27	-1.13251	-2.28491	1.28196e-07	-1.23855	-2.14827
43823725	chr1:43823725:A:G	2.06407e-27	-1.07597	-2.32141	1.02255e-07	-1.29873	-2.31418
43824064	chr1:43824064:C:A	1.07211e-25	-9.89772e-11	0.552736	3.10892e-06	-9.89772e-11	-0.198346
43824326	chr1:43824326:A:T	5.28518e-27	-1.24796	-1.20919	1.27924e-07	-1.32384	-2.0651
43824858	chr1:43824858:A:G	1.90232e-27	-1.14327	-2.33571	9.26894e-08	-1.33683	-2.37429
43825473	chr1:43825473:T:A	5.97294e-27	-9.89772e-11	-2.33482	3.52869e-07	-9.89772e-11	-2.37428
43825519	chr1:43825519:G:A	3.86576e-27	-1.38539	-1.38451	1.79342e-07	-1.27165	-1.77943
43826726	chr1:43826726:A:G	6.04021e-27	-9.89772e-11	-2.32362	4.74561e-07	-9.89772e-11	-2.07799
43827018	chr1:43827018:T:C	1.29741e-27	-1.50724	-2.35445	1.05363e-07	-1.48231	-2.10065
43827317	chr1:43827317:C:T	2.16095e-27	-1.04629	-2.30522	1.06241e-07	-1.27791	-2.29676
43828509	chr1:43828509:T:G	7.48672e-27	-9.89772e-11	-2.10893	3.97167e-07	-9.89772e-11	-2.25602
43828556	chr1:43828556:A:G	1.94785e-27	-1.1038	-2.35154	9.60554e-08	-1.30941	-2.36604
43828739	chr1:43828739:C:A	2.10192e-27	-1.0331	-2.34611	1.02724e-07	-1.26879	-2.33954
43828956	chr1:43828956:A:G	7.58246e-27	-9.89772e-11	-2.09622	5.3699e-07	-9.89772e-11	-1.9544
43829248	chr1:43829248:T:A	1.98237e-27	-1.15438	-2.28339	1.25918e-07	-1.25744	-2.14731
43831465	chr1:43831465:A:G	6.6311e-27	-9.89772e-11	-2.23029	3.68301e-07	-9.89772e-11	-2.33148
43831711	chr1:43831711:G:T	6.37718e-27	-9.89772e-11	-2.26933	3.90644e-07	-9.89772e-11	-2.27258
43831880	chr1:43831880:C:T	7.53667e-27	-9.89772e-11	-2.10228	5.63897e-07	-9.89772e-11	-1.9055
43831901	chr1:43831901:A:C	1.83656e-27	-1.42885	-2.08532	1.31261e-07	-1.37944	-1.98376
43832001	chr1:43832001:T:C	1.7345e-27	-1.20187	-2.36947	1.00458e-07	-1.25067	-2.37997
43832165	chr1:43832165:G:A	5.89106e-27	-9.89772e-11	-2.34862	3.50587e-07	-9.89772e-11	-2.38077
43832425	chr1:43832425:C:T	9.11732e-27	-9.89772e-11	-1.91188	1.12724e-06	-9.89772e-11	-1.21285
43832878	chr1:43832878:C:T	1.68231e-27	-1.23969	-2.36221	9.69293e-08	-1.28519	-2.38121
43832931	chr1:43832931:T:C	6.11688e-27	-9.89772e-11	-2.31101	3.75098e-07	-9.89772e-11	-2.31319
43833232	chr1:43833232:T:G	6.62279e-27	-9.89772e-11	-2.23154	3.68043e-07	-9.89772e-11	-2.33218
43833544	chr1:43833544:G:A	1.85336e-27	-1.13384	-2.37122	1.07172e-07	-1.18703	-2.37891
43833902	chr1:43833902:C:T	1.82537e-27	-1.1483	-2.37197	1.05793e-07	-1.20037	-2.37853
43833920	chr1:43833920:C:T	1.9946e-27	-1.07053	-2.36109	1.17171e-07	-1.12535	-2.35138
43834023	chr1:43834023:C:T	3.38312e-27	-1.4112	-1.49207	1.5906e-07	-1.30984	-1.86125
43834787	chr1:43834787:C:T	2.72365e-26	-9.89772e-11	-0.817501	3.88777e-07	-9.89772e-11	-2.27737
43834854	chr1:43834854:A:C	2.1853e-27	-1.51027	-1.83004	1.00927e-07	-1.47001	-2.15597
43835511	chr1:43835511:C:G	5.78424e-27	-9.89772e-11	-2.36692	4.30599e-07	-9.89772e-11	-2.1752
43836115	chr1:43836115:A:G	8.28758e-27	-9.89772e-11	-2.0073	4.35993e-07	-9.89772e-11	-2.16275
43836148	chr1:43836148:C:T	2.1828e-27	-1.51077	-1.83068	1.01322e-07	-1.46364	-2.15843
43836369	chr1:43836369:G:A	5.97316e-27	-9.89772e-11	-2.33478	3.5044e-07	-9.89772e-11	-2.38119
43836640	chr1:43836640:T:C	1.70847e-27	-1.20533	-2.38113	1.01821e-07	-1.25306	-2.36411
43836656	chr1:43836656:G:A	1.47851e-26	-1.42844	-2.88865e-09	9.41631e-07	-1.39276	-2.88865e-09
43836876	chr1:43836876:A:G	6.63159e-27	-9.89772e-11	-2.23022	3.68326e-07	-9.89772e-11	-2.33141
43836975	chr1:43836975:CT:C	2.06616e-27	-1.42646	-1.96991	1.1296e-07	-1.33054	-2.18281
43837423	chr1:43837423:A:G	2.14366e-26	-1.05696	-2.88865e-09	1.2341e-06	-1.12228	-2.88865e-09
43837594	chr1:43837594:A:G	1.72096e-27	-1.45006	-2.12911	1.23116e-07	-1.40571	-2.02154
43837949	chr1:43837949:G:A	4.06025e-26	-0.41823	-2.88865e-09	2.22033e-06	-0.534965	-2.88865e-09
43839042	chr1:43839042:A:G	5.71258e-27	-9.89772e-11	-2.37939	3.6244e-07	-9.89772e-11	-2.34752
43840008	chr1:43840008:G:C	2.9076e-26	-9.89772e-11	-0.752148	3.83389e-07	-9.89772e-11	-2.29133
43840121	chr1:43840121:G:A	2.75886e-26	-0.804658	-2.88865e-09	4.51996e-05	2.47847	-2.88865e-09
43840390	chr1:43840390:C:G	5.83845e-27	-9.89772e-11	-2.35759	4.47296e-07	-9.89772e-11	-2.13716
43840448	chr1:43840448:A:G	1.75518e-27	-1.41079	-2.14869	1.2682e-07	-1.35676	-2.04085
43840724	chr1:43840724:G:A	1.36347e-26	-1.50944	-2.88865e-09	8.37292e-07	-1.5102	-2.88865e-09
43840750	chr1:43840750:C:T	1.87499e-27	-1.42315	-2.0703	1.37193e-07	-1.37256	-1.94643
43840887	chr1:43840887:T:C	3.24977e-27	-1.39748	-1.54599	1.55956e-07	-1.29031	-1.90049
43843195	chr1:43843195:A:G	2.25343e-27	-1.48202	-1.82758	8.57298e-08	-1.44394	-2.34524
43843215	chr1:43843215:T:A	2.20267e-27	-1.50873	-1.82366	9.57821e-08	-1.47761	-2.20069
43843731	chr1:43843731:T:C	5.09204e-26	-9.89772e-11	-0.191796	3.50473e-07	-9.89772e-11	-2.38109
43845072	chr1:43845072:C:T	1.87331e-27	-1.42714	-2.06721	1.36799e-07	-1.37711	-1.94475
43845179	chr1:43845179:C:T	6.03611e-27	-9.89772e-11	-2.3243	4.22078e-07	-9.89772e-11	-2.19519
43845203	chr1:43845203:G:A	1.859e-27	-1.41661	-2.08541	1.35687e-07	-1.36399	-1.96604
43845480	chr1:43845480:T:C	6.09946e-27	-9.89772e-11	-2.31386	3.68252e-07	-9.89772e-11	-2.33161
43846437	chr1:43846437:A:G	1.352e-27	-1.4448	-2.37568	1.02322e-07	-1.37005	-2.2422
43846895	chr1:43846895:A:G	1.82318e-27	-1.18681	-2.33467	1.02383e-07	-1.23664	-2.37501
43846966	chr1:43846966:T:G	5.71826e-27	-9.89772e-11	-2.3784	4.05467e-07	-9.89772e-11	-2.23534
43847170	chr1:43847170:T:C	3.54471e-27	-1.47574	-1.38086	1.70547e-07	-1.48753	-1.61384
43847235	chr1:43847235:G:A	6.04517e-27	-9.89772e-11	-2.3228	5.10626e-07	-9.89772e-11	-2.00474
43847273	chr1:43847273:A:G	9.1251e-26	-9.89772e-11	0.391555	2.7455e-06	-9.89772e-11	-0.322658
43847627	chr1:43847627:G:C	1.81899e-27	-1.19797	-2.32581	1.01686e-07	-1.24695	-2.37154
43847731	chr1:43847731:C:T	6.15075e-27	-9.89772e-11	-2.30549	3.54278e-07	-9.89772e-11	-2.37029
43848047	chr1:43848047:A:G	5.75179e-27	-9.89772e-11	-2.37255	3.65557e-07	-9.89772e-11	-2.33895
43848159	chr1:43848159:A:C	1.26137e-25	-9.89772e-11	0.715306	3.58021e-06	-9.89772e-11	-0.0571989
43848369	chr1:43848369:G:A	1.43803e-27	-1.39616	-2.36263	7.83836e-08	-1.49823	-2.38053
43848391	chr1:43848391:C:T	6.63227e-27	-9.89772e-11	-2.23011	4.76484e-07	-9.89772e-11	-2.07394
43848848	chr1:43848848:C:G	6.22785e-27	-9.89772e-11	-2.29303	4.59873e-07	-9.89772e-11	-2.10943
43848881	chr1:43848881:A:G	4.19416e-27	-1.50669	-1.18168	1.05883e-07	-1.51041	-2.06763
43849235	chr1:43849235:G:A	6.14313e-27	-9.89772e-11	-2.30673	4.48786e-07	-9.89772e-11	-2.13383
43849441	chr1:43849441:G:C	3.82502e-27	-1.5105	-1.27	1.02339e-07	-1.49891	-2.11318
43849507	chr1:43849507:G:A	5.70254e-27	-0.00138372	-2.37976	2.67447e-07	-0.28092	-2.37054
43850715	chr1:43850715:C:G	1.3762e-27	-1.47389	-2.32884	1.06246e-07	-1.48381	-2.09081
43850906	chr1:43850906:T:C	1.48482e-27	-1.44661	-2.28016	9.71665e-08	-1.47974	-2.18421
43850989	chr1:43850989:G:T	5.77294e-27	-9.89772e-11	-2.36888	3.6789e-07	-9.89772e-11	-2.33259
43851689	chr1:43851689:C:G	8.15083e-27	-9.89772e-11	-2.02394	3.77245e-07	-9.89772e-11	-2.30748
43851813	chr1:43851813:A:C	1.29044e-27	-1.48758	-2.3795	8.96986e-08	-1.49528	-2.24864
43851873	chr1:43851873:C:T	4.5889e-27	-1.50899	-1.08943	1.11261e-07	-1.50903	-2.01946
43852166	chr1:43852166:C:G	1.51003e-27	-1.50539	-2.20454	1.41733e-07	-1.5091	-1.77733
43852639	chr1:43852639:G:T	6.32898e-27	-9.89772e-11	-2.27692	3.5856e-07	-9.89772e-11	-2.35828
43852811	chr1:43852811:C:T	4.45164e-27	-1.50716	-1.12162	1.09283e-07	-1.51027	-2.03616
43853335	chr1:43853335:A:G	3.98539e-27	-1.4981	-1.24133	1.26443e-07	-1.5108	-1.88978
43853420	chr1:43853420:T:C	6.07648e-27	-9.89772e-11	-2.31763	7.15912e-07	-9.89772e-11	-1.66682
43853585	chr1:43853585:C:T	6.33366e-27	-9.89772e-11	-2.27618	3.58639e-07	-9.89772e-11	-2.35806
43853701	chr1:43853701:G:A	4.02958e-27	-1.50001	-1.22839	1.27501e-07	-1.51091	-1.88134
43854117	chr1:43854117:A:C	2.07305e-26	-1.09045	-2.88865e-09	1.33666e-06	-1.04244	-2.88865e-09
43854442	chr1:43854442:A:G	5.74933e-27	-9.89772e-11	-2.37298	3.58073e-07	-9.89772e-11	-2.35964
43854577	chr1:43854577:G:C	3.03154e-27	-1.5107	-1.50229	1.50057e-07	-1.51049	-1.71887
43854740	chr1:43854740:A:G	1.26129e-27	-1.5095	-2.38043	8.74869e-08	-1.51084	-2.25805
43854804	chr1:43854804:C:A	2.96971e-27	-1.3706	-1.663	1.46918e-07	-1.25386	-1.99664
43855318	chr1:43855318:C:G	5.79746e-27	-9.89772e-11	-2.36464	3.71404e-07	-9.89772e-11	-2.32309
43855482	chr1:43855482:C:T	6.12107e-27	-9.89772e-11	-2.31032	3.8837e-07	-9.89772e-11	-2.27842
43855546	chr1:43855546:G:T	4.41165e-27	-1.50748	-1.13033	1.0895e-07	-1.51016	-2.03933
43855589	chr1:43855589:G:A	3.51514e-26	-0.562396	-2.88865e-09	3.61086e-06	-0.0486761	-2.88865e-09
43855652	chr1:43855652:A:G	6.15093e-27	-9.89772e-11	-2.30546	7.43297e-07	-9.89772e-11	-1.62928
43856040	chr1:43856040:G:A	5.71107e-27	-9.89772e-11	-2.37965	4.07435e-07	-9.89772e-11	-2.2305
43856498	chr1:43856498:T:C	6.16236e-27	-9.89772e-11	-2.3036	3.91353e-07	-9.89772e-11	-2.27077
43856528	chr1:43856528:G:C	2.08701e-27	-1.4399	-1.94643	1.09435e-07	-1.46419	-2.08086
43856548	chr1:43856548:A:G	4.01995e-27	-1.51076	-1.22003	1.04301e-07	-1.50518	-2.08792
43856731	chr1:43856731:C:T	1.92205e-26	-9.89772e-11	-1.16608	1.15516e-06	-9.89772e-11	-1.18839
43856815	chr1:43856815:T:C	1.27207e-27	-1.50552	-2.37589	1.0006e-07	-1.48849	-2.14612
43857369	chr1:43857369:A:C	6.51387e-27	-9.89772e-11	-2.24813	4.95929e-07	-9.89772e-11	-2.03394
43857803	chr1:43857803:G:A	3.21796e-27	-1.51086	-1.44245	8.23047e-08	-1.46259	-2.36736
43858064	chr1:43858064:T:C	1.89645e-27	-1.38429	-2.09778	1.09987e-07	-1.271	-2.26901
43858388	chr1:43858388:G:A	1.95861e-27	-1.38455	-2.06528	1.09455e-07	-1.27233	-2.27253
43859224	chr1:43859224:A:G	1.42192e-26	-9.89772e-11	-1.46747	7.72297e-07	-9.89772e-11	-1.59101
43859737	chr1:43859737:G:A	1.27711e-27	-1.50047	-2.377	9.6483e-08	-1.47017	-2.20084
43859876	chr1:43859876:C:T	3.35032e-27	-1.5096	-1.40341	8.17772e-08	-1.474	-2.36238
43860323	chr1:43860323:A:G	4.15534e-27	-1.50435	-1.19332	1.05143e-07	-1.51087	-2.07418
43860995	chr1:43860995:C:T	5.75838e-27	-9.89772e-11	-2.3714	3.67171e-07	-9.89772e-11	-2.33455
43861409	chr1:43861409:T:A	5.97048e-27	-9.89772e-11	-2.33523	3.53484e-07	-9.89772e-11	-2.37254
43861434	chr1:43861434:GCTGTCAGGACTTGTATAGA:G	1.28981e-27	-1.49785	-2.36971	8.49422e-08	-1.51087	-2.28753
43861680	chr1:43861680:G:T	2.72882e-27	-1.5037	-1.61449	7.90328e-08	-1.49036	-2.38016
43861773	chr1:43861773:A:T	2.15872e-27	-1.50557	-1.84698	8.58806e-08	-1.41877	-2.36865
43861797	chr1:43861797:G:A	6.15313e-27	-9.89772e-11	-2.3051	7.44082e-07	-9.89772e-11	-1.62823
43863987	chr1:43863987:CT:C	1.45056e-27	-1.37813	-2.37197	1.10509e-07	-1.27814	-2.25714
43864131	chr1:43864131:C:T	2.31546e-27	-1.369	-1.91345	1.24212e-07	-1.25113	-2.16726
43864782	chr1:43864782:G:A	6.98658e-27	-9.89772e-11	-2.17807	5.27032e-07	-9.89772e-11	-1.97312
43865221	chr1:43865221:T:C	4.9798e-27	-0.902625	-1.61404	2.94982e-07	-0.919747	-1.63372
43865911	chr1:43865911:C:T	8.03111e-27	-9.89772e-11	-2.03874	6.84255e-07	-9.89772e-11	-1.71205
43866412	chr1:43866412:G:A	1.71629e-27	-1.34682	-2.23508	1.03055e-07	-1.23745	-2.36766
```
