## Supplementary material for "Characterization of shared and ancestry-specific signals driving complex traits using multi-ancestry fine-mapping": susiex_nc2.cs80.summary

```
# chr1:42835382-43866414
CS_ID	CS_LENGTH	CS_PURITY	MAX_PIP_SNP	BP	REF_ALLELE	ALT_ALLELE	REF_FRQ	BETA	SE	-LOG10P	MAX_PIP	POST-HOC_PROB_POP1	POST-HOC_PROB_POP2
1	3	0.997231	chr1:43366414:G:A	43366414	NA,A	NA,G	NA,1	NA,-inf	NA,inf	NA,26.1717	0.336412	0.5	1
2	5	0.0193865	chr1:43339569:A:G	43339569	G,G	A,A	1,1	-inf,-inf	inf,inf	3.88029,2.76679	0.234417	0.893454	0.958644
```
