## Supplementary material for "Characterization of shared and ancestry-specific signals driving complex traits using multi-ancestry fine-mapping": susiex_nc3.cs80.snp

```
BP	SNP	PIP(CS1)	LogBF(CS1,Pop1)	LogBF(CS1,Pop2)	PIP(CS2)	LogBF(CS2,Pop1)	LogBF(CS2,Pop2)
42835783	chr1:42835783:G:A	1.77998e-27	-1.4663	-2.88865e-09	8.94702e-06	-1.46656	-2.88865e-09
42836504	chr1:42836504:G:A	7.13668e-28	-9.89772e-11	-2.38024	3.66511e-06	-9.89772e-11	-2.35902
42836720	chr1:42836720:G:A	7.17472e-28	-9.89772e-11	-2.37493	3.95261e-06	-9.89772e-11	-2.2835
42837445	chr1:42837445:C:T	1.06226e-27	-9.89772e-11	-1.98251	4.59482e-06	-9.89772e-11	-2.13295
42837865	chr1:42837865:G:A	1.78392e-28	-1.39668	-2.37	9.12022e-07	-1.39613	-2.35384
42837909	chr1:42837909:C:T	8.93967e-28	-9.89772e-11	-2.15499	5.59682e-06	-9.89772e-11	-1.93568
42838302	chr1:42838302:C:T	8.23629e-28	-9.89772e-11	-2.23694	5.67863e-06	-9.89772e-11	-1.92117
42838370	chr1:42838370:G:A	7.6621e-28	-9.89772e-11	-2.30921	4.73239e-06	-9.89772e-11	-2.10345
42838503	chr1:42838503:C:A	7.95281e-28	-9.89772e-11	-2.27197	4.03028e-06	-9.89772e-11	-2.26404
42838606	chr1:42838606:G:A	7.35603e-28	-9.89772e-11	-2.34997	3.75468e-06	-9.89772e-11	-2.33487
42838954	chr1:42838954:C:G	7.22081e-28	-9.89772e-11	-2.36853	3.68462e-06	-9.89772e-11	-2.35371
42839250	chr1:42839250:T:C	7.15269e-28	-9.89772e-11	-2.378	3.58314e-06	-9.89772e-11	-2.38164
42839349	chr1:42839349:T:C	7.14175e-28	-9.89772e-11	-2.37954	3.5853e-06	-9.89772e-11	-2.38104
42839736	chr1:42839736:TACA:T	1.89463e-28	-1.40235	-2.30412	9.46371e-07	-1.40181	-2.31118
42840061	chr1:42840061:TC:T	7.29516e-28	-9.89772e-11	-2.35828	3.80874e-06	-9.89772e-11	-2.32058
42840082	chr1:42840082:G:A	3.71319e-28	-1.09234	-1.94126	1.71307e-06	-1.09303	-2.02656
42840565	chr1:42840565:T:C	7.29326e-28	-9.89772e-11	-2.35854	3.81038e-06	-9.89772e-11	-2.32015
42840829	chr1:42840829:C:T	7.18971e-28	-9.89772e-11	-2.37284	3.93227e-06	-9.89772e-11	-2.28866
42841509	chr1:42841509:T:C	8.29401e-28	-9.89772e-11	-2.22996	5.12576e-06	-9.89772e-11	-2.0236
42841961	chr1:42841961:G:A	4.50595e-28	-1.17059	-1.66951	2.36369e-06	-1.1712	-1.62645
42842153	chr1:42842153:C:G	9.3667e-28	-9.89772e-11	-2.10833	4.19631e-06	-9.89772e-11	-2.22367
42842579	chr1:42842579:T:C	7.66741e-28	-9.89772e-11	-2.30851	4.7391e-06	-9.89772e-11	-2.10203
42843496	chr1:42843496:A:G	8.93064e-28	-9.89772e-11	-2.156	4.03976e-06	-9.89772e-11	-2.26169
42843538	chr1:42843538:G:A	7.27544e-28	-9.89772e-11	-2.36099	3.60791e-06	-9.89772e-11	-2.37475
42843712	chr1:42843712:G:GT	2.73314e-28	-1.06014	-2.2799	1.30931e-06	-1.05886	-2.32952
42843877	chr1:42843877:G:A	5.41962e-28	-0.46601	-2.18946	2.60173e-06	-0.46806	-2.23364
42844171	chr1:42844171:G:C	7.31577e-28	-9.89772e-11	-2.35546	3.64722e-06	-9.89772e-11	-2.36391
42844294	chr1:42844294:C:T	7.40429e-28	-9.89772e-11	-2.34343	3.70662e-06	-9.89772e-11	-2.34776
42844354	chr1:42844354:T:C	7.39935e-28	-9.89772e-11	-2.3441	3.64666e-06	-9.89772e-11	-2.36407
42844476	chr1:42844476:AG:A	2.77299e-27	-9.89772e-11	-1.02298	1.38526e-05	-9.89772e-11	-1.02941
42844656	chr1:42844656:A:G	7.38597e-28	-9.89772e-11	-2.34591	3.64182e-06	-9.89772e-11	-2.36539
42844758	chr1:42844758:A:G	7.3999e-28	-9.89772e-11	-2.34403	3.64647e-06	-9.89772e-11	-2.36412
42844968	chr1:42844968:A:G	3.89278e-28	-0.60481	-2.38156	2.01551e-06	-0.604766	-2.35224
42845112	chr1:42845112:T:C	7.17649e-28	-9.89772e-11	-2.37468	3.95982e-06	-9.89772e-11	-2.28168
42845494	chr1:42845494:A:G	4.18043e-28	-0.923319	-1.99176	2.0327e-06	-0.923289	-2.02522
42845519	chr1:42845519:T:TATACACATGTATGTGTATTATACATGTATATATGTAC	7.81834e-28	-9.89772e-11	-2.28902	4.91781e-06	-9.89772e-11	-2.06501
42845581	chr1:42845581:ATATT:A	7.83699e-28	-9.89772e-11	-2.28664	3.84213e-06	-9.89772e-11	-2.31185
42845611	chr1:42845611:ATATG:A	7.46882e-28	-9.89772e-11	-2.33476	3.67716e-06	-9.89772e-11	-2.35574
42845892	chr1:42845892:A:G	4.6165e-28	-0.436831	-2.37903	2.31591e-06	-0.436775	-2.3813
42846122	chr1:42846122:C:T	1.50611e-27	-9.89772e-11	-1.63338	7.55384e-06	-9.89772e-11	-1.63582
42846254	chr1:42846254:T:C	7.39935e-28	-9.89772e-11	-2.3441	3.64666e-06	-9.89772e-11	-2.36407
42846345	chr1:42846345:G:T	2.46146e-27	-9.89772e-11	-1.14215	1.22947e-05	-9.89772e-11	-1.14871
42846371	chr1:42846371:AC:A	7.18309e-28	-9.89772e-11	-2.37376	3.64415e-06	-9.89772e-11	-2.36475
42846486	chr1:42846486:T:C	7.25609e-28	-9.89772e-11	-2.36365	3.62285e-06	-9.89772e-11	-2.37062
42846492	chr1:42846492:G:C	8.16122e-28	-9.89772e-11	-2.2461	5.66443e-06	-9.89772e-11	-1.92367
42846495	chr1:42846495:G:A	7.33392e-28	-9.89772e-11	-2.35298	3.63872e-06	-9.89772e-11	-2.36625
42846526	chr1:42846526:G:A	2.81882e-27	-9.89772e-11	-1.00659	1.40589e-05	-9.89772e-11	-1.01462
42846946	chr1:42846946:C:T	1.30067e-27	-9.89772e-11	-1.78002	6.1321e-06	-9.89772e-11	-1.84434
42847071	chr1:42847071:A:ACACTTCTGGCAGCCTTTGC	1.6971e-27	-9.89772e-11	-1.51399	8.26588e-06	-9.89772e-11	-1.54574
42847752	chr1:42847752:T:G	6.94442e-27	-9.89772e-11	-0.104969	7.24305e-05	-9.89772e-11	0.62475
42848139	chr1:42848139:C:T	7.78541e-28	-9.89772e-11	-2.29324	4.87906e-06	-9.89772e-11	-2.07292
42848230	chr1:42848230:G:A	6.18092e-28	-0.325866	-2.19816	3.20335e-06	-0.328037	-2.16564
42849480	chr1:42849480:G:A	7.32552e-28	-9.89772e-11	-2.35413	3.72502e-06	-9.89772e-11	-2.34281
42849840	chr1:42849840:A:G	7.68252e-28	-9.89772e-11	-2.30655	4.75776e-06	-9.89772e-11	-2.0981
42849861	chr1:42849861:G:A	2.65324e-27	-9.89772e-11	-1.06713	1.0392e-05	-9.89772e-11	-1.31684
42850121	chr1:42850121:T:C	7.27135e-28	-9.89772e-11	-2.36155	3.64328e-06	-9.89772e-11	-2.36499
42850295	chr1:42850295:G:A	6.71266e-28	-0.816874	-1.62462	3.31443e-06	-0.817764	-1.64183
42850599	chr1:42850599:T:C	8.53918e-28	-9.89772e-11	-2.20083	4.03031e-06	-9.89772e-11	-2.26403
42852104	chr1:42852104:C:T	1.02939e-27	-9.89772e-11	-2.01394	4.71731e-06	-9.89772e-11	-2.10664
42852122	chr1:42852122:G:A	3.04106e-28	-0.925091	-2.3082	1.66037e-06	-0.924979	-2.22586
42852567	chr1:42852567:A:G	7.16564e-28	-9.89772e-11	-2.3762	3.58741e-06	-9.89772e-11	-2.38045
42852807	chr1:42852807:C:T	7.13374e-28	-9.89772e-11	-2.38066	3.58887e-06	-9.89772e-11	-2.38004
42853576	chr1:42853576:T:C	8.24541e-28	-9.89772e-11	-2.23584	3.64509e-06	-9.89772e-11	-2.36449
42853710	chr1:42853710:C:T	1.62585e-27	-9.89772e-11	-1.55688	9.05846e-06	-9.89772e-11	-1.45418
42853771	chr1:42853771:G:A	3.29513e-27	-9.89772e-11	-0.850463	7.29679e-06	-9.89772e-11	-1.67044
42853829	chr1:42853829:A:G	1.05053e-27	-9.89772e-11	-1.99361	4.7558e-06	-9.89772e-11	-2.09851
42854080	chr1:42854080:T:C	8.82078e-28	-9.89772e-11	-2.16838	6.61761e-06	-9.89772e-11	-1.76814
42854166	chr1:42854166:A:G	1.6813e-28	-1.45792	-2.368	8.36623e-07	-1.45764	-2.37862
42854600	chr1:42854600:T:C	8.8582e-28	-9.89772e-11	-2.16415	4.36226e-06	-9.89772e-11	-2.18489
42854608	chr1:42854608:A:G	9.25266e-28	-9.89772e-11	-2.12058	6.72884e-06	-9.89772e-11	-1.75147
42854728	chr1:42854728:T:C	4.10578e-28	-0.713545	-2.21955	2.32788e-06	-0.713696	-2.09922
42854800	chr1:42854800:C:T	8.44305e-28	-9.89772e-11	-2.21215	3.61493e-06	-9.89772e-11	-2.3728
42854933	chr1:42854933:CA:C	5.013e-28	-1.30572	-1.42774	2.69215e-06	-1.305	-1.36254
42854960	chr1:42854960:G:A	1.6614e-28	-1.46517	-2.37266	8.321e-07	-1.46492	-2.37676
42855530	chr1:42855530:C:T	1.14195e-27	-9.89772e-11	-1.91017	6.24644e-06	-9.89772e-11	-1.82587
42855705	chr1:42855705:A:C	7.69968e-28	-9.89772e-11	-2.30431	4.28039e-06	-9.89772e-11	-2.20383
42855755	chr1:42855755:G:A	8.83763e-28	-9.89772e-11	-2.16647	6.7138e-06	-9.89772e-11	-1.75371
42855805	chr1:42855805:G:A	3.54842e-28	-0.929024	-2.14997	1.66295e-06	-0.929013	-2.22027
42856107	chr1:42856107:A:G	1.31429e-27	-9.89772e-11	-1.76961	6.21602e-06	-9.89772e-11	-1.83075
42856324	chr1:42856324:A:G	8.13632e-28	-9.89772e-11	-2.24915	3.71376e-06	-9.89772e-11	-2.34583
42856353	chr1:42856353:G:C	1.11764e-27	-9.89772e-11	-1.93169	6.18992e-06	-9.89772e-11	-1.83496
42856670	chr1:42856670:C:T	7.76069e-28	-9.89772e-11	-2.29642	3.59078e-06	-9.89772e-11	-2.37951
42857130	chr1:42857130:C:T	9.32331e-28	-9.89772e-11	-2.11298	5.10116e-06	-9.89772e-11	-2.02841
42857277	chr1:42857277:C:T	1.32741e-27	-9.89772e-11	-1.75968	5.90159e-06	-9.89772e-11	-1.88265
42857287	chr1:42857287:C:T	3.49706e-28	-1.2401	-1.85348	1.60591e-06	-1.2385	-1.94568
42857582	chr1:42857582:C:T	8.69161e-28	-9.89772e-11	-2.18314	6.41024e-06	-9.89772e-11	-1.79998
42857949	chr1:42857949:T:C	1.1364e-27	-9.89772e-11	-1.91505	5.6579e-06	-9.89772e-11	-1.92482
42858007	chr1:42858007:T:C	3.46524e-28	-0.772637	-2.33007	1.75475e-06	-0.772626	-2.32292
42858030	chr1:42858030:T:C	3.43505e-28	-0.755869	-2.35559	1.71118e-06	-0.755861	-2.36483
42858308	chr1:42858308:T:C	7.99424e-28	-9.89772e-11	-2.26677	3.85292e-06	-9.89772e-11	-2.30904
42858512	chr1:42858512:T:A	4.7297e-28	-0.974822	-1.81681	1.85797e-06	-0.974097	-2.0643
42858732	chr1:42858732:G:A	7.82985e-28	-9.89772e-11	-2.28755	4.59623e-06	-9.89772e-11	-2.13264
42858786	chr1:42858786:G:A	7.1893e-28	-9.89772e-11	-2.3729	3.59787e-06	-9.89772e-11	-2.37753
42858890	chr1:42858890:T:C	1.69577e-27	-9.89772e-11	-1.51477	8.36736e-06	-9.89772e-11	-1.53354
42859742	chr1:42859742:C:A	1.01043e-26	-9.89772e-11	0.270052	5.4949e-05	-9.89772e-11	0.348528
42859873	chr1:42859873:A:G	7.13286e-28	-9.89772e-11	-2.38078	3.88791e-06	-9.89772e-11	-2.3
42860011	chr1:42860011:G:A	6.47826e-28	-0.58658	-1.89046	2.68653e-06	-0.583724	-2.0859
42860040	chr1:42860040:T:C	8.83163e-28	-9.89772e-11	-2.16715	6.62636e-06	-9.89772e-11	-1.76682
42860186	chr1:42860186:T:C	8.29446e-28	-9.89772e-11	-2.2299	3.96801e-06	-9.89772e-11	-2.27961
42860307	chr1:42860307:C:T	7.84949e-28	-9.89772e-11	-2.28504	3.63158e-06	-9.89772e-11	-2.36821
42860418	chr1:42860418:T:C	6.61014e-28	-1.46388	-0.993013	3.47871e-06	-1.46352	-0.947692
42860427	chr1:42860427:T:C	4.78435e-28	-1.31443	-1.46572	2.54602e-06	-1.31372	-1.40962
42860610	chr1:42860610:C:T	7.25761e-28	-9.89772e-11	-2.36344	3.63835e-06	-9.89772e-11	-2.36635
42860886	chr1:42860886:A:T	1.3288e-27	-9.89772e-11	-1.75863	7.64869e-06	-9.89772e-11	-1.62334
42860905	chr1:42860905:T:C	8.48667e-28	-9.89772e-11	-2.207	4.01219e-06	-9.89772e-11	-2.26854
42861256	chr1:42861256:AG:A	8.98307e-28	-9.89772e-11	-2.15015	6.74058e-06	-9.89772e-11	-1.74973
42861320	chr1:42861320:A:G	7.1557e-28	-9.89772e-11	-2.37758	3.97658e-06	-9.89772e-11	-2.27746
42861503	chr1:42861503:G:A	7.15957e-28	-9.89772e-11	-2.37704	3.98558e-06	-9.89772e-11	-2.27519
42861610	chr1:42861610:G:A	7.78991e-28	-9.89772e-11	-2.29266	3.69831e-06	-9.89772e-11	-2.35
42861615	chr1:42861615:G:A	7.14235e-28	-9.89772e-11	-2.37945	3.91783e-06	-9.89772e-11	-2.29234
42862071	chr1:42862071:A:T	1.70037e-28	-1.47096	-2.34369	8.24059e-07	-1.47071	-2.38068
42862304	chr1:42862304:C:G	7.80132e-28	-9.89772e-11	-2.2912	3.69513e-06	-9.89772e-11	-2.35086
42863516	chr1:42863516:C:T	7.30878e-28	-9.89772e-11	-2.35642	3.61891e-06	-9.89772e-11	-2.3717
42863553	chr1:42863553:C:T	7.80772e-28	-9.89772e-11	-2.29038	3.62513e-06	-9.89772e-11	-2.36999
42863789	chr1:42863789:G:T	2.8343e-28	-1.49317	-1.81053	1.14219e-06	-1.49275	-2.03218
42864171	chr1:42864171:T:C	1.80369e-28	-1.40964	-2.34601	8.75538e-07	-1.41006	-2.38073
42864201	chr1:42864201:C:T	8.95772e-28	-9.89772e-11	-2.15298	6.77691e-06	-9.89772e-11	-1.74436
42864231	chr1:42864231:G:A	7.53316e-28	-9.89772e-11	-2.32618	3.66144e-06	-9.89772e-11	-2.36002
42864424	chr1:42864424:C:T	8.58025e-28	-9.89772e-11	-2.19603	7.48455e-06	-9.89772e-11	-1.64504
42864425	chr1:42864425:G:A	7.32925e-28	-9.89772e-11	-2.35362	3.62087e-06	-9.89772e-11	-2.37116
42864475	chr1:42864475:G:T	8.45168e-28	-9.89772e-11	-2.21113	4.02896e-06	-9.89772e-11	-2.26437
42865190	chr1:42865190:T:C	3.29683e-28	-1.23823	-1.9143	1.38319e-06	-1.23663	-2.09685
42865252	chr1:42865252:A:C	1.00437e-26	-9.89772e-11	0.264042	5.46437e-05	-9.89772e-11	0.342957
42865745	chr1:42865745:A:G	2.96755e-28	-1.2322	-2.02555	1.43148e-06	-1.23059	-2.06858
42865959	chr1:42865959:A:G	7.69354e-28	-9.89772e-11	-2.30511	3.72565e-06	-9.89772e-11	-2.34264
42866008	chr1:42866008:C:A	1.9192e-27	-9.89772e-11	-1.391	9.43833e-06	-9.89772e-11	-1.4131
42866216	chr1:42866216:G:C	9.17637e-28	-0.682424	-1.44644	5.59496e-06	-0.680613	-1.2554
42866346	chr1:42866346:A:G	9.58235e-28	-9.89772e-11	-2.08557	4.41166e-06	-9.89772e-11	-2.17363
42866368	chr1:42866368:C:T	9.35648e-28	-0.716368	-1.39306	5.71936e-06	-0.714593	-1.19943
42866469	chr1:42866469:T:C	1.78022e-28	-1.42007	-2.34869	8.66235e-07	-1.42047	-2.38101
42866545	chr1:42866545:G:A	1.56583e-27	-9.89772e-11	-1.59449	8.56987e-06	-9.89772e-11	-1.50962
42866703	chr1:42866703:C:T	7.32318e-28	-9.89772e-11	-2.35445	3.96875e-06	-9.89772e-11	-2.27943
42866744	chr1:42866744:T:C	7.30878e-28	-9.89772e-11	-2.35642	3.61891e-06	-9.89772e-11	-2.3717
42866863	chr1:42866863:A:G	7.69696e-28	-9.89772e-11	-2.30467	3.72452e-06	-9.89772e-11	-2.34294
42866973	chr1:42866973:A:T	3.786e-27	-9.89772e-11	-0.711597	1.6362e-05	-9.89772e-11	-0.862914
42866976	chr1:42866976:A:T	9.13763e-28	-9.89772e-11	-2.13309	4.42263e-06	-9.89772e-11	-2.17114
42867280	chr1:42867280:C:T	9.56782e-27	-9.89772e-11	0.215498	5.20825e-05	-9.89772e-11	0.294952
42867546	chr1:42867546:G:T	7.61247e-28	-9.89772e-11	-2.31571	3.80106e-06	-9.89772e-11	-2.3226
42867910	chr1:42867910:G:C	1.02525e-27	-9.89772e-11	-2.01798	4.94837e-06	-9.89772e-11	-2.05882
42868047	chr1:42868047:A:G	1.16689e-27	-9.89772e-11	-1.88857	5.81242e-06	-9.89772e-11	-1.89788
42868421	chr1:42868421:G:T	7.1265e-28	-9.89772e-11	-2.38167	3.80493e-06	-9.89772e-11	-2.32158
42868741	chr1:42868741:T:C	1.58906e-27	-9.89772e-11	-1.57977	6.68699e-06	-9.89772e-11	-1.75771
42869158	chr1:42869158:A:G	1.58313e-27	-1.30532	-0.278182	8.68146e-06	-1.30459	-0.192093
42869804	chr1:42869804:A:G	7.17983e-28	-9.89772e-11	-2.37422	3.60552e-06	-9.89772e-11	-2.37541
42869942	chr1:42869942:G:A	1.63356e-27	-9.89772e-11	-1.55215	9.03458e-06	-9.89772e-11	-1.45682
42870160	chr1:42870160:G:A	9.42083e-28	-9.89772e-11	-2.10257	5.32845e-06	-9.89772e-11	-1.98482
42870327	chr1:42870327:G:A	9.64186e-28	-9.89772e-11	-2.07938	4.48216e-06	-9.89772e-11	-2.15777
42870339	chr1:42870339:A:C	1.64427e-27	-9.89772e-11	-1.54561	9.12471e-06	-9.89772e-11	-1.44689
42870822	chr1:42870822:C:T	3.17821e-27	-0.886591	-2.88865e-09	1.59897e-05	-0.88593	-2.88865e-09
42871049	chr1:42871049:A:AC	7.14015e-28	-9.89772e-11	-2.37976	3.59776e-06	-9.89772e-11	-2.37757
42871221	chr1:42871221:AT:A	7.1445e-28	-9.89772e-11	-2.37915	3.60102e-06	-9.89772e-11	-2.37666
42871373	chr1:42871373:G:A	2.86115e-27	-0.0927773	-0.898906	6.50602e-06	-0.0926267	-1.69252
42871401	chr1:42871401:G:T	1.62264e-27	-9.89772e-11	-1.55885	9.1474e-06	-9.89772e-11	-1.44441
42871642	chr1:42871642:G:A	7.87217e-28	-9.89772e-11	-2.28216	3.58833e-06	-9.89772e-11	-2.38019
42872307	chr1:42872307:T:C	1.05595e-27	-1.35521	-0.633261	5.39911e-06	-1.35466	-0.616985
42872570	chr1:42872570:C:A	8.64197e-28	-9.89772e-11	-2.18886	3.67886e-06	-9.89772e-11	-2.35527
42872711	chr1:42872711:G:A	7.21783e-28	-9.89772e-11	-2.36894	3.58991e-06	-9.89772e-11	-2.37975
42873085	chr1:42873085:G:C	7.79671e-28	-9.89772e-11	-2.29179	3.58507e-06	-9.89772e-11	-2.3811
42873172	chr1:42873172:G:T	1.01054e-26	-9.89772e-11	0.270166	5.49527e-05	-9.89772e-11	0.348596
42873421	chr1:42873421:C:T	7.54342e-28	-9.89772e-11	-2.32482	3.68272e-06	-9.89772e-11	-2.35423
42873485	chr1:42873485:G:A	1.25953e-27	-9.89772e-11	-1.81217	7.25791e-06	-9.89772e-11	-1.67579
42873580	chr1:42873580:G:A	8.55181e-28	-9.89772e-11	-2.19935	6.28851e-06	-9.89772e-11	-1.81915
42874936	chr1:42874936:T:A	7.14998e-28	-9.89772e-11	-2.37838	3.60817e-06	-9.89772e-11	-2.37468
42875188	chr1:42875188:A:G	5.81352e-28	-1.50315	-1.08215	4.24714e-06	-1.50312	-0.708511
42875251	chr1:42875251:T:C	7.41827e-28	-9.89772e-11	-2.34155	3.83863e-06	-9.89772e-11	-2.31276
42875457	chr1:42875457:T:C	7.2132e-28	-9.89772e-11	-2.36958	3.5844e-06	-9.89772e-11	-2.38128
42875574	chr1:42875574:A:G	7.50296e-28	-9.89772e-11	-2.3302	3.58803e-06	-9.89772e-11	-2.38027
42875883	chr1:42875883:C:T	8.44207e-28	-9.89772e-11	-2.21227	5.28285e-06	-9.89772e-11	-1.99341
42875991	chr1:42875991:A:G	2.49913e-28	-1.23065	-2.1989	1.17864e-06	-1.22915	-2.26436
42876330	chr1:42876330:G:A	1.68697e-28	-1.50685	-2.3157	7.98036e-07	-1.50693	-2.37655
42876372	chr1:42876372:T:C	1.7061e-27	-1.5087	-2.88865e-09	8.57837e-06	-1.50863	-2.88865e-09
42876895	chr1:42876895:T:C	1.65661e-28	-1.50682	-2.33391	7.94897e-07	-1.50689	-2.38053
42876938	chr1:42876938:C:T	7.52023e-28	-9.89772e-11	-2.3279	3.58774e-06	-9.89772e-11	-2.38035
42877199	chr1:42877199:G:A	1.7097e-27	-1.50659	-2.88865e-09	8.59595e-06	-1.50659	-2.88865e-09
42877615	chr1:42877615:G:A	2.43819e-27	-1.08739	-0.0642645	1.25771e-05	-1.08709	-0.0389085
42877743	chr1:42877743:G:A	2.03638e-27	-1.33173	-2.88865e-09	1.02377e-05	-1.3318	-2.88865e-09
42877982	chr1:42877982:G:A	7.23753e-28	-9.89772e-11	-2.36621	3.61173e-06	-9.89772e-11	-2.37369
42878150	chr1:42878150:G:A	9.48208e-28	-9.89772e-11	-2.09609	5.37269e-06	-9.89772e-11	-1.97655
42878522	chr1:42878522:G:A	3.05317e-28	-0.883916	-2.3454	1.48535e-06	-0.881707	-2.38052
42878961	chr1:42878961:T:A	2.732e-28	-1.04991	-2.29055	1.412e-06	-1.04798	-2.26489
42879186	chr1:42879186:G:A	8.22632e-28	-9.89772e-11	-2.23815	3.75374e-06	-9.89772e-11	-2.33512
42879250	chr1:42879250:AAG:A	1.26794e-27	-9.89772e-11	-1.80552	6.0144e-06	-9.89772e-11	-1.86372
42879420	chr1:42879420:C:T	7.1269e-28	-9.89772e-11	-2.38162	4.24457e-06	-9.89772e-11	-2.21224
42879776	chr1:42879776:A:G	8.02828e-28	-9.89772e-11	-2.26252	3.6798e-06	-9.89772e-11	-2.35502
42879917	chr1:42879917:C:T	7.17543e-28	-9.89772e-11	-2.37483	3.87676e-06	-9.89772e-11	-2.30288
42880055	chr1:42880055:C:T	1.74759e-28	-1.4429	-2.34435	9.21128e-07	-1.44239	-2.29764
42880383	chr1:42880383:C:T	2.09961e-27	-9.89772e-11	-1.30116	1.07002e-05	-9.89772e-11	-1.28762
42880399	chr1:42880399:A:G	3.50866e-28	-0.96269	-2.12757	1.69623e-06	-0.962673	-2.1668
42880454	chr1:42880454:C:G	1.33239e-27	-9.89772e-11	-1.75593	7.7391e-06	-9.89772e-11	-1.61159
42880472	chr1:42880472:C:T	1.74625e-28	-1.40636	-2.38166	8.95536e-07	-1.4068	-2.36141
42880488	chr1:42880488:C:A	7.37481e-28	-9.89772e-11	-2.34742	3.63781e-06	-9.89772e-11	-2.3665
42880722	chr1:42880722:C:T	8.68016e-28	-9.89772e-11	-2.18445	4.08533e-06	-9.89772e-11	-2.25048
42881006	chr1:42881006:G:A	1.3486e-27	-9.89772e-11	-1.74384	7.81687e-06	-9.89772e-11	-1.60159
42881016	chr1:42881016:T:A	7.63358e-28	-9.89772e-11	-2.31294	3.85993e-06	-9.89772e-11	-2.30723
42881198	chr1:42881198:A:G	7.17872e-28	-9.89772e-11	-2.37437	3.70906e-06	-9.89772e-11	-2.3471
42881500	chr1:42881500:ATGT:A	1.73076e-28	-1.43232	-2.36461	8.99883e-07	-1.43177	-2.33159
42881506	chr1:42881506:A:G	7.35408e-28	-9.89772e-11	-2.35024	4.51972e-06	-9.89772e-11	-2.14943
42881942	chr1:42881942:AAT:A	2.94472e-28	-1.48656	-1.77892	1.09332e-06	-1.48676	-2.0819
42882181	chr1:42882181:T:C	1.33223e-27	-9.89772e-11	-1.75605	7.74107e-06	-9.89772e-11	-1.61134
42882229	chr1:42882229:G:A	1.72643e-28	-1.41763	-2.38181	8.88825e-07	-1.41804	-2.35769
42882254	chr1:42882254:C:T	1.79435e-28	-1.42802	-2.33283	9.77837e-07	-1.42718	-2.25311
42882273	chr1:42882273:T:C	1.38765e-27	-9.89772e-11	-1.71529	6.55607e-06	-9.89772e-11	-1.77749
42882456	chr1:42882456:G:A	4.35741e-28	-1.49648	-1.37713	2.60282e-06	-1.49644	-1.20484
42882513	chr1:42882513:A:T	7.14021e-28	-9.89772e-11	-2.37975	3.6474e-06	-9.89772e-11	-2.36386
42883060	chr1:42883060:G:A	7.47939e-28	-9.89772e-11	-2.33334	3.79728e-06	-9.89772e-11	-2.32359
42883123	chr1:42883123:G:C	7.48769e-28	-9.89772e-11	-2.33223	3.79276e-06	-9.89772e-11	-2.32478
42884166	chr1:42884166:C:T	3.08487e-28	-0.846533	-2.37245	1.54767e-06	-0.846514	-2.37461
42884294	chr1:42884294:C:T	7.34085e-28	-9.89772e-11	-2.35204	3.68087e-06	-9.89772e-11	-2.35473
42884583	chr1:42884583:A:T	7.48583e-28	-9.89772e-11	-2.33248	3.79406e-06	-9.89772e-11	-2.32444
42884591	chr1:42884591:A:G	8.29757e-28	0.0163607	-2.24589	4.23767e-06	0.0150836	-2.22895
42884932	chr1:42884932:C:T	2.79986e-28	-1.02994	-2.28598	1.44984e-06	-1.02796	-2.25846
42885035	chr1:42885035:CTAGAT:C	2.39927e-28	-1.11668	-2.35365	1.2354e-06	-1.11666	-2.32982
42885080	chr1:42885080:C:T	2.61096e-28	-1.42038	-1.9654	1.33868e-06	-1.41996	-1.94623
42885151	chr1:42885151:A:G	2.8238e-28	-0.943876	-2.36353	1.41286e-06	-0.943864	-2.36839
42885676	chr1:42885676:G:A	7.22024e-28	-9.89772e-11	-2.3686	4.26544e-06	-9.89772e-11	-2.20733
42886039	chr1:42886039:T:A	2.68212e-28	-0.986828	-2.37206	1.34387e-06	-0.986817	-2.37551
42886313	chr1:42886313:A:G	2.11143e-28	-1.29255	-2.30557	1.02834e-06	-1.29121	-2.33872
42886533	chr1:42886533:G:A	1.34755e-27	-9.89772e-11	-1.74462	6.18819e-06	-9.89772e-11	-1.83523
42886750	chr1:42886750:T:C	1.3426e-27	-9.89772e-11	-1.7483	6.16756e-06	-9.89772e-11	-1.83857
42886823	chr1:42886823:A:AG	2.8705e-28	-1.41026	-1.88075	1.48063e-06	-1.40983	-1.85558
42887014	chr1:42887014:A:G	2.62802e-28	-1.46438	-1.91488	1.41245e-06	-1.46409	-1.84846
42887031	chr1:42887031:G:T	1.33035e-27	-9.89772e-11	-1.75747	6.30258e-06	-9.89772e-11	-1.81692
42887052	chr1:42887052:C:G	2.15501e-28	-1.39282	-2.18488	9.78881e-07	-1.39328	-2.28594
42887223	chr1:42887223:C:T	1.82794e-28	-1.42919	-2.31311	1.0126e-06	-1.42835	-2.217
42887324	chr1:42887324:A:T	2.28902e-28	-1.41697	-2.1004	1.18025e-06	-1.41655	-2.0756
42887542	chr1:42887542:G:A	7.14021e-28	-9.89772e-11	-2.37975	3.6474e-06	-9.89772e-11	-2.36386
42887659	chr1:42887659:A:G	1.21379e-27	-9.89772e-11	-1.84916	5.53293e-06	-9.89772e-11	-1.94716
42887733	chr1:42887733:C:T	7.39796e-28	-9.89772e-11	-2.34429	3.65672e-06	-9.89772e-11	-2.36131
42887753	chr1:42887753:A:T	7.49303e-28	-9.89772e-11	-2.33152	3.78986e-06	-9.89772e-11	-2.32555
42888104	chr1:42888104:G:C	2.37313e-28	-1.41072	-2.07056	1.22488e-06	-1.41029	-2.04475
42888249	chr1:42888249:C:T	2.93735e-28	-0.893527	-2.37446	1.47237e-06	-0.893514	-2.37749
42888347	chr1:42888347:G:A	1.66982e-28	-1.45866	-2.37412	8.37653e-07	-1.45897	-2.37606
42888788	chr1:42888788:G:T	7.44614e-28	-9.89772e-11	-2.3378	3.81873e-06	-9.89772e-11	-2.31796
42888871	chr1:42888871:C:G	2.58338e-28	-1.3971	-1.99929	1.32523e-06	-1.39664	-1.97964
42889066	chr1:42889066:G:A	1.18206e-27	-9.89772e-11	-1.87565	6.80961e-06	-9.89772e-11	-1.73954
42889543	chr1:42889543:T:C	7.91455e-28	-9.89772e-11	-2.27679	3.64627e-06	-9.89772e-11	-2.36417
42889949	chr1:42889949:C:T	7.3323e-28	-9.89772e-11	-2.3532	3.82015e-06	-9.89772e-11	-2.31759
42890282	chr1:42890282:TC:T	2.25233e-28	-1.17105	-2.36247	1.16937e-06	-1.16997	-2.33144
42890540	chr1:42890540:C:A	1.5995e-28	-1.50703	-2.36877	8.58193e-07	-1.50716	-2.30364
42890584	chr1:42890584:C:T	7.22228e-28	-9.89772e-11	-2.36832	3.96398e-06	-9.89772e-11	-2.28063
42890950	chr1:42890950:A:G	7.47258e-28	-9.89772e-11	-2.33425	3.79224e-06	-9.89772e-11	-2.32492
42891094	chr1:42891094:T:C	7.14708e-28	-9.89772e-11	-2.37879	3.58254e-06	-9.89772e-11	-2.38181
42891250	chr1:42891250:G:T	7.90972e-27	-9.89772e-11	0.0251848	4.19281e-05	-9.89772e-11	0.07808
42891402	chr1:42891402:G:A	1.67223e-27	-9.89772e-11	-1.52875	6.97731e-06	-9.89772e-11	-1.71521
42891453	chr1:42891453:C:T	8.18605e-28	-9.89772e-11	-2.24306	3.71758e-06	-9.89772e-11	-2.3448
42891698	chr1:42891698:G:T	9.30386e-28	-9.89772e-11	-2.11506	5.19729e-06	-9.89772e-11	-2.00974
42891707	chr1:42891707:C:T	1.58054e-27	-9.89772e-11	-1.58514	7.38003e-06	-9.89772e-11	-1.6591
42891929	chr1:42891929:T:C	2.30995e-28	-1.4341	-2.07417	1.47581e-06	-1.43448	-1.83419
42892139	chr1:42892139:GAC:G	2.42672e-28	-1.09262	-2.36634	1.20478e-06	-1.0908	-2.38078
42892307	chr1:42892307:A:T	2.58327e-28	-1.08811	-2.30833	1.28828e-06	-1.08739	-2.31718
42892479	chr1:42892479:G:A	7.20962e-27	-9.89772e-11	-0.067492	3.90437e-05	-9.89772e-11	0.00680557
42892505	chr1:42892505:T:C	7.66475e-28	-9.89772e-11	-2.30886	3.87452e-06	-9.89772e-11	-2.30346
42892722	chr1:42892722:G:A	6.8346e-27	-9.89772e-11	-0.120909	3.70435e-05	-9.89772e-11	-0.0457828
42893053	chr1:42893053:G:A	4.63063e-28	-0.444582	-2.36822	2.30495e-06	-0.441754	-2.38106
42893234	chr1:42893234:T:C	8.75861e-28	-9.89772e-11	-2.17546	4.11928e-06	-9.89772e-11	-2.2422
42893348	chr1:42893348:G:A	1.04367e-27	-9.89772e-11	-2.00016	4.37523e-06	-9.89772e-11	-2.18192
42893427	chr1:42893427:T:C	1.55844e-27	-9.89772e-11	-1.59922	7.2654e-06	-9.89772e-11	-1.67475
42893531	chr1:42893531:G:A	1.56602e-27	-9.89772e-11	-1.59437	7.2996e-06	-9.89772e-11	-1.67006
42894361	chr1:42894361:C:T	7.24914e-28	-9.89772e-11	-2.36461	3.60243e-06	-9.89772e-11	-2.37627
42894449	chr1:42894449:C:T	3.25485e-28	-1.02191	-2.14344	1.56562e-06	-1.02113	-2.18846
42895305	chr1:42895305:T:C	7.29711e-27	-9.89772e-11	-0.0554297	3.95922e-05	-9.89772e-11	0.0207545
42895341	chr1:42895341:T:A	1.19352e-27	-9.89772e-11	-1.866	5.44474e-06	-9.89772e-11	-1.96323
42895377	chr1:42895377:T:G	1.78216e-28	-1.38849	-2.37917	9.37885e-07	-1.38806	-2.33395
42895543	chr1:42895543:T:C	2.66809e-28	-1.03854	-2.32559	1.43671e-06	-1.0385	-2.25702
42896129	chr1:42896129:A:T	3.41914e-28	-0.814992	-2.30111	1.61211e-06	-0.812645	-2.36769
42896214	chr1:42896214:T:C	7.26834e-28	-0.675545	-1.68642	3.47311e-06	-0.675512	-1.73731
42896384	chr1:42896384:C:A	8.24895e-28	-9.89772e-11	-2.23541	3.73248e-06	-9.89772e-11	-2.3408
42896571	chr1:42896571:A:G	8.6406e-28	-9.89772e-11	-2.18902	3.80566e-06	-9.89772e-11	-2.32139
42897156	chr1:42897156:G:A	7.56116e-28	-9.89772e-11	-2.32247	3.58683e-06	-9.89772e-11	-2.38061
42897193	chr1:42897193:G:A	7.81815e-28	-9.89772e-11	-2.28905	3.68375e-06	-9.89772e-11	-2.35395
42897636	chr1:42897636:A:G	2.75668e-28	-0.949721	-2.38174	1.39878e-06	-0.947646	-2.37463
42898911	chr1:42898911:C:T	1.67543e-27	-9.89772e-11	-1.52684	7.40903e-06	-9.89772e-11	-1.65518
42899078	chr1:42899078:C:A	1.92715e-28	-1.30778	-2.38167	1.01279e-06	-1.30726	-2.33791
42899385	chr1:42899385:G:C	8.85165e-28	-9.89772e-11	-2.16489	4.27233e-06	-9.89772e-11	-2.20572
42899423	chr1:42899423:G:T	1.67401e-28	-1.51078	-2.3195	7.99246e-07	-1.51075	-2.37121
42899912	chr1:42899912:G:A	2.92589e-27	-9.89772e-11	-0.96931	1.00561e-05	-9.89772e-11	-1.34969
42900409	chr1:42900409:G:T	8.25825e-28	-9.89772e-11	-2.23428	4.22375e-06	-9.89772e-11	-2.21715
42900832	chr1:42900832:T:G	6.15872e-28	-0.636156	-1.89147	2.45763e-06	-0.63923	-2.11945
42900876	chr1:42900876:T:C	1.3997e-26	-9.89772e-11	0.595935	3.92739e-05	-9.89772e-11	0.0126837
42901090	chr1:42901090:T:C	2.81598e-27	0.768878	-1.77647	1.58177e-05	0.766019	-1.66277
42901257	chr1:42901257:T:C	3.18685e-27	-9.89772e-11	-0.883874	1.54702e-05	-9.89772e-11	-0.918962
42901972	chr1:42901972:C:T	1.65927e-28	-1.48223	-2.35688	1.03519e-06	-1.48142	-2.14187
42902055	chr1:42902055:A:C	3.10439e-28	-1.04011	-2.17257	1.32069e-06	-1.03761	-2.34211
42902430	chr1:42902430:G:A	9.85791e-28	-9.89772e-11	-2.05722	3.68431e-06	-9.89772e-11	-2.35379
42902479	chr1:42902479:C:T	5.04041e-28	-0.497785	-2.23022	2.58562e-06	-0.493651	-2.21426
42902673	chr1:42902673:A:G	2.15455e-27	-9.89772e-11	-1.27533	7.72207e-06	-9.89772e-11	-1.61379
42903334	chr1:42903334:G:A	3.54743e-28	-0.79392	-2.28535	2.02832e-06	-0.790065	-2.1606
42903634	chr1:42903634:C:T	3.65917e-28	-0.779723	-2.26853	1.80115e-06	-0.775847	-2.2936
42903868	chr1:42903868:G:A	1.06793e-27	-9.89772e-11	-1.97718	4.22257e-06	-9.89772e-11	-2.21743
42904012	chr1:42904012:G:T	1.08871e-27	-9.89772e-11	-1.95791	5.29073e-06	-9.89772e-11	-1.99192
42904016	chr1:42904016:C:T	2.38991e-28	-1.17745	-2.29678	1.11009e-06	-1.17536	-2.37808
42904247	chr1:42904247:C:T	8.65646e-28	-9.89772e-11	-2.18719	3.76674e-06	-9.89772e-11	-2.33167
42904315	chr1:42904315:G:A	8.58092e-28	-9.89772e-11	-2.19595	3.7503e-06	-9.89772e-11	-2.33604
42904329	chr1:42904329:T:C	9.91129e-28	-9.89772e-11	-2.05182	4.86752e-06	-9.89772e-11	-2.07529
42904406	chr1:42904406:A:T	7.13499e-28	-9.89772e-11	-2.38048	4.1683e-06	-9.89772e-11	-2.23037
42904410	chr1:42904410:C:G	7.76755e-28	-9.89772e-11	-2.29554	3.80007e-06	-9.89772e-11	-2.32286
42905044	chr1:42905044:T:C	7.2137e-28	-9.89772e-11	-2.36951	3.83394e-06	-9.89772e-11	-2.31398
42905236	chr1:42905236:G:C	1.87082e-27	-1.41653	-2.88865e-09	9.41164e-06	-1.41593	-2.88865e-09
42905237	chr1:42905237:T:C	1.86502e-27	-1.41964	-2.88865e-09	9.38254e-06	-1.41903	-2.88865e-09
42905408	chr1:42905408:C:T	4.94045e-28	-0.971807	-1.77623	1.84e-06	-0.96915	-2.07896
42905469	chr1:42905469:A:C	1.75497e-28	-1.4251	-2.35794	8.78132e-07	-1.42547	-2.36236
42905607	chr1:42905607:G:A	4.95232e-28	-1.01549	-1.73015	1.82449e-06	-1.01293	-2.04365
42906030	chr1:42906030:T:C	1.84151e-27	-1.43232	-2.88865e-09	9.25213e-06	-1.43302	-2.88865e-09
42906131	chr1:42906131:C:T	4.55142e-28	-0.572188	-2.25787	2.07278e-06	-0.572642	-2.35634
42906329	chr1:42906329:G:A	3.74051e-28	-1.04767	-1.97861	1.7528e-06	-1.0452	-2.05146
42906604	chr1:42906604:C:A	1.30652e-27	-9.89772e-11	-1.77554	4.6846e-06	-9.89772e-11	-2.1136
42907132	chr1:42907132:C:T	1.69103e-27	-9.89772e-11	-1.51757	8.57908e-06	-9.89772e-11	-1.50855
42907565	chr1:42907565:C:A	7.42014e-28	-9.89772e-11	-2.3413	3.58536e-06	-9.89772e-11	-2.38102
42907612	chr1:42907612:G:A	9.04048e-28	-9.89772e-11	-2.14378	3.98053e-06	-9.89772e-11	-2.27646
42907659	chr1:42907659:A:G	7.81474e-28	-1.03259	-1.25689	2.56818e-06	-1.03009	-1.68459
42907874	chr1:42907874:A:C	9.0497e-28	-9.89772e-11	-2.14276	4.04987e-06	-9.89772e-11	-2.25919
42907991	chr1:42907991:G:A	2.46406e-27	-9.89772e-11	-1.1411	1.21711e-05	-9.89772e-11	-1.15881
42908423	chr1:42908423:A:G	9.33758e-28	-9.89772e-11	-2.11145	4.06164e-06	-9.89772e-11	-2.25629
42908443	chr1:42908443:C:T	1.58645e-27	-9.89772e-11	-1.58141	7.46795e-06	-9.89772e-11	-1.64726
42908827	chr1:42908827:A:G	1.63394e-28	-1.50447	-2.35003	1.027e-06	-1.50408	-2.12716
42908950	chr1:42908950:A:G	2.24026e-27	-9.89772e-11	-1.23631	1.02644e-05	-9.89772e-11	-1.3292
42909007	chr1:42909007:C:T	4.31665e-27	-0.580429	-2.88865e-09	2.17288e-05	-0.579238	-2.88865e-09
42909022	chr1:42909022:T:G	9.01964e-28	-9.89772e-11	-2.14609	3.87135e-06	-9.89772e-11	-2.30427
42909410	chr1:42909410:G:A	9.20171e-28	-9.89772e-11	-2.1261	3.99009e-06	-9.89772e-11	-2.27406
42909488	chr1:42909488:G:A	1.82662e-28	-1.37361	-2.36942	9.15474e-07	-1.37222	-2.37397
42909624	chr1:42909624:G:T	1.71239e-27	-1.50502	-2.88865e-09	8.60997e-06	-1.50496	-2.88865e-09
42909743	chr1:42909743:A:T	8.55651e-28	-9.89772e-11	-2.1988	3.75626e-06	-9.89772e-11	-2.33445
42909827	chr1:42909827:T:C	8.69879e-28	-9.89772e-11	-2.18231	4.22016e-06	-9.89772e-11	-2.21801
42910144	chr1:42910144:C:T	9.24678e-28	-9.89772e-11	-2.12122	3.9264e-06	-9.89772e-11	-2.29015
42910680	chr1:42910680:A:G	1.12064e-27	-9.89772e-11	-1.92901	5.48482e-06	-9.89772e-11	-1.95589
42910923	chr1:42910923:C:CA	2.0447e-28	-1.2654	-2.36484	1.04067e-06	-1.26359	-2.35442
42911001	chr1:42911001:A:C	2.22338e-27	-1.24388	-2.88865e-09	1.11876e-05	-1.24307	-2.88865e-09
42911280	chr1:42911280:G:A	9.34576e-27	0.192015	-2.88865e-09	4.68939e-05	0.19001	-2.88865e-09
42911534	chr1:42911534:C:T	8.99601e-28	-9.89772e-11	-2.14871	4.03391e-06	-9.89772e-11	-2.26314
42911686	chr1:42911686:A:G	4.5526e-28	-1.01669	-1.8131	1.73084e-06	-1.01415	-2.09512
42911784	chr1:42911784:C:T	2.26285e-28	-1.4422	-2.08666	9.42068e-07	-1.44205	-2.27551
42911868	chr1:42911868:A:C	2.88137e-28	-1.02465	-2.26258	1.30491e-06	-1.02214	-2.3696
42911967	chr1:42911967:C:T	2.58903e-27	-1.09162	-2.88865e-09	1.30238e-05	-1.0911	-2.88865e-09
42912107	chr1:42912107:A:G	1.80408e-27	-9.89772e-11	-1.45286	8.79791e-06	-9.89772e-11	-1.48336
42912465	chr1:42912465:G:A	9.36949e-28	-9.89772e-11	-2.10803	4.07393e-06	-9.89772e-11	-2.25327
42913485	chr1:42913485:A:C	7.13809e-28	-9.89772e-11	-2.38005	4.19832e-06	-9.89772e-11	-2.22319
42913550	chr1:42913550:A:G	9.19638e-28	-9.89772e-11	-2.12668	3.91213e-06	-9.89772e-11	-2.29379
42913794	chr1:42913794:T:G	8.97694e-28	-9.89772e-11	-2.15083	3.88587e-06	-9.89772e-11	-2.30053
42913989	chr1:42913989:G:A	1.70408e-27	-9.89772e-11	-1.50989	8.66443e-06	-9.89772e-11	-1.49865
42914009	chr1:42914009:GA:G	9.87546e-28	-1.35494	-0.700499	3.21892e-06	-1.35471	-1.13413
42914079	chr1:42914079:C:A	7.23338e-28	-9.89772e-11	-2.36679	3.59096e-06	-9.89772e-11	-2.37946
42914219	chr1:42914219:G:A	1.72357e-27	-1.49851	-2.88865e-09	8.6677e-06	-1.49827	-2.88865e-09
42914591	chr1:42914591:G:A	1.93661e-28	-1.3182	-2.36636	9.76928e-07	-1.31658	-2.36464
42914869	chr1:42914869:C:T	2.55067e-27	-9.89772e-11	-1.10655	8.86924e-06	-9.89772e-11	-1.47529
42915355	chr1:42915355:A:G	1.65015e-28	-1.47074	-2.37389	8.33654e-07	-1.46986	-2.36995
42915590	chr1:42915590:A:C	1.01563e-27	-9.89772e-11	-2.0274	5.1135e-06	-9.89772e-11	-2.02599
42915659	chr1:42915659:T:C	1.96103e-27	-9.89772e-11	-1.36944	6.89366e-06	-9.89772e-11	-1.72727
42915698	chr1:42915698:T:C	5.12673e-28	-1.12659	-1.58444	1.86245e-06	-1.12435	-1.91164
42915797	chr1:42915797:A:C	3.10495e-28	-1.13725	-2.07524	1.30136e-06	-1.13505	-2.25942
42915803	chr1:42915803:T:C	2.43268e-28	-1.27631	-2.18019	1.08981e-06	-1.27521	-2.29666
42916104	chr1:42916104:A:T	8.94334e-28	-9.89772e-11	-2.15458	4.01578e-06	-9.89772e-11	-2.26764
42916316	chr1:42916316:C:G	1.82632e-27	-1.4406	-2.88865e-09	9.1863e-06	-1.44016	-2.88865e-09
42916324	chr1:42916324:G:A	3.97527e-28	-1.09134	-1.87406	1.54209e-06	-1.089	-2.13574
42916425	chr1:42916425:G:A	1.74969e-27	-9.89772e-11	-1.48347	7.12024e-06	-9.89772e-11	-1.69494
42917051	chr1:42917051:C:T	1.83076e-27	-9.89772e-11	-1.43818	8.91839e-06	-9.89772e-11	-1.46976
42917058	chr1:42917058:C:T	9.14793e-28	-9.89772e-11	-2.13197	4.564e-06	-9.89772e-11	-2.13968
42917059	chr1:42917059:G:A	8.93836e-28	-9.89772e-11	-2.15514	3.87587e-06	-9.89772e-11	-2.30311
42917122	chr1:42917122:G:T	8.94861e-28	-9.89772e-11	-2.15399	3.87849e-06	-9.89772e-11	-2.30243
42917187	chr1:42917187:G:A	8.79463e-28	-9.89772e-11	-2.17135	3.83945e-06	-9.89772e-11	-2.31255
42917337	chr1:42917337:T:C	2.30589e-28	-1.26412	-2.24591	1.34197e-06	-1.26228	-2.10145
42917356	chr1:42917356:C:T	1.75617e-28	-1.47937	-2.30299	8.26995e-07	-1.47958	-2.36825
42917412	chr1:42917412:C:T	8.46181e-27	-9.89772e-11	0.0926554	2.46803e-05	-9.89772e-11	-0.451873
42917437	chr1:42917437:C:T	7.45183e-28	-9.89772e-11	-2.33703	3.58758e-06	-9.89772e-11	-2.3804
42917456	chr1:42917456:A:G	9.07489e-28	-9.89772e-11	-2.13998	3.91144e-06	-9.89772e-11	-2.29397
42917481	chr1:42917481:G:A	1.05512e-27	-9.89772e-11	-1.98925	5.30987e-06	-9.89772e-11	-1.98831
42917518	chr1:42917518:G:A	8.96607e-28	-9.89772e-11	-2.15205	4.1709e-06	-9.89772e-11	-2.22974
42917749	chr1:42917749:T:C	2.09922e-27	-9.89772e-11	-1.30134	7.28339e-06	-9.89772e-11	-1.67228
42918451	chr1:42918451:A:G	1.01483e-27	-9.89772e-11	-2.02819	5.11079e-06	-9.89772e-11	-2.02652
42918558	chr1:42918558:A:G	1.15888e-27	-9.89772e-11	-1.89545	4.99644e-06	-9.89772e-11	-2.04915
42918769	chr1:42918769:A:C	7.13221e-28	-9.89772e-11	-2.38087	3.585e-06	-9.89772e-11	-2.38112
42919039	chr1:42919039:T:C	7.16867e-28	-9.89772e-11	-2.37577	4.26927e-06	-9.89772e-11	-2.20643
42919040	chr1:42919040:G:A	7.13165e-28	-9.89772e-11	-2.38095	3.89271e-06	-9.89772e-11	-2.29877
42919047	chr1:42919047:T:C	7.18149e-28	-9.89772e-11	-2.37399	4.26569e-06	-9.89772e-11	-2.20727
42919048	chr1:42919048:G:A	7.40975e-28	-9.89772e-11	-2.3427	4.69299e-06	-9.89772e-11	-2.11181
42919053	chr1:42919053:A:G	7.13923e-28	-9.89772e-11	-2.37989	4.07995e-06	-9.89772e-11	-2.25179
42919066	chr1:42919066:G:A	9.68288e-28	-9.89772e-11	-2.07513	7.35885e-06	-9.89772e-11	-1.66197
42919491	chr1:42919491:C:T	1.22899e-27	-9.89772e-11	-1.83671	4.80291e-06	-9.89772e-11	-2.08866
42919747	chr1:42919747:A:C	7.95139e-28	-9.89772e-11	-2.27215	3.6107e-06	-9.89772e-11	-2.37397
42919792	chr1:42919792:C:T	2.18998e-27	-1.25902	-2.88865e-09	1.09995e-05	-1.26002	-2.88865e-09
42920069	chr1:42920069:A:C	8.81387e-28	-9.89772e-11	-2.16917	4.45352e-06	-9.89772e-11	-2.16418
42920115	chr1:42920115:T:C	8.49591e-28	-9.89772e-11	-2.20591	4.28477e-06	-9.89772e-11	-2.20281
42920425	chr1:42920425:A:C	7.32964e-28	-9.89772e-11	-2.35357	3.69336e-06	-9.89772e-11	-2.35134
42920645	chr1:42920645:T:C	2.39691e-28	-1.35851	-2.1128	1.103e-06	-1.35775	-2.20209
42920955	chr1:42920955:G:A	7.15106e-28	-9.89772e-11	-2.37823	3.60923e-06	-9.89772e-11	-2.37438
42921781	chr1:42921781:G:A	1.8352e-27	-1.43575	-2.88865e-09	9.22856e-06	-1.43557	-2.88865e-09
42922021	chr1:42922021:T:A	3.19506e-28	-0.949233	-2.23465	1.56454e-06	-0.946511	-2.26377
42922088	chr1:42922088:G:A	1.07727e-27	-9.89772e-11	-1.96848	4.51645e-06	-9.89772e-11	-2.15015
42922321	chr1:42922321:C:T	3.12666e-28	-1.05522	-2.15031	1.61299e-06	-1.05228	-2.1275
42922508	chr1:42922508:G:A	8.82789e-28	-9.89772e-11	-2.16758	3.96897e-06	-9.89772e-11	-2.27937
42922597	chr1:42922597:C:A	9.3639e-28	-9.89772e-11	-2.10863	4.01284e-06	-9.89772e-11	-2.26838
42922861	chr1:42922861:A:G	9.78214e-28	-9.89772e-11	-2.06493	4.17866e-06	-9.89772e-11	-2.22789
42923219	chr1:42923219:A:G	7.27707e-28	-9.89772e-11	-2.36077	3.59404e-06	-9.89772e-11	-2.3786
42923244	chr1:42923244:T:A	3.86029e-28	-0.913942	-2.08081	1.89438e-06	-0.910615	-2.10837
42923331	chr1:42923331:G:C	8.91523e-28	-0.420587	-1.73715	3.85625e-06	-0.416816	-1.89137
42923735	chr1:42923735:C:G	2.09687e-27	-1.30246	-2.88865e-09	1.05428e-05	-1.30244	-2.88865e-09
42923836	chr1:42923836:G:A	7.13144e-28	-9.89772e-11	-2.38098	3.58427e-06	-9.89772e-11	-2.38132
42923869	chr1:42923869:C:G	1.02741e-27	-0.333262	-1.6826	4.40524e-06	-0.32935	-1.84573
42924127	chr1:42924127:G:T	1.74232e-27	-1.48769	-2.88865e-09	8.75899e-06	-1.4878	-2.88865e-09
42924199	chr1:42924199:A:G	7.28841e-28	-9.89772e-11	-2.35921	3.63585e-06	-9.89772e-11	-2.36703
42924454	chr1:42924454:C:G	2.97598e-28	-0.966945	-2.28797	1.53653e-06	-0.963751	-2.2646
42924983	chr1:42924983:G:A	2.14097e-27	-1.28165	-2.88865e-09	1.07637e-05	-1.2817	-2.88865e-09
42925105	chr1:42925105:G:A	9.2611e-28	-9.89772e-11	-2.11967	4.10138e-06	-9.89772e-11	-2.24655
42925236	chr1:42925236:A:G	8.8422e-28	-9.89772e-11	-2.16596	4.42982e-06	-9.89772e-11	-2.16952
42925616	chr1:42925616:C:A	1.37583e-27	-9.89772e-11	-1.72385	5.30812e-06	-9.89772e-11	-1.98864
42926981	chr1:42926981:G:A	8.27595e-28	-9.89772e-11	-2.23214	3.84205e-06	-9.89772e-11	-2.31187
42927897	chr1:42927897:C:A	1.27286e-27	-9.89772e-11	-1.80164	7.64985e-06	-9.89772e-11	-1.62319
42928025	chr1:42928025:C:T	7.15247e-28	-9.89772e-11	-2.37803	4.2577e-06	-9.89772e-11	-2.20915
42928041	chr1:42928041:G:A	8.34783e-28	-9.89772e-11	-2.22349	3.97914e-06	-9.89772e-11	-2.27681
42928080	chr1:42928080:C:T	8.02794e-28	-9.89772e-11	-2.26257	3.70203e-06	-9.89772e-11	-2.349
42928107	chr1:42928107:C:T	8.01028e-28	-9.89772e-11	-2.26477	3.76112e-06	-9.89772e-11	-2.33316
42928210	chr1:42928210:G:A	1.35881e-27	-9.89772e-11	-1.7363	5.28671e-06	-9.89772e-11	-1.99268
42928701	chr1:42928701:G:C	7.90368e-28	-9.89772e-11	-2.27816	4.40707e-06	-9.89772e-11	-2.17467
42928800	chr1:42928800:A:G	8.01428e-28	-9.89772e-11	-2.26427	3.69593e-06	-9.89772e-11	-2.35064
42928814	chr1:42928814:C:G	7.91732e-28	-9.89772e-11	-2.27644	4.27418e-06	-9.89772e-11	-2.20528
42928941	chr1:42928941:T:C	8.29661e-28	-9.89772e-11	-2.22965	4.30131e-06	-9.89772e-11	-2.19896
42929050	chr1:42929050:T:C	7.27233e-28	-9.89772e-11	-2.36142	3.60368e-06	-9.89772e-11	-2.37592
42929216	chr1:42929216:G:A	8.85705e-28	-9.89772e-11	-2.16428	4.01516e-06	-9.89772e-11	-2.2678
42929422	chr1:42929422:A:C	7.63559e-28	-9.89772e-11	-2.31267	4.09885e-06	-9.89772e-11	-2.24717
42930540	chr1:42930540:ACT:A	8.82043e-28	-9.89772e-11	-2.16842	3.90605e-06	-9.89772e-11	-2.29535
42930725	chr1:42930725:G:A	1.38417e-27	-9.89772e-11	-1.71781	7.14401e-06	-9.89772e-11	-1.6916
42930743	chr1:42930743:G:A	1.2469e-26	1.555	-1.07466	0.000104151	1.56498	-0.577014
42931563	chr1:42931563:C:T	2.17315e-27	-1.26673	-2.88865e-09	1.09394e-05	-1.2655	-2.88865e-09
42931614	chr1:42931614:T:C	7.18256e-28	-9.89772e-11	-2.37384	3.69655e-06	-9.89772e-11	-2.35048
42932453	chr1:42932453:A:G	8.23434e-28	-9.89772e-11	-2.23718	6.71124e-06	-9.89772e-11	-1.75409
42932725	chr1:42932725:A:G	7.76041e-28	-0.580411	-1.71605	2.62914e-06	-0.575397	-2.11582
42932806	chr1:42932806:C:G	2.60136e-28	-1.02378	-2.36568	1.29648e-06	-1.02268	-2.37555
42932844	chr1:42932844:C:A	7.72146e-28	-9.89772e-11	-2.30149	3.6681e-06	-9.89772e-11	-2.3582
42933104	chr1:42933104:G:T	6.02975e-28	-0.470017	-2.07877	2.85219e-06	-0.468521	-2.14127
42933151	chr1:42933151:T:C	1.71366e-27	-9.89772e-11	-1.50428	6.63621e-06	-9.89772e-11	-1.76534
42933228	chr1:42933228:C:T	1.33531e-27	-9.89772e-11	-1.75374	1.38367e-05	-9.89772e-11	-1.03055
42933316	chr1:42933316:C:T	7.6159e-28	-0.50775	-1.8075	5.64591e-06	-0.503986	-1.42296
42933357	chr1:42933357:T:C	7.33701e-28	-9.89772e-11	-2.35256	4.3056e-06	-9.89772e-11	-2.19796
42933496	chr1:42933496:G:T	9.46167e-27	0.475093	-0.270752	5.33793e-05	0.484622	-0.165076
42934015	chr1:42934015:A:C	1.63559e-28	-1.49037	-2.36311	8.41005e-07	-1.4898	-2.34124
42934325	chr1:42934325:A:G	1.60162e-28	-1.49728	-2.37719	8.26905e-07	-1.4974	-2.35054
42934345	chr1:42934345:C:T	4.66456e-27	1.23063	-1.73355	2.10443e-05	1.2422	-1.85345
42934504	chr1:42934504:C:T	1.60481e-28	-1.49522	-2.37726	8.27031e-07	-1.49535	-2.35244
42934569	chr1:42934569:C:T	1.71399e-27	-1.50408	-2.88865e-09	8.61643e-06	-1.50421	-2.88865e-09
42934673	chr1:42934673:C:A	2.06888e-28	-1.24576	-2.37273	1.06895e-06	-1.24414	-2.34706
42934681	chr1:42934681:C:T	1.75301e-28	-1.40524	-2.37892	1.04499e-06	-1.40372	-2.21015
42934714	chr1:42934714:C:T	9.46509e-28	-9.89772e-11	-2.09788	5.0868e-06	-9.89772e-11	-2.03123
42934876	chr1:42934876:A:T	3.71323e-27	1.15663	-1.88763	1.5788e-05	1.16825	-2.06687
42935066	chr1:42935066:A:G	1.5952e-28	-1.50053	-2.37796	8.22469e-07	-1.50064	-2.35268
42935828	chr1:42935828:C:T	3.52283e-27	1.08372	-1.86736	1.5053e-05	1.09515	-2.04144
42936144	chr1:42936144:A:G	7.34139e-28	-9.89772e-11	-2.35196	3.68253e-06	-9.89772e-11	-2.35428
42936158	chr1:42936158:A:G	2.94408e-27	0.90051	-1.86362	1.25924e-05	0.911571	-2.03636
42936219	chr1:42936219:G:A	1.05416e-27	-9.89772e-11	-1.99017	6.21031e-06	-9.89772e-11	-1.83167
42936383	chr1:42936383:T:C	3.34822e-27	1.05399	-1.88847	1.43874e-05	1.06536	-2.05689
42936874	chr1:42936874:G:A	3.59539e-27	1.12488	-1.88814	1.66707e-05	1.1364	-1.98063
42936936	chr1:42936936:T:C	2.81533e-28	-1.14836	-2.16205	1.17837e-06	-1.14752	-2.34623
42937037	chr1:42937037:T:C	7.18269e-28	-1.24629	-1.12753	2.52913e-06	-1.245	-1.485
42937278	chr1:42937278:T:G	1.05126e-27	-9.89772e-11	-1.99292	4.25622e-06	-9.89772e-11	-2.2095
42937869	chr1:42937869:G:A	2.70086e-28	-1.15861	-2.19331	1.14665e-06	-1.15778	-2.36325
42938000	chr1:42938000:C:T	7.20347e-28	-0.582528	-1.7884	3.07846e-06	-0.580867	-1.95258
42938005	chr1:42938005:G:A	7.23007e-28	-9.89772e-11	-2.36724	3.58466e-06	-9.89772e-11	-2.38121
42938821	chr1:42938821:G:A	8.71698e-28	-9.89772e-11	-2.18022	7.41136e-06	-9.89772e-11	-1.65486
42939042	chr1:42939042:T:C	3.84218e-27	0.808985	-1.50585	1.82726e-05	0.81982	-1.57229
42939154	chr1:42939154:G:A	1.02145e-27	-9.89772e-11	-2.02168	4.95948e-06	-9.89772e-11	-2.05658
42939555	chr1:42939555:T:C	7.47712e-28	-9.89772e-11	-2.33365	3.61624e-06	-9.89772e-11	-2.37244
42939791	chr1:42939791:C:T	1.17762e-27	-9.89772e-11	-1.87941	6.8769e-06	-9.89772e-11	-1.72971
42939875	chr1:42939875:C:T	4.2439e-27	0.925071	-1.5225	2.00451e-05	0.936147	-1.59604
42940055	chr1:42940055:C:CACTTCCTT	3.919e-27	0.890477	-1.56755	1.86168e-05	0.901471	-1.63528
42940202	chr1:42940202:G:A	8.33501e-28	-9.89772e-11	-2.22503	4.18975e-06	-9.89772e-11	-2.22524
42940442	chr1:42940442:G:A	9.04556e-27	1.1305	-0.971134	3.8527e-05	1.14188	-1.1484
42940483	chr1:42940483:C:G	8.56319e-27	-9.89772e-11	0.104565	1.29114e-05	-9.89772e-11	-1.09977
42940741	chr1:42940741:C:T	7.92119e-28	-9.89772e-11	-2.27595	3.84585e-06	-9.89772e-11	-2.31088
42940808	chr1:42940808:T:C	8.59297e-28	-9.89772e-11	-2.19455	5.07036e-06	-9.89772e-11	-2.03447
42941029	chr1:42941029:C:T	1.87805e-27	-1.34582	-0.0668543	1.87943e-05	-1.34625	0.621926
42941030	chr1:42941030:G:A	2.38898e-28	-1.19105	-2.28357	1.09391e-06	-1.19027	-2.37784
42941413	chr1:42941413:G:A	7.3338e-28	-9.89772e-11	-2.353	4.10308e-06	-9.89772e-11	-2.24614
42941609	chr1:42941609:G:A	2.08158e-27	-1.30978	-2.88865e-09	1.04733e-05	-1.30905	-2.88865e-09
42942899	chr1:42942899:C:G	2.52702e-28	-1.0447	-2.37375	1.36956e-06	-1.04388	-2.2995
42943295	chr1:42943295:G:A	3.72198e-26	2.01351	-0.43958	0.00014758	2.02992	-0.69343
42943423	chr1:42943423:ACT:A	1.21294e-27	-9.89772e-11	-1.84986	8.50398e-06	-9.89772e-11	-1.51734
42943508	chr1:42943508:G:T	1.76718e-28	-1.48767	-2.28844	1.05734e-06	-1.48781	-2.11431
42943528	chr1:42943528:A:G	3.99245e-27	-0.658504	-2.88865e-09	2.01321e-05	-0.655563	-2.88865e-09
42943693	chr1:42943693:T:C	2.04753e-28	-1.47538	-2.15348	1.31709e-06	-1.47554	-1.90691
42943901	chr1:42943901:T:C	8.29088e-28	-9.89772e-11	-2.23034	4.1923e-06	-9.89772e-11	-2.22463
42943948	chr1:42943948:G:T	1.00399e-27	-9.89772e-11	-2.03893	4.93874e-06	-9.89772e-11	-2.06077
42944021	chr1:42944021:C:T	1.87547e-27	-9.89772e-11	-1.41405	8.39744e-06	-9.89772e-11	-1.52995
42944227	chr1:42944227:A:T	7.2338e-28	-9.89772e-11	-2.36673	3.73491e-06	-9.89772e-11	-2.34015
42944652	chr1:42944652:A:C	2.60674e-27	-9.89772e-11	-1.08481	4.94014e-06	-9.89772e-11	-2.06048
42945157	chr1:42945157:GC:G	2.09901e-28	-1.22264	-2.38139	1.06235e-06	-1.22308	-2.37431
42945159	chr1:42945159:A:T	2.15048e-28	-1.19801	-2.38179	1.08603e-06	-1.19847	-2.37688
42945188	chr1:42945188:G:A	5.95092e-28	-1.04897	-1.51297	2.18828e-06	-1.04435	-1.83041
42945316	chr1:42945316:G:A	8.17348e-28	-9.89772e-11	-2.2446	4.0945e-06	-9.89772e-11	-2.24823
42945367	chr1:42945367:C:G	2.63901e-26	2.16472	-0.93464	0.000106806	2.18153	-1.16839
42945619	chr1:42945619:G:A	9.20444e-28	-0.551603	-1.5742	3.95585e-06	-0.545134	-1.73755
42945683	chr1:42945683:T:C	2.8325e-28	-0.999588	-2.30475	1.43978e-06	-1.00036	-2.29303
42945696	chr1:42945696:C:T	3.16309e-26	2.06635	-0.655122	0.000120914	2.08307	-0.945867
42945718	chr1:42945718:C:T	1.15105e-27	-9.89772e-11	-1.90224	5.79071e-06	-9.89772e-11	-1.90162
42945925	chr1:42945925:G:A	5.83235e-28	-1.03878	-1.54329	2.20443e-06	-1.03411	-1.8333
42946085	chr1:42946085:G:C	1.22504e-27	-9.89772e-11	-1.83994	4.50305e-06	-9.89772e-11	-2.15312
42946158	chr1:42946158:G:A	2.90803e-26	2.06026	-0.733113	0.000110724	2.07689	-1.02772
42946160	chr1:42946160:C:T	7.00318e-28	-1.02401	-1.37512	2.49897e-06	-1.01926	-1.72274
42946380	chr1:42946380:G:A	1.73147e-27	-1.49394	-2.88865e-09	8.70654e-06	-1.4938	-2.88865e-09
42946466	chr1:42946466:T:TA	2.82105e-28	-0.988305	-2.32008	1.43381e-06	-0.989082	-2.30846
42946588	chr1:42946588:G:A	6.02967e-28	-1.06719	-1.48161	2.19111e-06	-1.06266	-1.8108
42946590	chr1:42946590:G:A	2.59855e-28	-1.00898	-2.38156	1.30577e-06	-1.00972	-2.38136
42946672	chr1:42946672:A:G	2.78677e-26	2.13083	-0.846276	0.000105789	2.14764	-1.14407
42946675	chr1:42946675:A:G	6.53507e-28	-1.0457	-1.42261	2.35141e-06	-1.04107	-1.76179
42946709	chr1:42946709:C:T	1.92002e-27	-1.39057	-2.88865e-09	9.65172e-06	-1.39074	-2.88865e-09
42946784	chr1:42946784:C:T	5.61506e-28	-1.46849	-1.15155	3.86229e-06	-1.46869	-0.837924
42946798	chr1:42946798:T:C	2.54518e-28	-1.03006	-2.38123	1.27818e-06	-1.03079	-2.38165
42946984	chr1:42946984:G:A	5.6828e-28	-1.46644	-1.14161	3.86532e-06	-1.46665	-0.839183
42947056	chr1:42947056:T:C	2.86379e-26	2.06308	-0.751261	0.000119147	2.07961	-0.957127
42947122	chr1:42947122:A:G	2.83279e-26	2.03677	-0.735831	0.000117731	2.05323	-0.942701
42947462	chr1:42947462:C:T	4.33011e-27	-9.89772e-11	-0.577315	6.613e-06	-9.89772e-11	-1.76884
42947463	chr1:42947463:G:A	1.72099e-27	-9.89772e-11	-1.50001	7.67369e-06	-9.89772e-11	-1.62008
42947648	chr1:42947648:G:C	5.71675e-28	-1.46642	-1.13567	3.9053e-06	-1.46663	-0.828911
42947690	chr1:42947690:C:T	5.64715e-28	-1.47595	-1.13839	3.8396e-06	-1.47613	-0.836375
42947982	chr1:42947982:A:G	4.29943e-27	0.32292	-0.907345	1.45054e-05	0.332283	-1.31564
42948064	chr1:42948064:A:G	5.63608e-28	-1.46702	-1.14929	3.83561e-06	-1.46722	-0.846326
42948375	chr1:42948375:T:C	1.80905e-28	-1.4892	-2.26349	9.797e-07	-1.48915	-2.18923
42948662	chr1:42948662:C:T	8.44302e-28	-9.89772e-11	-2.21215	3.61076e-06	-9.89772e-11	-2.37396
42948776	chr1:42948776:A:G	5.87773e-28	-1.46645	-1.10788	4.02533e-06	-1.46665	-0.798617
42948834	chr1:42948834:G:A	7.13204e-28	-9.89772e-11	-2.3809	3.58272e-06	-9.89772e-11	-2.38176
42948891	chr1:42948891:C:T	2.46232e-27	-1.1418	-2.88865e-09	1.23857e-05	-1.14133	-2.88865e-09
42948892	chr1:42948892:G:A	2.30635e-28	-1.13038	-2.37945	1.21992e-06	-1.12965	-2.32944
42948894	chr1:42948894:T:C	2.22615e-28	-1.1635	-2.38172	1.15294e-06	-1.16281	-2.35275
42948927	chr1:42948927:G:C	2.43914e-27	-9.89772e-11	-1.15126	1.00337e-05	-9.89772e-11	-1.35193
42948937	chr1:42948937:G:A	7.57149e-28	-9.89772e-11	-2.3211	3.86494e-06	-9.89772e-11	-2.30593
42948985	chr1:42948985:T:G	6.01113e-28	-1.45753	-1.09435	4.11848e-06	-1.45775	-0.784637
42949047	chr1:42949047:G:A	1.12887e-27	-9.89772e-11	-1.92169	4.26166e-06	-9.89772e-11	-2.20822
42949344	chr1:42949344:T:C	3.80764e-28	-0.828728	-2.17976	1.85147e-06	-0.829747	-2.21215
42949617	chr1:42949617:G:T	1.12489e-26	1.64071	-1.26335	3.3307e-05	1.65619	-1.8083
42949782	chr1:42949782:T:A	4.20973e-28	-0.723868	-2.18423	2.08312e-06	-0.724961	-2.19905
42949794	chr1:42949794:G:T	5.85624e-28	-1.47024	-1.10775	4.03368e-06	-1.47043	-0.792766
42949811	chr1:42949811:A:G	7.43763e-28	-9.89772e-11	-2.33894	3.64872e-06	-9.89772e-11	-2.3635
42949872	chr1:42949872:T:C	3.8369e-28	-0.837124	-2.1637	1.86245e-06	-0.838134	-2.19785
42949873	chr1:42949873:G:A	3.41619e-28	-0.831394	-2.28557	1.76033e-06	-0.832408	-2.25997
42950220	chr1:42950220:C:T	1.05428e-27	-9.89772e-11	-1.99005	4.10338e-06	-9.89772e-11	-2.24607
42950323	chr1:42950323:C:T	1.04023e-27	-9.89772e-11	-2.00347	4.0721e-06	-9.89772e-11	-2.25372
42950462	chr1:42950462:T:C	6.61762e-28	-1.46895	-0.98681	4.58075e-06	-1.46915	-0.666867
42950487	chr1:42950487:G:A	1.62208e-28	-1.47997	-2.38181	8.15643e-07	-1.48012	-2.38154
42950750	chr1:42950750:A:G	3.31128e-28	-0.859043	-2.28912	1.63122e-06	-0.860037	-2.30851
42950843	chr1:42950843:C:T	8.30875e-28	-0.128333	-2.09985	3.56844e-06	-0.1183	-2.26745
42950948	chr1:42950948:T:C	7.3083e-28	-9.89772e-11	-2.35648	3.60913e-06	-9.89772e-11	-2.37441
42951030	chr1:42951030:C:T	1.40876e-27	-9.89772e-11	-1.7002	8.08705e-06	-9.89772e-11	-1.56761
42951110	chr1:42951110:C:T	5.9181e-28	-1.46511	-1.10237	4.06214e-06	-1.46532	-0.790846
42951360	chr1:42951360:GA:G	5.88205e-28	-0.209323	-2.36426	2.98646e-06	-0.210344	-2.35344
42951460	chr1:42951460:A:G	1.04885e-27	-9.89772e-11	-1.99522	4.09152e-06	-9.89772e-11	-2.24896
42951479	chr1:42951479:T:G	6.07241e-27	1.67815	-1.9173	2.56929e-05	1.69369	-2.10535
42951671	chr1:42951671:T:G	7.83221e-28	-9.89772e-11	-2.28725	5.61617e-06	-9.89772e-11	-1.93223
42951728	chr1:42951728:G:A	4.3756e-27	-9.89772e-11	-0.566865	6.53735e-06	-9.89772e-11	-1.78034
42951740	chr1:42951740:C:CTGG	7.21129e-28	-9.89772e-11	-2.36985	3.5873e-06	-9.89772e-11	-2.38048
42951753	chr1:42951753:C:T	2.56914e-28	-1.10036	-2.30157	1.45663e-06	-1.09961	-2.18214
42951780	chr1:42951780:C:T	7.83581e-28	-9.89772e-11	-2.28679	5.62155e-06	-9.89772e-11	-1.93127
42952355	chr1:42952355:C:T	9.2467e-28	-0.0584159	-2.06281	3.916e-06	-0.0481286	-2.24468
42952385	chr1:42952385:AT:A	5.87151e-28	-1.46585	-1.10953	4.02205e-06	-1.46605	-0.800032
42952981	chr1:42952981:C:T	7.25722e-28	-9.89772e-11	-2.3635	3.59547e-06	-9.89772e-11	-2.3782
42953034	chr1:42953034:T:C	7.91586e-28	-9.89772e-11	-2.27663	5.7435e-06	-9.89772e-11	-1.90981
42953279	chr1:42953279:C:T	3.20142e-27	-0.879314	-2.88865e-09	1.60993e-05	-0.879101	-2.88865e-09
42953420	chr1:42953420:A:T	1.31435e-26	1.77988	-1.24686	3.87029e-05	1.79572	-1.79768
42953544	chr1:42953544:C:T	1.40483e-27	-9.89772e-11	-1.70299	8.06195e-06	-9.89772e-11	-1.57072
42953683	chr1:42953683:C:A	1.09862e-27	0.0437855	-1.99264	4.53709e-06	0.0544284	-2.20002
42954034	chr1:42954034:G:C	5.97979e-28	-1.45865	-1.09845	4.10154e-06	-1.45888	-0.787637
42954066	chr1:42954066:G:A	5.56043e-28	-0.253376	-2.37644	2.78065e-06	-0.254369	-2.38082
42954365	chr1:42954365:A:T	7.51577e-28	-9.89772e-11	-2.32849	3.89294e-06	-9.89772e-11	-2.29871
42954483	chr1:42954483:T:C	9.76868e-28	-0.0726355	-1.99368	4.02929e-06	-0.0623976	-2.20189
42954521	chr1:42954521:G:A	7.1678e-28	-9.89772e-11	-2.37589	3.58254e-06	-9.89772e-11	-2.3818
42955401	chr1:42955401:G:C	2.96194e-28	-0.924445	-2.3352	1.46692e-06	-0.925387	-2.34933
42955592	chr1:42955592:G:A	5.60687e-28	-0.24512	-2.37638	2.80266e-06	-0.246148	-2.38116
42955853	chr1:42955853:C:T	3.04058e-28	-0.901665	-2.33178	1.50553e-06	-0.902623	-2.34611
42955936	chr1:42955936:C:T	8.03784e-28	-9.89772e-11	-2.26133	3.99134e-06	-9.89772e-11	-2.27375
42956187	chr1:42956187:T:C	7.76211e-28	-9.89772e-11	-2.29624	3.92945e-06	-9.89772e-11	-2.28938
42956333	chr1:42956333:G:A	3.04337e-26	2.01515	-0.642505	0.000112728	2.03157	-0.964468
42956370	chr1:42956370:T:A	5.94089e-28	-0.257599	-2.30604	2.99656e-06	-0.258557	-2.30186
42956712	chr1:42956712:C:T	7.42007e-28	-9.89772e-11	-2.3413	3.93126e-06	-9.89772e-11	-2.28892
42956945	chr1:42956945:CA:C	7.67382e-28	-9.89772e-11	-2.30768	3.88028e-06	-9.89772e-11	-2.30197
42956974	chr1:42956974:T:A	3.0759e-28	-0.936765	-2.28513	1.48227e-06	-0.937699	-2.3266
42957090	chr1:42957090:T:A	7.28106e-28	-9.89772e-11	-2.36022	3.59696e-06	-9.89772e-11	-2.37779
42957310	chr1:42957310:A:C	4.99568e-28	-0.894198	-1.84272	2.65569e-06	-0.895558	-1.78562
42957653	chr1:42957653:C:T	7.2753e-28	-9.89772e-11	-2.36101	3.59584e-06	-9.89772e-11	-2.3781
42957732	chr1:42957732:A:G	5.73702e-28	-0.230068	-2.36848	2.90806e-06	-0.231076	-2.35931
42957921	chr1:42957921:T:C	4.24701e-27	-0.596694	-2.88865e-09	2.13182e-05	-0.598315	-2.88865e-09
42957951	chr1:42957951:T:C	3.87991e-28	-1.42948	-1.5602	1.98165e-06	-1.42903	-1.54492
42958014	chr1:42958014:C:G	2.48076e-28	-1.05598	-2.38095	1.2737e-06	-1.05526	-2.36069
42958331	chr1:42958331:C:G	3.38874e-27	-9.89772e-11	-0.822449	6.45725e-06	-9.89772e-11	-1.79267
42959075	chr1:42959075:G:C	7.71843e-28	-9.89772e-11	-2.30188	5.9944e-06	-9.89772e-11	-1.86705
42959141	chr1:42959141:C:G	5.88632e-28	-1.47214	-1.10072	4.02081e-06	-1.47233	-0.794059
42959206	chr1:42959206:A:T	1.70351e-27	-1.51022	-2.88865e-09	8.56484e-06	-1.51021	-2.88865e-09
42959411	chr1:42959411:G:T	5.98288e-28	-0.357725	-2.19887	2.8191e-06	-0.358644	-2.26282
42959562	chr1:42959562:A:G	9.20798e-28	-9.89772e-11	-2.12542	5.08754e-06	-9.89772e-11	-2.03108
42959582	chr1:42959582:G:A	1.12279e-27	-9.89772e-11	-1.92709	4.25356e-06	-9.89772e-11	-2.21012
42959989	chr1:42959989:T:C	7.4089e-28	-9.89772e-11	-2.34281	3.64585e-06	-9.89772e-11	-2.36429
42960019	chr1:42960019:A:G	7.35571e-28	-9.89772e-11	-2.35002	3.62878e-06	-9.89772e-11	-2.36898
42960313	chr1:42960313:A:G	1.14366e-27	-9.89772e-11	-1.90867	6.44992e-06	-9.89772e-11	-1.79381
42960373	chr1:42960373:A:T	2.3627e-28	-1.10451	-2.38118	1.21448e-06	-1.1038	-2.35976
42960920	chr1:42960920:C:T	3.24471e-26	1.91714	-0.480439	0.000122498	1.93334	-0.783118
42961204	chr1:42961204:C:G	7.15083e-28	-9.89772e-11	-2.37826	3.67983e-06	-9.89772e-11	-2.35501
42961244	chr1:42961244:A:G	4.37545e-28	-0.722926	-2.14656	2.05008e-06	-0.723876	-2.21612
42961336	chr1:42961336:C:T	3.70617e-28	-0.694899	-2.34059	1.89699e-06	-0.695886	-2.32172
42961547	chr1:42961547:T:A	9.13584e-28	-0.117208	-2.01608	3.81555e-06	-0.107134	-2.21166
42961654	chr1:42961654:G:A	9.23418e-28	-9.89772e-11	-2.12258	5.10183e-06	-9.89772e-11	-2.02828
42961717	chr1:42961717:T:C	3.63821e-28	-0.710241	-2.34376	1.86184e-06	-0.711216	-2.32509
42961782	chr1:42961782:C:T	3.23299e-28	-0.851328	-2.32076	1.64438e-06	-0.852205	-2.30831
42961944	chr1:42961944:G:A	3.63718e-28	-0.709509	-2.34478	1.8609e-06	-0.710484	-2.32633
42962342	chr1:42962342:C:T	1.14638e-27	-9.89772e-11	-1.9063	4.32095e-06	-9.89772e-11	-2.1944
42962489	chr1:42962489:G:T	2.89668e-28	-1.16794	-2.11399	1.81015e-06	-1.16726	-1.89721
42962910	chr1:42962910:A:G	2.84438e-28	-1.16825	-2.1319	1.33152e-06	-1.16759	-2.20397
42963086	chr1:42963086:A:G	1.48367e-26	1.3323	-0.678098	5.63899e-05	1.34703	-0.97262
42963268	chr1:42963268:G:A	3.02323e-28	-1.19668	-2.04249	1.36547e-06	-1.19603	-2.15035
42963434	chr1:42963434:T:C	1.33636e-26	1.13581	-0.586178	5.4076e-05	1.14994	-0.81743
42963672	chr1:42963672:C:T	2.06307e-28	-1.24408	-2.37722	1.04531e-06	-1.24349	-2.37007
42963856	chr1:42963856:G:T	2.10683e-28	-1.22076	-2.37955	1.11405e-06	-1.22015	-2.32973
42964083	chr1:42964083:C:A	2.03355e-28	-1.26452	-2.37119	1.01755e-06	-1.26395	-2.37653
42964589	chr1:42964589:C:T	1.19723e-26	0.946335	-0.506648	4.61791e-05	0.960022	-0.785372
42964678	chr1:42964678:G:A	1.67754e-28	-1.47617	-2.352	9.06565e-07	-1.47588	-2.28009
42964764	chr1:42964764:G:A	1.12786e-27	0.269553	-2.19214	6.09469e-06	0.280948	-2.13141
42965212	chr1:42965212:G:A	4.15098e-28	-1.48814	-1.43401	2.57029e-06	-1.48827	-1.22559
42965322	chr1:42965322:T:A	8.22903e-28	-9.89772e-11	-2.23783	6.9362e-06	-9.89772e-11	-1.72112
42965779	chr1:42965779:A:G	7.52634e-28	-9.89772e-11	-2.32708	3.75485e-06	-9.89772e-11	-2.33483
42965851	chr1:42965851:C:T	1.18948e-27	-9.89772e-11	-1.86939	6.43755e-06	-9.89772e-11	-1.79573
42965857	chr1:42965857:A:G	1.70102e-28	-1.4787	-2.33557	9.30574e-07	-1.47842	-2.25141
42966028	chr1:42966028:G:A	1.10572e-27	-9.89772e-11	-1.94241	5.45236e-06	-9.89772e-11	-1.96183
42966236	chr1:42966236:A:G	1.37187e-27	-9.89772e-11	-1.72673	7.92753e-06	-9.89772e-11	-1.58754
42966348	chr1:42966348:T:C	4.54206e-27	-0.529528	-2.88865e-09	2.28955e-05	-0.526935	-2.88865e-09
42966454	chr1:42966454:G:A	1.35372e-26	1.09051	-0.527978	5.21692e-05	1.1046	-0.807987
42966465	chr1:42966465:C:T	1.2349e-26	1.07219	-0.601519	4.70785e-05	1.08623	-0.892288
42966467	chr1:42966467:C:T	2.09427e-27	-9.89772e-11	-1.3037	6.7583e-06	-9.89772e-11	-1.74711
42966604	chr1:42966604:G:C	1.20012e-26	0.952396	-0.510295	4.60855e-05	0.966104	-0.793482
42966886	chr1:42966886:G:A	1.43207e-27	-1.37225	-0.311539	5.05098e-06	-1.37194	-0.666358
42966914	chr1:42966914:T:C	7.6827e-28	-9.89772e-11	-2.30652	4.0443e-06	-9.89772e-11	-2.26057
42967070	chr1:42967070:A:G	1.1779e-27	0.348215	-2.22739	5.53298e-06	0.359497	-2.30665
42967177	chr1:42967177:CAG:C	1.97201e-28	-1.28984	-2.3766	9.9741e-07	-1.2893	-2.37117
42967213	chr1:42967213:G:A	7.53049e-28	-9.89772e-11	-2.32653	3.73926e-06	-9.89772e-11	-2.33899
42967254	chr1:42967254:A:T	7.48917e-28	-9.89772e-11	-2.33203	3.63152e-06	-9.89772e-11	-2.36822
42967332	chr1:42967332:T:C	9.24301e-28	-9.89772e-11	-2.12162	3.90467e-06	-9.89772e-11	-2.2957
42967395	chr1:42967395:G:A	4.05651e-28	-1.48296	-1.46221	2.52381e-06	-1.4831	-1.24901
42967615	chr1:42967615:C:G	1.87035e-28	-1.48677	-2.2326	1.05526e-06	-1.48653	-2.11756
42967799	chr1:42967799:G:A	1.85947e-28	-1.47403	-2.25117	1.04344e-06	-1.47374	-2.14162
42968113	chr1:42968113:G:A	2.76464e-28	-1.32131	-2.00727	1.13151e-06	-1.31872	-2.2156
42968303	chr1:42968303:A:G	8.72081e-28	-9.89772e-11	-2.17978	6.66339e-06	-9.89772e-11	-1.76125
42968378	chr1:42968378:T:C	8.56307e-28	-9.89772e-11	-2.19803	6.5271e-06	-9.89772e-11	-1.78191
42968659	chr1:42968659:A:G	7.30612e-28	-9.89772e-11	-2.35678	3.68401e-06	-9.89772e-11	-2.35388
42968747	chr1:42968747:G:C	2.07045e-27	-1.31514	-2.88865e-09	1.04179e-05	-1.31436	-2.88865e-09
42968829	chr1:42968829:T:G	9.44101e-28	-9.89772e-11	-2.10043	3.94482e-06	-9.89772e-11	-2.28547
42968883	chr1:42968883:A:G	9.96555e-28	-9.89772e-11	-2.04636	8.60839e-06	-9.89772e-11	-1.50514
42969021	chr1:42969021:G:A	1.05503e-27	-9.89772e-11	-1.98934	4.34311e-06	-9.89772e-11	-2.18929
42969087	chr1:42969087:AT:A	2.15203e-27	-9.89772e-11	-1.2765	8.46174e-06	-9.89772e-11	-1.52232
42969759	chr1:42969759:A:AAAG	7.1297e-28	-9.89772e-11	-2.38122	3.58279e-06	-9.89772e-11	-2.38173
42969900	chr1:42969900:C:G	1.80551e-26	1.09587	-0.245349	6.7352e-05	1.10997	-0.557915
42969976	chr1:42969976:G:A	5.84187e-28	-0.53991	-2.04053	2.67463e-06	-0.534549	-2.13952
42969979	chr1:42969979:G:A	6.35919e-28	-0.499489	-1.9961	2.8981e-06	-0.494015	-2.09981
42970380	chr1:42970380:G:A	5.01794e-28	-0.463943	-2.26853	2.44849e-06	-0.45814	-2.30427
42970416	chr1:42970416:C:T	7.12616e-28	-9.89772e-11	-2.38172	3.58292e-06	-9.89772e-11	-2.3817
42970698	chr1:42970698:C:T	1.98904e-26	1.19149	-0.244159	7.22966e-05	1.20583	-0.582934
42970769	chr1:42970769:G:A	1.50799e-27	-9.89772e-11	-1.63213	3.63536e-06	-9.89772e-11	-2.36717
42970842	chr1:42970842:T:C	6.43414e-28	-0.444657	-2.03922	2.95632e-06	-0.439095	-2.13484
42971482	chr1:42971482:CT:C	1.02883e-27	-9.89772e-11	-2.01448	9.08361e-06	-9.89772e-11	-1.4514
42971595	chr1:42971595:A:C	9.1618e-28	-9.89772e-11	-2.13045	3.86979e-06	-9.89772e-11	-2.30468
42971770	chr1:42971770:A:G	6.72747e-27	-9.89772e-11	-0.136708	2.02317e-05	-9.89772e-11	-0.650627
42971859	chr1:42971859:C:T	8.85297e-28	-0.239491	-1.92525	4.01401e-06	-0.233317	-2.03477
42972004	chr1:42972004:G:A	1.68447e-28	-1.44598	-2.37806	8.90065e-07	-1.44569	-2.32865
42972053	chr1:42972053:TG:T	3.74569e-28	-1.48238	-1.54251	1.57478e-06	-1.48215	-1.72161
42972127	chr1:42972127:C:T	9.96931e-28	-9.89772e-11	-2.04598	8.70925e-06	-9.89772e-11	-1.49349
42972442	chr1:42972442:C:A	7.70413e-28	-9.89772e-11	-2.30374	3.60294e-06	-9.89772e-11	-2.37613
42972524	chr1:42972524:C:T	3.78991e-28	-1.47381	-1.53934	1.59053e-06	-1.47355	-1.72026
42973167	chr1:42973167:G:A	9.81929e-28	-1.30608	-0.755068	7.7124e-06	-1.30546	-0.30959
42973557	chr1:42973557:C:T	4.66715e-28	-1.49041	-1.31454	2.12726e-06	-1.49016	-1.41288
42973611	chr1:42973611:C:T	3.62031e-26	1.01956	0.526674	0.000128218	1.03336	0.162499
42973784	chr1:42973784:T:TA	9.40816e-28	-9.89772e-11	-2.10392	3.92876e-06	-9.89772e-11	-2.28955
42974530	chr1:42974530:C:A	5.27406e-28	-1.47392	-1.20877	2.38681e-06	-1.47359	-1.31433
42974573	chr1:42974573:A:T	3.57664e-27	-9.89772e-11	-0.768485	6.32965e-06	-9.89772e-11	-1.81263
42974805	chr1:42974805:T:G	3.09591e-28	-0.88331	-2.3321	1.5272e-06	-0.878504	-2.35594
42974954	chr1:42974954:T:TG	4.41536e-28	-1.50288	-1.35752	2.03985e-06	-1.50272	-1.44228
42975112	chr1:42975112:G:A	2.87894e-26	0.855549	0.46155	0.00010336	0.868877	0.111469
42975534	chr1:42975534:G:C	8.81996e-28	-9.89772e-11	-2.16848	7.07168e-06	-9.89772e-11	-1.70178
42976176	chr1:42976176:G:A	9.25138e-28	-9.89772e-11	-2.12072	3.89588e-06	-9.89772e-11	-2.29796
42976250	chr1:42976250:C:T	7.14175e-28	-9.89772e-11	-2.37954	3.62229e-06	-9.89772e-11	-2.37077
42976334	chr1:42976334:C:T	1.18543e-27	-9.89772e-11	-1.8728	4.92885e-06	-9.89772e-11	-2.06277
42976838	chr1:42976838:GC:G	3.9837e-26	0.354008	1.28788	0.000140587	0.365729	0.922218
42977009	chr1:42977009:C:A	7.33385e-28	-9.89772e-11	-2.35299	3.60646e-06	-9.89772e-11	-2.37515
42977027	chr1:42977027:G:A	2.0864e-28	-1.42008	-2.18997	1.23881e-06	-1.41979	-2.02394
42977190	chr1:42977190:T:C	7.541e-28	-9.89772e-11	-2.32514	3.59561e-06	-9.89772e-11	-2.37816
42977254	chr1:42977254:A:G	7.63659e-28	-0.102019	-2.21052	3.88462e-06	-0.0945027	-2.20635
42977391	chr1:42977391:TGAG:T	5.3015e-28	-0.303878	-2.37363	2.70369e-06	-0.296979	-2.36628
42977625	chr1:42977625:A:T	2.09032e-27	-1.30559	-2.88865e-09	1.05153e-05	-1.30504	-2.88865e-09
42978071	chr1:42978071:C:T	2.99915e-26	0.490275	0.86773	0.00012613	0.502338	0.677096
42978275	chr1:42978275:C:G	8.99357e-28	-9.89772e-11	-2.14898	8.7964e-06	-9.89772e-11	-1.48353
42978354	chr1:42978354:C:T	1.06151e-27	-9.89772e-11	-1.98321	5.14996e-06	-9.89772e-11	-2.01889
42978418	chr1:42978418:C:T	1.39702e-27	-9.89772e-11	-1.70857	7.09532e-06	-9.89772e-11	-1.69844
42978536	chr1:42978536:C:T	1.29625e-27	-9.89772e-11	-1.78343	5.53882e-06	-9.89772e-11	-1.9461
42978721	chr1:42978721:T:A	3.23142e-27	-9.89772e-11	-0.869986	5.20243e-06	-9.89772e-11	-2.00875
42978722	chr1:42978722:C:A	3.23142e-27	-9.89772e-11	-0.869986	5.20243e-06	-9.89772e-11	-2.00875
42978890	chr1:42978890:G:A	7.30548e-28	-9.89772e-11	-2.35687	3.66997e-06	-9.89772e-11	-2.35769
42978997	chr1:42978997:G:A	8.88625e-28	-9.89772e-11	-2.16099	3.91697e-06	-9.89772e-11	-2.29256
42979594	chr1:42979594:C:A	9.28859e-28	-9.89772e-11	-2.11671	3.77035e-06	-9.89772e-11	-2.33071
42979595	chr1:42979595:C:T	9.72714e-28	-9.89772e-11	-2.07057	5.56025e-06	-9.89772e-11	-1.94223
42979606	chr1:42979606:G:A	1.07686e-27	-9.89772e-11	-1.96886	3.90378e-06	-9.89772e-11	-2.29593
42980370	chr1:42980370:G:A	2.10426e-27	-1.29895	-2.88865e-09	1.058e-05	-1.29892	-2.88865e-09
42980917	chr1:42980917:T:C	7.26334e-28	-9.89772e-11	-2.36265	3.59982e-06	-9.89772e-11	-2.37699
42980935	chr1:42980935:C:T	2.78589e-27	0.174066	-1.19241	1.50279e-05	0.184727	-1.1327
42980949	chr1:42980949:T:G	7.24206e-28	-9.89772e-11	-2.36559	3.59009e-06	-9.89772e-11	-2.3797
42981132	chr1:42981132:C:G	1.64318e-27	-9.89772e-11	-1.54628	5.17236e-06	-9.89772e-11	-2.01455
42981420	chr1:42981420:C:T	7.25461e-28	-0.108897	-2.25496	3.50279e-06	-0.102314	-2.302
42981639	chr1:42981639:C:T	6.49564e-28	-0.163691	-2.31067	3.27008e-06	-0.157259	-2.3158
42981685	chr1:42981685:G:A	4.51766e-27	-9.89772e-11	-0.534915	6.17162e-06	-9.89772e-11	-1.83791
42982208	chr1:42982208:C:T	2.29779e-28	-1.50506	-2.00849	9.18618e-07	-1.50491	-2.23786
42982828	chr1:42982828:A:G	1.64473e-27	0.185325	-1.73065	6.11555e-06	0.195257	-2.0423
42982911	chr1:42982911:G:A	4.27363e-28	-0.752843	-2.14019	1.72425e-06	-0.747608	-2.36548
42982943	chr1:42982943:G:C	7.47664e-28	-9.89772e-11	-2.33371	3.58725e-06	-9.89772e-11	-2.38049
42983133	chr1:42983133:C:T	1.70362e-27	-1.51015	-2.88865e-09	8.56574e-06	-1.51011	-2.88865e-09
42983306	chr1:42983306:T:C	1.7619e-27	-1.47652	-2.88865e-09	8.86133e-06	-1.47618	-2.88865e-09
42983544	chr1:42983544:C:T	1.63349e-27	-9.89772e-11	-1.55219	6.89933e-06	-9.89772e-11	-1.72645
42983929	chr1:42983929:G:T	1.63319e-27	-9.89772e-11	-1.55237	8.35782e-06	-9.89772e-11	-1.53468
42984511	chr1:42984511:T:C	7.03146e-28	-0.0703375	-2.32476	3.54138e-06	-0.0636365	-2.32972
42984660	chr1:42984660:G:T	1.25016e-27	-9.89772e-11	-1.81964	4.3442e-06	-9.89772e-11	-2.18904
42984992	chr1:42984992:C:T	8.5005e-28	-9.89772e-11	-2.20537	7.71381e-06	-9.89772e-11	-1.61486
42985130	chr1:42985130:C:T	2.65698e-28	-1.50757	-1.86074	1.20632e-06	-1.50746	-1.96284
42985154	chr1:42985154:C:T	1.22018e-27	-9.89772e-11	-1.84391	4.28158e-06	-9.89772e-11	-2.20355
42985667	chr1:42985667:T:C	1.78447e-28	-1.4263	-2.34007	9.83082e-07	-1.42664	-2.2483
42985697	chr1:42985697:AG:A	3.17105e-27	-0.888844	-2.88865e-09	1.60176e-05	-0.884191	-2.88865e-09
42985963	chr1:42985963:T:C	2.67755e-28	-1.40932	-1.95127	1.24034e-06	-1.40924	-2.03325
42986048	chr1:42986048:G:A	2.08872e-28	-1.50062	-2.10832	1.07324e-06	-1.50075	-2.08644
42986159	chr1:42986159:T:G	2.63642e-28	-1.40042	-1.97565	1.22698e-06	-1.40034	-2.05298
42986230	chr1:42986230:G:A	6.25501e-28	-0.159074	-2.35304	3.15085e-06	-0.152626	-2.35758
42986601	chr1:42986601:G:A	2.18477e-28	-1.51056	-2.05342	1.12885e-06	-1.51058	-2.02609
42987021	chr1:42987021:C:G	2.19618e-27	-9.89772e-11	-1.25619	4.71518e-06	-9.89772e-11	-2.10709
42987621	chr1:42987621:A:T	4.39672e-27	-9.89772e-11	-0.56205	6.07494e-06	-9.89772e-11	-1.8537
42987641	chr1:42987641:A:G	4.95972e-28	-0.428085	-2.31606	2.49422e-06	-0.422415	-2.32149
42987903	chr1:42987903:G:A	2.4321e-28	-1.51068	-1.94605	1.11951e-06	-1.51066	-2.03433
42988011	chr1:42988011:A:T	2.22389e-27	-9.89772e-11	-1.24365	4.74262e-06	-9.89772e-11	-2.10129
42988388	chr1:42988388:C:T	7.97583e-28	0.100211	-2.36929	4.02472e-06	0.107224	-2.37265
42988440	chr1:42988440:C:T	7.31403e-28	-9.89772e-11	-2.3557	3.81104e-06	-9.89772e-11	-2.31997
42988682	chr1:42988682:C:T	2.75458e-28	-1.07732	-2.25491	1.22173e-06	-1.07693	-2.38068
42988963	chr1:42988963:A:G	7.24971e-28	-9.89772e-11	-2.36453	3.58887e-06	-9.89772e-11	-2.38004
42989072	chr1:42989072:T:G	1.76335e-27	-1.47569	-2.88865e-09	8.8653e-06	-1.47573	-2.88865e-09
42989507	chr1:42989507:T:C	7.19887e-28	-9.89772e-11	-2.37157	3.62349e-06	-9.89772e-11	-2.37044
42989513	chr1:42989513:G:A	3.80445e-26	-9.89772e-11	1.59585	8.08645e-05	-9.89772e-11	0.734898
42989544	chr1:42989544:T:C	2.22063e-27	-9.89772e-11	-1.24512	4.74065e-06	-9.89772e-11	-2.1017
42989612	chr1:42989612:A:G	6.83397e-28	-0.112628	-2.31096	3.33362e-06	-0.106	-2.34782
42989839	chr1:42989839:T:C	1.7027e-27	-1.51069	-2.88865e-09	8.56054e-06	-1.51071	-2.88865e-09
42989926	chr1:42989926:T:G	7.21905e-28	-9.89772e-11	-2.36877	3.61491e-06	-9.89772e-11	-2.37281
42990607	chr1:42990607:A:G	8.63374e-28	-9.89772e-11	-2.18982	3.59714e-06	-9.89772e-11	-2.37774
42990795	chr1:42990795:C:T	7.30618e-28	-0.0365242	-2.32025	3.58448e-06	-0.0298887	-2.35137
42991474	chr1:42991474:C:T	8.36884e-28	0.153653	-2.37463	4.2329e-06	0.16086	-2.37585
42991499	chr1:42991499:T:C	1.94746e-27	-1.37638	-2.88865e-09	9.79572e-06	-1.37593	-2.88865e-09
42991702	chr1:42991702:T:C	7.68257e-28	-9.89772e-11	-2.30654	3.84049e-06	-9.89772e-11	-2.31228
42991839	chr1:42991839:C:T	2.61852e-26	-9.89772e-11	1.22229	5.84665e-05	-9.89772e-11	0.410576
42992123	chr1:42992123:C:T	1.23645e-27	-9.89772e-11	-1.83067	1.06948e-05	-9.89772e-11	-1.28812
42992579	chr1:42992579:T:C	2.0714e-27	0.463757	-1.77844	7.82965e-06	0.474493	-2.07445
42992752	chr1:42992752:G:A	1.90841e-27	-1.39664	-2.88865e-09	9.60085e-06	-1.39603	-2.88865e-09
42993965	chr1:42993965:A:G	1.08137e-25	3.324	-0.683508	0.000573735	3.33611	-0.641815
42994448	chr1:42994448:C:T	1.90804e-27	-1.39683	-2.88865e-09	9.58984e-06	-1.39717	-2.88865e-09
42994492	chr1:42994492:T:C	3.78384e-28	-0.99065	-2.0241	2.33023e-06	-0.99119	-1.82072
42994729	chr1:42994729:C:T	3.15e-28	-1.36609	-1.832	1.74405e-06	-1.36649	-1.73517
42994890	chr1:42994890:A:G	1.96928e-28	-1.45457	-2.21325	1.02055e-06	-1.45433	-2.18321
42995432	chr1:42995432:A:G	1.69013e-27	-9.89772e-11	-1.5181	4.83467e-06	-9.89772e-11	-2.08206
42995831	chr1:42995831:G:A	1.75725e-28	-1.42166	-2.36008	8.65997e-07	-1.42067	-2.38108
42995976	chr1:42995976:G:A	2.5616e-28	-1.13271	-2.27214	1.16675e-06	-1.12985	-2.3738
42996083	chr1:42996083:T:C	9.31687e-28	-9.89772e-11	-2.11367	4.61393e-06	-9.89772e-11	-2.1288
42996140	chr1:42996140:T:C	1.20299e-27	-9.89772e-11	-1.8581	3.85014e-05	-9.89772e-11	-0.00718339
42996143	chr1:42996143:C:T	2.47831e-28	-1.16316	-2.27475	1.13926e-06	-1.16042	-2.36708
42996349	chr1:42996349:T:C	7.04495e-28	-1.12719	-1.26599	1.8992e-06	-1.12487	-1.89157
42996925	chr1:42996925:T:C	1.64178e-28	-1.50212	-2.34759	8.11926e-07	-1.50227	-2.36396
42996939	chr1:42996939:T:G	8.82457e-28	-9.89772e-11	-2.16795	3.58636e-06	-9.89772e-11	-2.38074
42997095	chr1:42997095:C:A	8.77414e-28	-9.89772e-11	-2.17368	5.36835e-06	-9.89772e-11	-1.97736
42997428	chr1:42997428:T:C	7.1341e-28	-9.89772e-11	-2.38061	3.64244e-06	-9.89772e-11	-2.36522
42997719	chr1:42997719:C:T	7.32831e-28	-9.89772e-11	-2.35375	3.596e-06	-9.89772e-11	-2.37806
42998128	chr1:42998128:C:T	3.30035e-28	-0.939719	-2.21175	1.96751e-06	-0.940318	-2.04079
42998720	chr1:42998720:A:G	7.28474e-28	-1.08003	-1.27968	1.75981e-06	-1.07772	-2.01495
42998825	chr1:42998825:G:A	8.58319e-28	-9.89772e-11	-2.19569	4.95701e-06	-9.89772e-11	-2.05708
42998964	chr1:42998964:T:C	8.19907e-28	-1.0744	-1.16707	1.99479e-06	-1.07208	-1.89526
42999026	chr1:42999026:T:G	3.39221e-28	-1.37839	-1.74562	9.45289e-07	-1.37707	-2.33708
42999103	chr1:42999103:G:A	3.17338e-28	-0.941678	-2.24902	1.88201e-06	-0.94224	-2.0833
42999549	chr1:42999549:G:A	8.23109e-28	-9.89772e-11	-2.23757	4.6896e-06	-9.89772e-11	-2.11253
42999767	chr1:42999767:T:C	9.68617e-28	-9.89772e-11	-2.07479	3.69954e-06	-9.89772e-11	-2.34967
42999849	chr1:42999849:T:C	1.71374e-27	-1.50423	-2.88865e-09	8.61651e-06	-1.5042	-2.88865e-09
43000063	chr1:43000063:G:A	1.03695e-26	0.295957	-2.88865e-09	5.23268e-05	0.299632	-2.88865e-09
43000079	chr1:43000079:A:G	2.90177e-28	-1.41476	-1.86541	8.87037e-07	-1.41366	-2.36409
43000112	chr1:43000112:T:G	1.06472e-27	-9.89772e-11	-1.9802	4.68018e-06	-9.89772e-11	-2.11454
43000734	chr1:43000734:C:T	3.40042e-28	-1.07029	-2.05131	1.97702e-06	-1.07071	-1.90558
43000917	chr1:43000917:C:T	2.93769e-28	-0.902169	-2.3657	1.70573e-06	-0.898617	-2.22527
43001262	chr1:43001262:T:C	1.13596e-26	2.04833	-1.66118	5.20716e-05	2.05314	-1.7584
43001414	chr1:43001414:T:C	3.11906e-27	-0.905377	-2.88865e-09	1.57172e-05	-0.903123	-2.88865e-09
43001605	chr1:43001605:A:G	5.7534e-28	-1.50602	-1.08968	2.09646e-06	-1.50612	-1.41151
43001708	chr1:43001708:T:C	8.33767e-28	-9.89772e-11	-2.22471	4.19523e-06	-9.89772e-11	-2.22393
43002696	chr1:43002696:A:C	8.29907e-28	-9.89772e-11	-2.22935	3.79252e-06	-9.89772e-11	-2.32485
43002884	chr1:43002884:G:A	3.58957e-28	-0.934047	-2.13341	1.97576e-06	-0.930561	-2.04636
43003068	chr1:43003068:C:T	2.80078e-27	-1.01301	-2.88865e-09	1.4096e-05	-1.01199	-2.88865e-09
43003236	chr1:43003236:T:G	1.24167e-27	-9.89772e-11	-1.82645	4.64576e-06	-9.89772e-11	-2.12192
43003384	chr1:43003384:C:A	1.32975e-27	-9.89772e-11	-1.75792	6.44581e-06	-9.89772e-11	-1.79445
43003670	chr1:43003670:A:G	8.48428e-28	-9.89772e-11	-2.20728	3.80336e-06	-9.89772e-11	-2.32199
43003703	chr1:43003703:A:C	3.09361e-28	-0.987695	-2.22846	1.62433e-06	-0.986758	-2.18602
43004323	chr1:43004323:T:C	2.9241e-27	-0.969921	-2.88865e-09	1.47173e-05	-0.968856	-2.88865e-09
43004677	chr1:43004677:C:T	1.83439e-28	-1.36498	-2.3738	9.89023e-07	-1.36331	-2.30561
43004814	chr1:43004814:G:A	1.39492e-27	-9.89772e-11	-1.71007	8.65024e-06	-9.89772e-11	-1.50029
43005341	chr1:43005341:T:C	3.94583e-28	-1.49692	-1.47591	2.36116e-06	-1.49644	-1.30228
43005531	chr1:43005531:A:G	7.3156e-28	-9.89772e-11	-2.35548	3.71689e-06	-9.89772e-11	-2.34499
43005695	chr1:43005695:C:T	2.0583e-28	-1.49301	-2.1306	1.5809e-06	-1.49289	-1.70699
43005942	chr1:43005942:C:T	2.08942e-28	-1.44849	-2.16011	1.58053e-06	-1.44826	-1.75186
43005949	chr1:43005949:G:T	7.12719e-28	-9.89772e-11	-2.38158	3.59539e-06	-9.89772e-11	-2.37823
43006496	chr1:43006496:G:A	7.12607e-28	-9.89772e-11	-2.38173	3.61009e-06	-9.89772e-11	-2.37414
43006507	chr1:43006507:G:A	7.20338e-28	-9.89772e-11	-2.37094	3.66712e-06	-9.89772e-11	-2.35847
43006642	chr1:43006642:G:A	1.73744e-28	-1.48208	-2.311	9.02851e-07	-1.48144	-2.27864
43007306	chr1:43007306:C:T	7.24098e-28	-9.89772e-11	-2.36574	3.61031e-06	-9.89772e-11	-2.37408
43007334	chr1:43007334:C:T	1.07629e-27	-9.89772e-11	-1.96939	6.39006e-06	-9.89772e-11	-1.80313
43007580	chr1:43007580:CCCGCCCCGCCG:C	7.96276e-28	-9.89772e-11	-2.27072	3.85638e-06	-9.89772e-11	-2.30815
43007582	chr1:43007582:C:T	2.39613e-27	-1.16905	-2.88865e-09	1.20627e-05	-1.16776	-2.88865e-09
43008117	chr1:43008117:C:T	9.01552e-28	-9.89772e-11	-2.14655	4.56584e-06	-9.89772e-11	-2.13928
43008207	chr1:43008207:G:T	4.74965e-28	-1.51036	-1.27706	3.28641e-06	-1.51037	-0.957711
43008307	chr1:43008307:C:T	1.87139e-28	-1.47383	-2.24498	1.30884e-06	-1.47366	-1.91508
43008800	chr1:43008800:C:G	2.02171e-27	-9.89772e-11	-1.33896	6.94931e-06	-9.89772e-11	-1.71923
43009624	chr1:43009624:A:G	7.87401e-28	-9.89772e-11	-2.28193	4.08478e-06	-9.89772e-11	-2.25061
43009764	chr1:43009764:C:T	9.20828e-28	-9.89772e-11	-2.12539	3.79332e-06	-9.89772e-11	-2.32464
43010006	chr1:43010006:G:A	1.65979e-28	-1.50771	-2.33109	1.11057e-06	-1.50776	-2.04525
43010586	chr1:43010586:A:G	1.3666e-27	-9.89772e-11	-1.73059	4.85571e-06	-9.89772e-11	-2.07772
43010840	chr1:43010840:A:G	3.34959e-27	-0.834069	-2.88865e-09	1.688e-05	-0.831749	-2.88865e-09
43010859	chr1:43010859:C:T	7.14816e-28	-9.89772e-11	-2.37864	3.60726e-06	-9.89772e-11	-2.37493
43010883	chr1:43010883:A:G	1.57758e-28	-1.51042	-2.37918	9.39891e-07	-1.5104	-2.20947
43010998	chr1:43010998:T:A	7.30792e-28	-9.89772e-11	-2.35653	3.62196e-06	-9.89772e-11	-2.37086
43011086	chr1:43011086:G:C	1.20509e-27	-9.89772e-11	-1.85636	4.48378e-06	-9.89772e-11	-2.15741
43011346	chr1:43011346:C:A	7.13996e-28	-9.89772e-11	-2.37979	3.60065e-06	-9.89772e-11	-2.37676
43011882	chr1:43011882:C:T	1.81972e-27	-1.44423	-2.88865e-09	9.15301e-06	-1.44379	-2.88865e-09
43012006	chr1:43012006:T:C	4.37134e-28	-1.4691	-1.40132	1.47446e-06	-1.46829	-1.8013
43012307	chr1:43012307:T:A	2.32468e-28	-1.48249	-2.01942	1.31268e-06	-1.48312	-1.90268
43012359	chr1:43012359:C:G	8.37167e-28	-9.89772e-11	-2.22064	3.8221e-06	-9.89772e-11	-2.31708
43012371	chr1:43012371:C:T	7.36927e-28	-9.89772e-11	-2.34817	3.58997e-06	-9.89772e-11	-2.37973
43012445	chr1:43012445:T:C	3.83588e-28	-1.49369	-1.5074	1.31956e-06	-1.49317	-1.88741
43012699	chr1:43012699:T:C	9.65646e-28	-9.89772e-11	-2.07787	3.9723e-06	-9.89772e-11	-2.27853
43012749	chr1:43012749:C:T	7.85791e-28	-9.89772e-11	-2.28397	3.91123e-06	-9.89772e-11	-2.29403
43012781	chr1:43012781:A:G	4.33493e-28	-1.49174	-1.38705	1.45808e-06	-1.49118	-1.78957
43012938	chr1:43012938:C:T	2.32462e-27	-1.19935	-2.88865e-09	1.1713e-05	-1.19718	-2.88865e-09
43013367	chr1:43013367:G:A	3.07446e-27	-9.89772e-11	-0.919778	1.7515e-05	-9.89772e-11	-0.794821
43013711	chr1:43013711:T:G	7.38832e-28	-9.89772e-11	-2.34559	3.60747e-06	-9.89772e-11	-2.37487
43013934	chr1:43013934:A:G	9.13124e-28	-9.89772e-11	-2.13379	3.75866e-06	-9.89772e-11	-2.33381
43013983	chr1:43013983:C:T	1.73921e-27	-1.48948	-2.88865e-09	8.74544e-06	-1.48934	-2.88865e-09
43014228	chr1:43014228:T:C	6.86151e-28	-1.4973	-0.92226	2.03765e-06	-1.49776	-1.44832
43014342	chr1:43014342:C:T	7.24177e-28	-9.89772e-11	-2.36563	3.67911e-06	-9.89772e-11	-2.35521
43014400	chr1:43014400:A:C	1.0965e-27	-9.89772e-11	-1.95078	4.12378e-06	-9.89772e-11	-2.24111
43014488	chr1:43014488:C:A	1.28199e-27	-9.89772e-11	-1.79449	3.70028e-06	-9.89772e-11	-2.34947
43014533	chr1:43014533:A:C	1.03588e-27	-1.51028	-0.497373	5.70465e-06	-1.51027	-0.406325
43014974	chr1:43014974:A:C	7.56802e-28	-9.89772e-11	-2.32156	3.90476e-06	-9.89772e-11	-2.29568
43015074	chr1:43015074:A:G	9.71706e-28	-9.89772e-11	-2.07161	4.93583e-06	-9.89772e-11	-2.06136
43015127	chr1:43015127:T:C	2.41763e-28	-1.35274	-2.10996	1.35423e-06	-1.35416	-2.00049
43015154	chr1:43015154:C:T	1.90705e-27	-1.39735	-2.88865e-09	9.59472e-06	-1.39666	-2.88865e-09
43015208	chr1:43015208:T:C	4.08253e-28	-1.3459	-1.59287	3.26289e-06	-1.34735	-1.12791
43015852	chr1:43015852:G:A	5.83122e-27	-0.279682	-2.88865e-09	2.93801e-05	-0.277559	-2.88865e-09
43016075	chr1:43016075:G:A	1.17411e-27	-9.89772e-11	-1.8824	4.33137e-06	-9.89772e-11	-2.19199
43016124	chr1:43016124:A:G	1.14975e-27	-1.37304	-0.530326	2.81583e-06	-1.37326	-1.24936
43016167	chr1:43016167:A:T	2.48579e-28	-1.08128	-2.35363	1.26535e-06	-1.08353	-2.33899
43016398	chr1:43016398:C:T	1.88005e-27	-1.41161	-2.88865e-09	9.44699e-06	-1.41218	-2.88865e-09
43016438	chr1:43016438:C:T	3.11448e-27	-0.906846	-2.88865e-09	1.56676e-05	-0.906285	-2.88865e-09
43016684	chr1:43016684:G:A	1.74061e-27	-1.48867	-2.88865e-09	8.75358e-06	-1.48841	-2.88865e-09
43016767	chr1:43016767:C:A	1.82615e-27	-1.42712	-0.0135814	3.67919e-06	-1.42728	-0.927901
43017273	chr1:43017273:G:A	9.10721e-28	-9.89772e-11	-2.13643	4.84049e-06	-9.89772e-11	-2.08086
43017316	chr1:43017316:G:A	1.61812e-28	-1.50881	-2.35541	7.95608e-07	-1.50865	-2.37788
43017395	chr1:43017395:G:A	1.20945e-27	-9.89772e-11	-1.85274	6.10592e-06	-9.89772e-11	-1.84862
43017558	chr1:43017558:T:C	7.20381e-28	-9.89772e-11	-2.37088	3.58776e-06	-9.89772e-11	-2.38035
43018036	chr1:43018036:G:A	3.83154e-28	-1.08929	-1.91294	1.77104e-06	-1.09037	-1.99594
43018134	chr1:43018134:G:A	7.96449e-28	-9.89772e-11	-2.2705	3.78767e-06	-9.89772e-11	-2.32613
43018295	chr1:43018295:A:G	8.68837e-28	-9.89772e-11	-2.18351	4.57254e-06	-9.89772e-11	-2.13781
43019050	chr1:43019050:G:A	9.21997e-28	-9.89772e-11	-2.12412	4.73918e-06	-9.89772e-11	-2.10201
43019307	chr1:43019307:C:T	8.34347e-28	-9.89772e-11	-2.22401	4.27171e-06	-9.89772e-11	-2.20586
43019382	chr1:43019382:G:A	8.43544e-28	-9.89772e-11	-2.21305	3.65901e-06	-9.89772e-11	-2.36068
43019598	chr1:43019598:T:C	7.19283e-28	-9.89772e-11	-2.37241	3.6042e-06	-9.89772e-11	-2.37578
43019726	chr1:43019726:C:T	7.16029e-28	-9.89772e-11	-2.37694	3.61391e-06	-9.89772e-11	-2.37309
43019727	chr1:43019727:A:G	1.30715e-27	-9.89772e-11	-1.77506	5.22698e-06	-9.89772e-11	-2.00404
43020456	chr1:43020456:C:T	7.65892e-28	-9.89772e-11	-2.30962	4.38552e-06	-9.89772e-11	-2.17957
43020953	chr1:43020953:G:T	2.58802e-28	-1.26172	-2.13287	2.13786e-06	-1.26353	-1.63455
43021503	chr1:43021503:G:A	8.31514e-28	-9.89772e-11	-2.22742	3.63918e-06	-9.89772e-11	-2.36612
43021511	chr1:43021511:C:A	1.59798e-28	-1.50617	-2.37058	8.48827e-07	-1.50641	-2.31536
43021833	chr1:43021833:C:T	8.05124e-28	-9.89772e-11	-2.25967	3.98081e-06	-9.89772e-11	-2.27639
43022327	chr1:43022327:C:T	7.70447e-28	-9.89772e-11	-2.30369	3.60986e-06	-9.89772e-11	-2.37421
43022451	chr1:43022451:C:T	9.26601e-28	-9.89772e-11	-2.11914	3.82747e-06	-9.89772e-11	-2.31567
43023505	chr1:43023505:G:A	3.78844e-28	-1.45688	-1.55666	1.40336e-06	-1.45681	-1.86219
43023569	chr1:43023569:A:C	7.18473e-28	-9.89772e-11	-2.37354	3.60256e-06	-9.89772e-11	-2.37623
43023574	chr1:43023574:T:C	2.06003e-27	-9.89772e-11	-1.32019	4.86382e-06	-9.89772e-11	-2.07605
43023670	chr1:43023670:T:C	7.13197e-28	-9.89772e-11	-2.38091	3.74205e-06	-9.89772e-11	-2.33824
43023990	chr1:43023990:G:A	2.70635e-28	-1.20493	-2.14497	1.14347e-06	-1.20334	-2.32048
43024078	chr1:43024078:C:G	2.36141e-27	-9.89772e-11	-1.18365	1.16049e-05	-9.89772e-11	-1.20645
43024107	chr1:43024107:C:T	9.64819e-28	-9.89772e-11	-2.07872	4.35887e-06	-9.89772e-11	-2.18566
43024595	chr1:43024595:T:C	9.60433e-28	-9.89772e-11	-2.08328	5.1642e-06	-9.89772e-11	-2.01613
43025031	chr1:43025031:G:A	2.81211e-27	-1.00897	-2.88865e-09	1.41619e-05	-1.00732	-2.88865e-09
43025351	chr1:43025351:G:A	2.02369e-27	-9.89772e-11	-1.33799	1.12696e-05	-9.89772e-11	-1.23577
43025407	chr1:43025407:A:T	3.94823e-27	-9.89772e-11	-0.66964	5.97588e-06	-9.89772e-11	-1.87015
43025586	chr1:43025586:C:A	1.79822e-27	-9.89772e-11	-1.45611	3.69509e-06	-9.89772e-11	-2.35087
43025746	chr1:43025746:T:C	4.71457e-28	-0.899135	-1.8957	1.88779e-06	-0.899878	-2.12259
43025842	chr1:43025842:G:A	1.91026e-27	-9.89772e-11	-1.39567	7.77486e-06	-9.89772e-11	-1.60698
43026329	chr1:43026329:A:C	1.35931e-27	-9.89772e-11	-1.73593	8.40848e-06	-9.89772e-11	-1.52864
43026448	chr1:43026448:C:T	8.1352e-28	-9.89772e-11	-2.24929	4.04142e-06	-9.89772e-11	-2.26128
43026517	chr1:43026517:G:A	3.18952e-28	-0.924	-2.26162	1.45415e-06	-0.923004	-2.36045
43026613	chr1:43026613:G:A	3.14347e-28	-0.930423	-2.26974	1.43918e-06	-0.929431	-2.36437
43026810	chr1:43026810:C:T	3.76811e-28	-0.71634	-2.30258	1.75995e-06	-0.715248	-2.37734
43026886	chr1:43026886:G:A	1.66175e-26	-9.89772e-11	0.767546	2.50687e-05	-9.89772e-11	-0.436257
43026951	chr1:43026951:A:T	8.72969e-28	-9.89772e-11	-2.17876	3.61333e-06	-9.89772e-11	-2.37325
43027056	chr1:43027056:C:T	9.24612e-28	-9.89772e-11	-2.12129	3.66286e-06	-9.89772e-11	-2.35963
43027061	chr1:43027061:C:T	7.61133e-28	-9.89772e-11	-2.31586	3.94169e-06	-9.89772e-11	-2.28627
43027222	chr1:43027222:AG:A	7.12585e-28	-9.89772e-11	-2.38176	3.59284e-06	-9.89772e-11	-2.37893
43027273	chr1:43027273:A:G	2.21037e-27	-0.931786	-0.31796	3.6763e-06	-0.932528	-1.42344
43027327	chr1:43027327:T:C	1.28745e-26	0.512337	-2.88865e-09	6.47318e-05	0.512376	-2.88865e-09
43027745	chr1:43027745:C:T	1.23893e-27	-9.89772e-11	-1.82866	7.87606e-06	-9.89772e-11	-1.59405
43028096	chr1:43028096:C:A	2.35779e-28	-1.13962	-2.34814	1.29768e-06	-1.13896	-2.25834
43028102	chr1:43028102:C:T	1.69758e-28	-1.4548	-2.36148	1.0427e-06	-1.45425	-2.16181
43028383	chr1:43028383:T:C	1.70233e-28	-1.49111	-2.32239	8.64086e-07	-1.49078	-2.31318
43028739	chr1:43028739:T:C	2.24203e-28	-1.43193	-2.10618	9.56012e-07	-1.43196	-2.2709
43028878	chr1:43028878:A:T	7.41161e-28	-9.89772e-11	-2.34245	3.63579e-06	-9.89772e-11	-2.36705
43029108	chr1:43029108:C:T	2.16403e-28	-1.26893	-2.30459	1.03061e-06	-1.26828	-2.35945
43029330	chr1:43029330:T:C	2.22974e-27	-9.89772e-11	-1.24102	5.75926e-06	-9.89772e-11	-1.90707
43029573	chr1:43029573:T:C	1.59687e-28	-1.51019	-2.36725	1.02849e-06	-1.51013	-2.11965
43029694	chr1:43029694:A:C	1.27151e-27	-9.89772e-11	-1.8027	7.6014e-06	-9.89772e-11	-1.62954
43030109	chr1:43030109:T:C	1.24426e-27	-9.89772e-11	-1.82437	5.05263e-06	-9.89772e-11	-2.03797
43030219	chr1:43030219:T:G	5.69556e-27	-9.89772e-11	-0.303221	1.23694e-05	-9.89772e-11	-1.14265
43030303	chr1:43030303:T:A	8.37644e-28	-9.89772e-11	-2.22007	4.50078e-06	-9.89772e-11	-2.15363
43030422	chr1:43030422:G:A	2.79591e-28	-0.936913	-2.38042	1.41775e-06	-0.936142	-2.37267
43030468	chr1:43030468:C:T	7.31444e-28	-9.89772e-11	-2.35564	3.7208e-06	-9.89772e-11	-2.34394
43030862	chr1:43030862:A:G	6.85373e-28	-1.48455	-0.936148	2.11743e-06	-1.48424	-1.42343
43030915	chr1:43030915:C:T	1.31235e-27	-9.89772e-11	-1.77109	3.58911e-06	-9.89772e-11	-2.37997
43031005	chr1:43031005:T:C	5.16166e-28	-0.945941	-1.75829	2.15853e-06	-0.946914	-1.94154
43031053	chr1:43031053:G:A	3.72739e-27	-9.89772e-11	-0.727201	1.72235e-05	-9.89772e-11	-0.811603
43031162	chr1:43031162:T:C	1.04568e-27	-9.89772e-11	-1.99824	3.81833e-06	-9.89772e-11	-2.31806
43031203	chr1:43031203:C:T	2.12696e-27	-9.89772e-11	-1.28822	9.83308e-06	-9.89772e-11	-1.37213
43031614	chr1:43031614:T:A	3.15665e-27	-0.893396	-2.88865e-09	1.58385e-05	-0.895434	-2.88865e-09
43032338	chr1:43032338:ACT:A	4.37322e-27	-9.89772e-11	-0.567408	1.02171e-05	-9.89772e-11	-1.33381
43032520	chr1:43032520:A:G	1.40787e-27	-9.89772e-11	-1.70083	4.18152e-06	-9.89772e-11	-2.2272
43032671	chr1:43032671:G:A	6.99141e-28	-0.488382	-1.91243	2.97911e-06	-0.489483	-2.07677
43032745	chr1:43032745:G:C	7.85494e-28	-9.89772e-11	-2.28435	3.8398e-06	-9.89772e-11	-2.31246
43032865	chr1:43032865:G:C	7.75193e-28	-9.89772e-11	-2.29755	3.9797e-06	-9.89772e-11	-2.27667
43032877	chr1:43032877:C:T	1.66754e-28	-1.45548	-2.37866	8.75544e-07	-1.45494	-2.33585
43033273	chr1:43033273:T:A	1.46411e-27	-9.89772e-11	-1.66166	6.48159e-06	-9.89772e-11	-1.78891
43033484	chr1:43033484:C:T	9.75585e-28	-0.492707	-1.57492	4.54576e-06	-0.49259	-1.65109
43033725	chr1:43033725:A:G	1.86714e-28	-1.3648	-2.35628	9.27236e-07	-1.36417	-2.36926
43033797	chr1:43033797:T:A	1.56123e-27	-9.89772e-11	-1.59744	4.63822e-06	-9.89772e-11	-2.12355
43034005	chr1:43034005:C:T	2.34964e-28	-1.1107	-2.38053	1.19624e-06	-1.11073	-2.36797
43034218	chr1:43034218:C:T	2.02144e-27	-9.89772e-11	-1.3391	5.53373e-06	-9.89772e-11	-1.94701
43034842	chr1:43034842:C:T	8.52318e-28	-9.89772e-11	-2.2027	4.66947e-06	-9.89772e-11	-2.11683
43034882	chr1:43034882:C:T	8.17079e-28	-9.89772e-11	-2.24493	3.7285e-06	-9.89772e-11	-2.34187
43035775	chr1:43035775:G:A	7.18394e-28	-9.89772e-11	-2.37365	3.64803e-06	-9.89772e-11	-2.36369
43035783	chr1:43035783:T:C	2.07706e-28	-1.24466	-2.36988	1.21164e-06	-1.24412	-2.22179
43035865	chr1:43035865:GTTCTTCTCCTCAT:G	1.84577e-28	-1.50507	-2.22752	9.23375e-07	-1.5049	-2.2327
43036027	chr1:43036027:C:A	1.98635e-27	-1.35661	-2.88865e-09	9.98226e-06	-1.35707	-2.88865e-09
43036202	chr1:43036202:G:T	2.39805e-27	-1.16825	-2.88865e-09	1.20539e-05	-1.16849	-2.88865e-09
43036394	chr1:43036394:A:G	9.31801e-28	-9.89772e-11	-2.11354	4.42688e-06	-9.89772e-11	-2.17018
43036796	chr1:43036796:C:T	7.47216e-28	-9.89772e-11	-2.33431	3.7247e-06	-9.89772e-11	-2.34289
43037068	chr1:43037068:A:G	1.73451e-27	-1.49219	-2.88865e-09	8.72002e-06	-1.49226	-2.88865e-09
43037261	chr1:43037261:T:C	1.73091e-28	-1.41899	-2.37785	8.82892e-07	-1.4194	-2.36303
43037509	chr1:43037509:A:G	7.23822e-28	-9.89772e-11	-2.36612	3.68076e-06	-9.89772e-11	-2.35476
43037820	chr1:43037820:G:A	8.48634e-28	-9.89772e-11	-2.20704	4.30761e-06	-9.89772e-11	-2.19749
43038338	chr1:43038338:C:T	2.97008e-28	-0.884819	-2.37208	1.49128e-06	-0.885685	-2.37256
43039015	chr1:43039015:A:C	7.86986e-28	-1.51083	-0.771618	1.70432e-06	-1.51084	-1.61387
43039073	chr1:43039073:A:G	3.58165e-27	-9.89772e-11	-0.767085	7.45827e-06	-9.89772e-11	-1.64855
43039142	chr1:43039142:C:T	4.46669e-28	-0.486253	-2.36259	2.20691e-06	-0.487226	-2.37906
43039596	chr1:43039596:C:T	1.00481e-26	-9.89772e-11	0.26448	2.95934e-05	-9.89772e-11	-0.270327
43039769	chr1:43039769:T:C	1.99612e-28	-1.27249	-2.3818	1.01428e-06	-1.27333	-2.37038
43040210	chr1:43040210:G:T	1.87574e-27	-1.4139	-2.88865e-09	9.42986e-06	-1.414	-2.88865e-09
43040252	chr1:43040252:C:G	2.79531e-28	-1.23864	-2.07891	1.21868e-06	-1.23941	-2.2207
43040292	chr1:43040292:A:C	2.79672e-26	-9.89772e-11	1.28813	1.95877e-05	-9.89772e-11	-0.682973
43040428	chr1:43040428:GAAAC:G	1.67848e-28	-1.48978	-2.33782	8.20333e-07	-1.49008	-2.36585
43040683	chr1:43040683:A:G	1.2611e-26	1.05864	-0.566979	1.19611e-05	1.05936	-2.23558
43040755	chr1:43040755:G:A	8.17694e-28	-9.89772e-11	-2.24417	3.69384e-06	-9.89772e-11	-2.35121
43040806	chr1:43040806:C:T	1.84864e-28	-1.35559	-2.37545	1.2065e-06	-1.35557	-2.11458
43040900	chr1:43040900:C:T	1.74616e-28	-1.41105	-2.37703	1.12346e-06	-1.41103	-2.13043
43040952	chr1:43040952:G:A	1.70647e-28	-1.43609	-2.37498	8.65308e-07	-1.43606	-2.36649
43041947	chr1:43041947:G:A	8.66314e-28	-9.89772e-11	-2.18642	3.65689e-06	-9.89772e-11	-2.36126
43041974	chr1:43041974:T:C	1.86741e-28	-1.49321	-2.22773	9.00918e-07	-1.49344	-2.26878
43042165	chr1:43042165:G:A	8.18878e-28	-9.89772e-11	-2.24273	6.80282e-06	-9.89772e-11	-1.74054
43042771	chr1:43042771:C:T	7.9344e-28	-9.89772e-11	-2.27429	6.34627e-06	-9.89772e-11	-1.81001
43042968	chr1:43042968:C:T	7.15256e-28	-9.89772e-11	-2.37802	3.85114e-06	-9.89772e-11	-2.30951
43043034	chr1:43043034:C:T	3.04998e-28	-1.2998	-1.93055	9.76832e-07	-1.30009	-2.38123
43043239	chr1:43043239:G:C	3.27604e-28	-0.862307	-2.29655	1.51502e-06	-0.86329	-2.37916
43043251	chr1:43043251:A:G	7.95373e-28	-9.89772e-11	-2.27185	6.37589e-06	-9.89772e-11	-1.80535
43043261	chr1:43043261:A:G	3.21696e-28	-0.967288	-2.20977	1.36056e-06	-0.968475	-2.3815
43043327	chr1:43043327:A:G	7.33008e-28	-9.89772e-11	-2.35351	5.85465e-06	-9.89772e-11	-1.89064
43043584	chr1:43043584:T:C	7.90155e-28	-9.89772e-11	-2.27843	6.27969e-06	-9.89772e-11	-1.82056
43043710	chr1:43043710:A:G	7.88888e-28	-9.89772e-11	-2.28004	6.2565e-06	-9.89772e-11	-1.82426
43043832	chr1:43043832:C:T	7.89465e-28	-9.89772e-11	-2.27931	6.26663e-06	-9.89772e-11	-1.82264
43043844	chr1:43043844:T:C	7.85578e-28	-9.89772e-11	-2.28424	6.1943e-06	-9.89772e-11	-1.83425
43043917	chr1:43043917:T:C	7.85457e-28	-9.89772e-11	-2.2844	6.19231e-06	-9.89772e-11	-1.83457
43044076	chr1:43044076:C:T	4.85612e-28	-1.30217	-1.46308	2.3475e-06	-1.30263	-1.5019
43044333	chr1:43044333:G:A	3.62014e-26	-9.89772e-11	1.54619	6.85975e-06	-9.89772e-11	-1.73221
43044494	chr1:43044494:G:T	2.17739e-27	-1.26478	-2.88865e-09	1.09312e-05	-1.26626	-2.88865e-09
43044893	chr1:43044893:C:T	8.10667e-28	-9.89772e-11	-2.25281	6.65736e-06	-9.89772e-11	-1.76215
43044960	chr1:43044960:T:C	8.09437e-28	-9.89772e-11	-2.25432	4.86632e-06	-9.89772e-11	-2.07554
43045043	chr1:43045043:G:A	1.80206e-27	-1.45398	-2.88865e-09	9.06334e-06	-1.45364	-2.88865e-09
43045209	chr1:43045209:T:C	1.70751e-27	-1.50787	-2.88865e-09	8.58478e-06	-1.50789	-2.88865e-09
43045252	chr1:43045252:C:G	3.10514e-27	-9.89772e-11	-0.909849	1.21133e-05	-9.89772e-11	-1.16357
43045669	chr1:43045669:G:C	1.0654e-27	-9.89772e-11	-1.97956	1.14942e-05	-9.89772e-11	-1.21603
43046078	chr1:43046078:G:C	8.41402e-28	-9.89772e-11	-2.21559	7.13171e-06	-9.89772e-11	-1.69333
43046170	chr1:43046170:G:A	7.42953e-28	-9.89772e-11	-2.34003	4.26183e-06	-9.89772e-11	-2.20818
43046357	chr1:43046357:C:G	8.43022e-28	-9.89772e-11	-2.21367	7.16038e-06	-9.89772e-11	-1.68931
43046403	chr1:43046403:G:A	8.06418e-28	-9.89772e-11	-2.25806	6.58102e-06	-9.89772e-11	-1.77369
43046462	chr1:43046462:TG:T	8.41099e-28	-9.89772e-11	-2.21595	7.12721e-06	-9.89772e-11	-1.69396
43046464	chr1:43046464:G:A	8.8826e-28	-9.89772e-11	-2.1614	4.75289e-06	-9.89772e-11	-2.09912
43046467	chr1:43046467:G:C	7.74431e-28	-9.89772e-11	-2.29854	3.65452e-06	-9.89772e-11	-2.36191
43046571	chr1:43046571:G:A	1.81769e-27	-9.89772e-11	-1.44534	7.92564e-06	-9.89772e-11	-1.58777
43046583	chr1:43046583:A:G	8.14633e-28	-9.89772e-11	-2.24793	6.72859e-06	-9.89772e-11	-1.75151
43046729	chr1:43046729:T:C	8.29248e-28	-9.89772e-11	-2.23014	6.94526e-06	-9.89772e-11	-1.71982
43046751	chr1:43046751:G:A	7.39823e-28	-9.89772e-11	-2.34425	3.61219e-06	-9.89772e-11	-2.37356
43046938	chr1:43046938:G:A	8.40367e-28	-9.89772e-11	-2.21682	7.11422e-06	-9.89772e-11	-1.69578
43047173	chr1:43047173:T:TA	8.13612e-28	-9.89772e-11	-2.24918	6.71029e-06	-9.89772e-11	-1.75424
43047282	chr1:43047282:C:T	1.02612e-27	-9.89772e-11	-2.01712	3.69755e-06	-9.89772e-11	-2.35021
43047320	chr1:43047320:A:G	8.012e-28	-9.89772e-11	-2.26455	6.48568e-06	-9.89772e-11	-1.78828
43047411	chr1:43047411:A:G	8.11352e-28	-9.89772e-11	-2.25196	6.67e-06	-9.89772e-11	-1.76026
43047546	chr1:43047546:A:G	8.4279e-28	-9.89772e-11	-2.21394	7.23612e-06	-9.89772e-11	-1.67879
43047688	chr1:43047688:G:A	8.32075e-28	-9.89772e-11	-2.22674	4.12675e-06	-9.89772e-11	-2.24039
43047889	chr1:43047889:T:C	8.85596e-28	-9.89772e-11	-2.1644	7.96917e-06	-9.89772e-11	-1.5823
43048276	chr1:43048276:G:A	8.35507e-28	-9.89772e-11	-2.22262	7.09773e-06	-9.89772e-11	-1.6981
43048420	chr1:43048420:C:T	8.35248e-28	-9.89772e-11	-2.22293	7.09705e-06	-9.89772e-11	-1.6982
43048525	chr1:43048525:A:G	4.19996e-28	-0.886073	-2.02434	2.89309e-06	-0.886058	-1.70949
43048605	chr1:43048605:C:G	5.66053e-28	-0.662376	-1.9496	3.42988e-06	-0.662098	-1.76325
43048955	chr1:43048955:C:A	7.97919e-28	-9.89772e-11	-2.26866	6.43804e-06	-9.89772e-11	-1.79565
43049904	chr1:43049904:G:T	8.48589e-28	-9.89772e-11	-2.20709	8.00307e-06	-9.89772e-11	-1.57805
43050403	chr1:43050403:A:T	6.14124e-28	-1.18854	-1.34192	2.94192e-06	-1.18848	-1.39033
43050770	chr1:43050770:A:G	8.99365e-28	-9.89772e-11	-2.14897	8.68214e-06	-9.89772e-11	-1.49661
43050784	chr1:43050784:A:G	9.25934e-28	-9.89772e-11	-2.11986	3.76479e-06	-9.89772e-11	-2.33219
43050938	chr1:43050938:C:T	9.49145e-28	-9.89772e-11	-2.0951	4.47622e-06	-9.89772e-11	-2.1591
43050960	chr1:43050960:A:T	7.27266e-28	-9.89772e-11	-2.36137	4.18525e-06	-9.89772e-11	-2.22631
43051115	chr1:43051115:G:A	8.30142e-28	-9.89772e-11	-2.22907	3.58314e-06	-9.89772e-11	-2.38164
43051415	chr1:43051415:A:T	1.33606e-27	-9.89772e-11	-1.75318	3.58257e-06	-9.89772e-11	-2.3818
43051625	chr1:43051625:T:C	8.38237e-28	-9.89772e-11	-2.21936	4.12726e-06	-9.89772e-11	-2.24026
43051862	chr1:43051862:T:A	1.08749e-26	-9.89772e-11	0.343549	7.55988e-05	-9.89772e-11	0.667564
43051873	chr1:43051873:T:A	2.39063e-27	-9.89772e-11	-1.17135	1.36107e-05	-9.89772e-11	-1.04702
43051882	chr1:43051882:G:A	7.46323e-28	-9.89772e-11	-2.3355	6.00813e-06	-9.89772e-11	-1.86476
43052468	chr1:43052468:A:G	1.18216e-27	-9.89772e-11	-1.87556	5.5418e-06	-9.89772e-11	-1.94556
43052473	chr1:43052473:A:G	9.661e-28	-9.89772e-11	-2.0774	4.60778e-06	-9.89772e-11	-2.13013
43052503	chr1:43052503:G:T	1.35615e-27	-9.89772e-11	-1.73825	6.10248e-06	-9.89772e-11	-1.84918
43052720	chr1:43052720:A:G	1.08919e-26	-9.89772e-11	0.345109	7.79249e-05	-9.89772e-11	0.697869
43052726	chr1:43052726:A:G	1.32383e-27	-9.89772e-11	-1.76238	3.94313e-06	-9.89772e-11	-2.2859
43053032	chr1:43053032:G:A	2.97365e-28	-1.37851	-1.8772	1.16609e-06	-1.37986	-2.12436
43053387	chr1:43053387:CCTTAT:C	9.90621e-28	-9.89772e-11	-2.05233	4.49265e-06	-9.89772e-11	-2.15543
43053624	chr1:43053624:T:C	1.28665e-27	-9.89772e-11	-1.79087	3.90364e-06	-9.89772e-11	-2.29597
43053630	chr1:43053630:C:A	3.58249e-26	3.28837	-1.75263	0.000149745	3.28914	-1.93808
43053637	chr1:43053637:G:A	1.15309e-27	-9.89772e-11	-1.90047	5.28191e-06	-9.89772e-11	-1.99359
43053695	chr1:43053695:T:C	6.02989e-27	1.57545	-1.82163	2.07897e-05	1.57625	-2.19967
43053808	chr1:43053808:G:A	7.60509e-28	-9.89772e-11	-2.31668	3.86322e-06	-9.89772e-11	-2.30638
43054421	chr1:43054421:G:A	9.89091e-28	-9.89772e-11	-2.05388	4.38027e-06	-9.89772e-11	-2.18077
43054705	chr1:43054705:C:T	1.39222e-27	0.154746	-1.86675	8.29338e-06	0.1554	-1.69782
43055643	chr1:43055643:G:C	2.14918e-27	-1.27782	-2.88865e-09	1.07988e-05	-1.27844	-2.88865e-09
43055720	chr1:43055720:C:T	9.60965e-27	-9.89772e-11	0.21986	6.71694e-05	-9.89772e-11	0.54934
43055792	chr1:43055792:C:T	7.37825e-28	-9.89772e-11	-2.34696	3.59962e-06	-9.89772e-11	-2.37705
43055869	chr1:43055869:C:T	8.70593e-28	-9.89772e-11	-2.18149	4.26494e-06	-9.89772e-11	-2.20745
43055956	chr1:43055956:C:T	7.32596e-28	-9.89772e-11	-2.35407	3.58957e-06	-9.89772e-11	-2.37984
43056251	chr1:43056251:C:T	7.5916e-28	-9.89772e-11	-2.31845	3.85164e-06	-9.89772e-11	-2.30938
43056942	chr1:43056942:C:G	2.25565e-27	-9.89772e-11	-1.22947	9.54205e-06	-9.89772e-11	-1.40217
43057334	chr1:43057334:C:T	1.82236e-27	-9.89772e-11	-1.44277	5.87704e-06	-9.89772e-11	-1.88682
43057405	chr1:43057405:C:T	1.13502e-27	-9.89772e-11	-1.91626	4.35412e-06	-9.89772e-11	-2.18675
43057798	chr1:43057798:G:C	4.06278e-28	-0.973396	-1.97023	2.46648e-06	-0.973901	-1.78118
43057827	chr1:43057827:A:C	3.96226e-27	1.71257	-2.37866	1.99742e-05	1.7182	-2.38163
43057878	chr1:43057878:A:G	2.07749e-28	-1.37679	-2.23754	9.43628e-07	-1.37578	-2.34012
43057989	chr1:43057989:T:C	8.56482e-27	-9.89772e-11	0.104755	7.58176e-06	-9.89772e-11	-1.63213
43058036	chr1:43058036:G:T	3.21607e-28	-1.50618	-1.67115	1.6363e-06	-1.50646	-1.65898
43058099	chr1:43058099:T:C	1.02733e-26	-9.89772e-11	0.286643	1.58373e-05	-9.89772e-11	-0.89551
43058159	chr1:43058159:A:T	2.49691e-28	-1.05833	-2.37211	1.45041e-06	-1.05839	-2.22764
43058214	chr1:43058214:A:G	1.27114e-27	-0.956278	-0.846717	1.26595e-05	-0.956341	-0.163127
43058278	chr1:43058278:G:A	4.72801e-28	-0.630359	-2.16163	1.99983e-06	-0.630389	-2.33442
43058398	chr1:43058398:A:G	7.55018e-28	-9.89772e-11	-2.32392	5.19791e-06	-9.89772e-11	-2.00962
43058596	chr1:43058596:C:T	4.22095e-27	-0.595575	-0.00727156	9.87812e-06	-0.596766	-0.770788
43058620	chr1:43058620:G:A	9.30121e-28	-9.89772e-11	-2.11535	5.27187e-06	-9.89772e-11	-1.99549
43058732	chr1:43058732:A:G	7.10995e-27	-9.89772e-11	-0.0814121	6.29418e-05	-9.89772e-11	0.484333
43058928	chr1:43058928:T:C	1.75154e-27	-1.50995	0.0275386	4.08666e-06	-1.50998	-0.740168
43059237	chr1:43059237:G:A	1.77596e-27	-1.46857	-2.88865e-09	8.92953e-06	-1.46851	-2.88865e-09
43060087	chr1:43060087:T:C	8.20589e-28	-9.89772e-11	-2.24064	4.62082e-06	-9.89772e-11	-2.1273
43060174	chr1:43060174:G:A	1.01008e-27	-9.89772e-11	-2.03288	5.77022e-06	-9.89772e-11	-1.90517
43060354	chr1:43060354:A:G	4.49244e-28	-0.88273	-1.96037	2.64658e-06	-0.883019	-1.80159
43060938	chr1:43060938:G:T	1.68628e-28	-1.47852	-2.34445	8.24392e-07	-1.47879	-2.37219
43060950	chr1:43060950:TC:T	3.24181e-27	-9.89772e-11	-0.866777	2.95282e-05	-9.89772e-11	-0.272531
43061408	chr1:43061408:T:C	7.14903e-28	-9.89772e-11	-2.37852	3.76183e-06	-9.89772e-11	-2.33297
43061510	chr1:43061510:C:A	1.37532e-27	-9.89772e-11	-1.72422	4.98824e-06	-9.89772e-11	-2.05079
43061592	chr1:43061592:T:A	5.42844e-27	-9.89772e-11	-0.351257	7.08664e-06	-9.89772e-11	-1.69967
43061735	chr1:43061735:A:G	1.9437e-27	-9.89772e-11	-1.37832	5.19127e-06	-9.89772e-11	-2.0109
43061784	chr1:43061784:T:C	1.22715e-27	-9.89772e-11	-1.83821	4.59386e-06	-9.89772e-11	-2.13316
43061786	chr1:43061786:T:C	1.71207e-27	-1.5052	-2.88865e-09	8.60928e-06	-1.50504	-2.88865e-09
43061970	chr1:43061970:G:A	1.68826e-28	-1.45063	-2.37117	9.09477e-07	-1.45024	-2.30252
43062079	chr1:43062079:A:T	3.6567e-27	-0.746346	-2.88865e-09	1.83591e-05	-0.747753	-2.88865e-09
43062291	chr1:43062291:C:G	9.14019e-28	-9.89772e-11	-2.13281	4.12829e-06	-9.89772e-11	-2.24001
43062298	chr1:43062298:C:T	9.16469e-28	-9.89772e-11	-2.13013	3.72236e-06	-9.89772e-11	-2.34352
43062429	chr1:43062429:G:A	1.95164e-26	-9.89772e-11	0.928346	2.35503e-05	-9.89772e-11	-0.498737
43062517	chr1:43062517:G:A	1.70154e-25	3.09379	-2.88865e-09	0.000866749	3.10687	-2.88865e-09
43062640	chr1:43062640:A:G	4.87662e-26	-9.89772e-11	1.84413	0.00012772	-9.89772e-11	1.19197
43063498	chr1:43063498:A:C	2.05722e-27	-9.89772e-11	-1.32155	1.22743e-05	-9.89772e-11	-1.15037
43063532	chr1:43063532:C:T	1.04611e-26	-1.51059	1.81535	9.87374e-06	-1.51058	0.142582
43063723	chr1:43063723:G:T	2.34787e-27	-9.89772e-11	-1.1894	1.41151e-05	-9.89772e-11	-1.01063
43063845	chr1:43063845:G:A	6.72076e-27	1.99972	-2.13743	3.56911e-05	2.00982	-2.0928
43064044	chr1:43064044:G:A	1.46178e-27	-9.89772e-11	-1.66325	4.36405e-06	-9.89772e-11	-2.18448
43064204	chr1:43064204:G:T	2.73273e-26	-1.51023	2.77521	1.71219e-05	-1.51025	0.692732
43064483	chr1:43064483:A:G	1.28733e-27	-9.89772e-11	-1.79034	4.69007e-06	-9.89772e-11	-2.11243
43064498	chr1:43064498:T:TG	1.25211e-27	-9.89772e-11	-1.81808	4.60562e-06	-9.89772e-11	-2.1306
43064709	chr1:43064709:G:A	9.15392e-28	-9.89772e-11	-2.13131	4.12861e-06	-9.89772e-11	-2.23994
43064813	chr1:43064813:C:T	2.12431e-27	-9.89772e-11	-1.28946	9.27505e-06	-9.89772e-11	-1.43055
43065321	chr1:43065321:G:A	2.83761e-28	-1.47461	-1.82792	1.00524e-06	-1.47419	-2.17846
43065383	chr1:43065383:C:T	9.94477e-28	-9.89772e-11	-2.04845	3.96327e-05	-9.89772e-11	0.0217785
43065684	chr1:43065684:T:C	1.65585e-28	-1.49873	-2.34244	8.38171e-07	-1.49858	-2.33583
43065768	chr1:43065768:A:C	1.52147e-26	-9.89772e-11	0.679351	1.5877e-05	-9.89772e-11	-0.893008
43065778	chr1:43065778:A:G	1.14491e-27	-9.89772e-11	-1.90758	4.64243e-06	-9.89772e-11	-2.12264
43065973	chr1:43065973:C:T	2.23401e-27	-1.23911	-2.88865e-09	1.12457e-05	-1.2379	-2.88865e-09
43066301	chr1:43066301:G:A	7.39525e-28	-9.89772e-11	-2.34466	3.5916e-06	-9.89772e-11	-2.37928
43067161	chr1:43067161:T:A	6.01279e-27	-9.89772e-11	-0.24902	9.7267e-06	-9.89772e-11	-1.383
43067332	chr1:43067332:A:G	1.8029e-27	-9.89772e-11	-1.45351	4.96461e-06	-9.89772e-11	-2.05554
43068253	chr1:43068253:A:C	9.48236e-28	-9.89772e-11	-2.09606	3.73275e-06	-9.89772e-11	-2.34073
43069342	chr1:43069342:G:A	6.43264e-27	-9.89772e-11	-0.181522	1.01169e-05	-9.89772e-11	-1.34367
43069526	chr1:43069526:G:A	1.91492e-27	-1.39323	-2.88865e-09	9.63611e-06	-1.39236	-2.88865e-09
43069899	chr1:43069899:G:C	1.40091e-27	-9.89772e-11	-1.70579	7.82294e-06	-9.89772e-11	-1.60082
43069968	chr1:43069968:C:T	1.71117e-27	-1.50573	-2.88865e-09	8.60407e-06	-1.50564	-2.88865e-09
43070390	chr1:43070390:C:T	1.34859e-27	-9.89772e-11	-1.74385	7.98123e-06	-9.89772e-11	-1.58078
43070686	chr1:43070686:TA:T	7.89371e-28	-9.89772e-11	-2.27943	4.38508e-06	-9.89772e-11	-2.17967
43070760	chr1:43070760:C:T	1.67562e-27	-9.89772e-11	-1.52672	4.39987e-06	-9.89772e-11	-2.1763
43070806	chr1:43070806:A:G	1.61727e-28	-1.51032	-2.35443	9.77113e-07	-1.51025	-2.17078
43071427	chr1:43071427:G:A	1.99193e-27	-1.35381	-2.88865e-09	1.00137e-05	-1.35392	-2.88865e-09
43071685	chr1:43071685:T:C	2.15439e-27	-9.89772e-11	-1.2754	4.55612e-06	-9.89772e-11	-2.14141
43071949	chr1:43071949:T:C	3.02224e-27	-0.93691	-2.88865e-09	1.51927e-05	-0.937061	-2.88865e-09
43072873	chr1:43072873:G:A	1.08432e-27	-9.89772e-11	-1.96195	4.14376e-06	-9.89772e-11	-2.23627
43072963	chr1:43072963:G:A	7.36103e-28	-9.89772e-11	-2.34929	3.69707e-06	-9.89772e-11	-2.35034
43073037	chr1:43073037:G:A	2.3311e-27	-9.89772e-11	-1.19657	8.4397e-06	-9.89772e-11	-1.52493
43073360	chr1:43073360:G:A	5.30378e-28	-0.553521	-2.12355	3.43602e-06	-0.555673	-1.86789
43073540	chr1:43073540:T:A	4.81972e-27	-9.89772e-11	-0.470192	1.56544e-05	-9.89772e-11	-0.907128
43073541	chr1:43073541:C:A	4.81972e-27	-9.89772e-11	-0.470192	1.56544e-05	-9.89772e-11	-0.907128
43073772	chr1:43073772:C:T	7.18951e-28	-1.34223	-1.03064	1.59083e-06	-1.34234	-1.85128
43074019	chr1:43074019:G:A	9.19855e-28	-1.33013	-0.796316	1.64964e-06	-1.33025	-1.82707
43074118	chr1:43074118:T:C	6.04089e-27	-9.89772e-11	-0.244357	1.39557e-05	-9.89772e-11	-1.02199
43074567	chr1:43074567:G:T	2.56088e-27	-9.89772e-11	-1.10256	2.24889e-05	-9.89772e-11	-0.544854
43074639	chr1:43074639:G:A	1.11832e-27	-9.89772e-11	-1.93108	3.66324e-06	-9.89772e-11	-2.35953
43074667	chr1:43074667:G:A	4.43817e-27	-9.89772e-11	-0.552666	7.85744e-06	-9.89772e-11	-1.59642
43074788	chr1:43074788:G:A	8.92393e-28	-9.89772e-11	-2.15676	3.65901e-06	-9.89772e-11	-2.36068
43074868	chr1:43074868:C:G	3.24535e-27	-0.865685	-2.88865e-09	1.63458e-05	-0.863903	-2.88865e-09
43075100	chr1:43075100:G:C	8.56212e-28	-9.89772e-11	-2.19815	3.90991e-06	-9.89772e-11	-2.29436
43075109	chr1:43075109:G:T	8.78e-28	-9.89772e-11	-2.17302	4.01693e-06	-9.89772e-11	-2.26736
43075231	chr1:43075231:G:A	5.78376e-27	-9.89772e-11	-0.287854	1.85894e-05	-9.89772e-11	-0.735285
43075416	chr1:43075416:C:T	1.13036e-27	-9.89772e-11	-1.92037	6.34626e-06	-9.89772e-11	-1.81001
43075420	chr1:43075420:C:T	2.04159e-27	-9.89772e-11	-1.32918	3.64191e-06	-9.89772e-11	-2.36537
43075436	chr1:43075436:C:G	5.27452e-27	-9.89772e-11	-0.38002	8.79392e-06	-9.89772e-11	-1.48382
43075574	chr1:43075574:C:A	1.31552e-27	-9.89772e-11	-1.76868	4.16226e-06	-9.89772e-11	-2.23182
43076519	chr1:43076519:C:T	9.35557e-28	-9.89772e-11	-2.10952	3.72334e-06	-9.89772e-11	-2.34325
43076606	chr1:43076606:T:C	1.57493e-27	-9.89772e-11	-1.58869	3.98732e-06	-9.89772e-11	-2.27476
43076618	chr1:43076618:CA:C	1.14205e-26	-9.89772e-11	0.392503	1.15356e-05	-9.89772e-11	-1.21244
43077070	chr1:43077070:T:C	9.83947e-28	-9.89772e-11	-2.05909	4.05709e-06	-9.89772e-11	-2.25741
43077079	chr1:43077079:G:A	2.00656e-27	-1.34649	-2.88865e-09	1.00983e-05	-1.34551	-2.88865e-09
43077107	chr1:43077107:C:T	6.02995e-27	-9.89772e-11	-0.24617	1.39348e-05	-9.89772e-11	-1.02349
43077159	chr1:43077159:T:C	9.0218e-28	-9.89772e-11	-2.14585	3.66853e-06	-9.89772e-11	-2.35809
43077171	chr1:43077171:A:G	1.06412e-27	-9.89772e-11	-1.98076	5.26374e-06	-9.89772e-11	-1.99704
43077541	chr1:43077541:G:A	7.4071e-28	-9.89772e-11	-2.34305	4.68318e-06	-9.89772e-11	-2.1139
43077738	chr1:43077738:T:A	1.07605e-27	-9.89772e-11	-1.96961	5.32193e-06	-9.89772e-11	-1.98604
43077872	chr1:43077872:G:C	2.25456e-27	-9.89772e-11	-1.22995	7.94883e-06	-9.89772e-11	-1.58485
43078100	chr1:43078100:A:G	8.98371e-28	-9.89772e-11	-2.15008	3.66961e-06	-9.89772e-11	-2.35779
43078194	chr1:43078194:A:T	7.50577e-28	-9.89772e-11	-2.32982	3.75527e-06	-9.89772e-11	-2.33472
43078317	chr1:43078317:C:G	1.44194e-27	-9.89772e-11	-1.67692	8.5841e-06	-9.89772e-11	-1.50797
43078463	chr1:43078463:T:C	9.71633e-28	-9.89772e-11	-2.07169	3.79568e-06	-9.89772e-11	-2.32401
43078712	chr1:43078712:G:A	1.6578e-28	-1.4789	-2.3611	8.2888e-07	-1.47821	-2.36734
43078862	chr1:43078862:T:C	2.22279e-28	-1.34141	-2.20532	1.01019e-06	-1.34097	-2.30677
43079005	chr1:43079005:C:T	8.54625e-27	0.102584	-2.88865e-09	4.31738e-05	0.107356	-2.88865e-09
43079013	chr1:43079013:C:T	2.4541e-28	-1.42803	-2.0197	8.8885e-07	-1.42692	-2.34878
43079140	chr1:43079140:C:T	1.72742e-28	-1.4367	-2.36216	8.61387e-07	-1.43562	-2.37147
43079900	chr1:43079900:G:T	2.08341e-28	-1.50743	-2.10406	8.68046e-07	-1.50751	-2.29188
43080153	chr1:43080153:G:C	1.66561e-28	-1.50799	-2.32731	8.58519e-07	-1.50806	-2.30236
43080159	chr1:43080159:C:T	1.80704e-27	-1.45122	-2.88865e-09	9.0887e-06	-1.45085	-2.88865e-09
43080242	chr1:43080242:C:T	7.30341e-28	-9.89772e-11	-2.35715	3.59437e-06	-9.89772e-11	-2.37851
43080449	chr1:43080449:CTT:C	1.2076e-27	-9.89772e-11	-1.85427	6.91408e-06	-9.89772e-11	-1.72432
43080721	chr1:43080721:C:T	3.19092e-27	-9.89772e-11	-0.882599	6.72599e-06	-9.89772e-11	-1.7519
43080880	chr1:43080880:A:G	2.58897e-28	-1.34008	-2.05416	9.88954e-07	-1.33967	-2.32932
43080962	chr1:43080962:T:G	7.1659e-28	-9.89772e-11	-2.37616	3.64018e-06	-9.89772e-11	-2.36584
43081149	chr1:43081149:T:G	8.63665e-28	-9.89772e-11	-2.18948	3.62625e-06	-9.89772e-11	-2.36968
43081199	chr1:43081199:G:A	2.35629e-28	-1.5054	-1.983	9.39945e-07	-1.50551	-2.2143
43081586	chr1:43081586:A:G	1.41932e-27	-9.89772e-11	-1.69273	4.54484e-06	-9.89772e-11	-2.14388
43081821	chr1:43081821:A:C	7.15319e-28	-9.89772e-11	-2.37793	3.62919e-06	-9.89772e-11	-2.36887
43082110	chr1:43082110:C:T	7.12582e-28	-9.89772e-11	-2.38177	3.58752e-06	-9.89772e-11	-2.38042
43082168	chr1:43082168:A:C	7.69132e-28	-9.89772e-11	-2.3054	3.59283e-06	-9.89772e-11	-2.37894
43082215	chr1:43082215:C:T	9.40461e-28	-9.89772e-11	-2.10429	4.03676e-06	-9.89772e-11	-2.26243
43082216	chr1:43082216:A:G	8.81015e-28	-9.89772e-11	-2.16959	3.64641e-06	-9.89772e-11	-2.36413
43082327	chr1:43082327:C:T	1.44262e-27	-9.89772e-11	-1.67645	6.55467e-06	-9.89772e-11	-1.7777
43082586	chr1:43082586:C:G	7.14422e-28	-9.89772e-11	-2.37919	3.62058e-06	-9.89772e-11	-2.37124
43082727	chr1:43082727:C:T	2.1211e-28	-1.36492	-2.22864	1.10918e-06	-1.36451	-2.18974
43082748	chr1:43082748:C:A	1.12151e-27	-9.89772e-11	-1.92823	4.46355e-06	-9.89772e-11	-2.16193
43082770	chr1:43082770:A:G	8.53333e-28	-9.89772e-11	-2.20151	3.62212e-06	-9.89772e-11	-2.37082
43082989	chr1:43082989:C:T	1.45212e-27	-9.89772e-11	-1.66988	8.6629e-06	-9.89772e-11	-1.49883
43083369	chr1:43083369:T:C	9.63853e-28	-9.89772e-11	-2.07972	3.77949e-06	-9.89772e-11	-2.32829
43083409	chr1:43083409:T:C	1.08281e-27	-9.89772e-11	-1.96335	5.35236e-06	-9.89772e-11	-1.98034
43083752	chr1:43083752:G:A	2.08827e-28	-1.38922	-2.21994	1.09282e-06	-1.38885	-2.18027
43083793	chr1:43083793:A:G	1.71002e-28	-1.49949	-2.3095	8.84323e-07	-1.49964	-2.28117
43084279	chr1:43084279:A:T	2.18865e-28	-1.34223	-2.21998	1.14623e-06	-1.34179	-2.1796
43084403	chr1:43084403:G:A	9.07325e-28	-9.89772e-11	-2.14016	3.74802e-06	-9.89772e-11	-2.33665
43084476	chr1:43084476:AG:A	2.14587e-28	-1.38368	-2.19826	1.12889e-06	-1.38331	-2.15334
43084494	chr1:43084494:T:A	2.34506e-26	1.11199	-2.88865e-09	0.000118924	1.12061	-2.88865e-09
43084588	chr1:43084588:C:T	1.01411e-27	-9.89772e-11	-2.0289	3.6306e-06	-9.89772e-11	-2.36848
43084865	chr1:43084865:A:G	7.35002e-28	-9.89772e-11	-2.35079	3.84385e-06	-9.89772e-11	-2.3114
43085214	chr1:43085214:C:T	1.07176e-27	-9.89772e-11	-1.97361	3.96579e-06	-9.89772e-11	-2.28017
43085623	chr1:43085623:G:A	8.02286e-28	-9.89772e-11	-2.2632	4.31709e-06	-9.89772e-11	-2.1953
43085751	chr1:43085751:A:T	8.62272e-28	-9.89772e-11	-2.19109	3.62903e-06	-9.89772e-11	-2.36891
43086026	chr1:43086026:T:A	1.02162e-27	-9.89772e-11	-2.02152	5.05555e-06	-9.89772e-11	-2.03739
43086063	chr1:43086063:A:C	1.23903e-27	-9.89772e-11	-1.82858	4.05451e-06	-9.89772e-11	-2.25805
43086118	chr1:43086118:C:T	8.31643e-28	-9.89772e-11	-2.22726	4.04072e-06	-9.89772e-11	-2.26146
43086214	chr1:43086214:C:T	2.9342e-28	-1.39793	-1.87112	1.22283e-06	-1.39758	-2.05913
43086236	chr1:43086236:C:A	9.44334e-28	-9.89772e-11	-2.10018	3.82303e-06	-9.89772e-11	-2.31683
43086440	chr1:43086440:C:T	2.02479e-27	-1.33744	-2.88865e-09	1.01865e-05	-1.33681	-2.88865e-09
43086536	chr1:43086536:G:A	1.71044e-27	-9.89772e-11	-1.50615	3.7671e-06	-9.89772e-11	-2.33157
43086629	chr1:43086629:C:T	1.73433e-28	-1.48336	-2.31151	8.95944e-07	-1.4836	-2.28416
43086646	chr1:43086646:T:C	9.51208e-28	-9.89772e-11	-2.09293	3.74582e-06	-9.89772e-11	-2.33724
43086651	chr1:43086651:G:A	2.33109e-28	-1.41935	-2.0798	9.64324e-07	-1.4198	-2.27441
43086876	chr1:43086876:A:G	1.25511e-27	-9.89772e-11	-1.81569	4.07854e-06	-9.89772e-11	-2.25214
43086891	chr1:43086891:C:T	1.70627e-27	-9.89772e-11	-1.5086	3.60304e-06	-9.89772e-11	-2.3761
43086974	chr1:43086974:C:T	2.09648e-27	-9.89772e-11	-1.30265	1.7538e-05	-9.89772e-11	-0.793509
43087269	chr1:43087269:C:T	1.71676e-27	-1.50247	-2.88865e-09	8.63099e-06	-1.50252	-2.88865e-09
43087443	chr1:43087443:G:A	7.91167e-28	-9.89772e-11	-2.27715	3.78545e-06	-9.89772e-11	-2.32671
43087455	chr1:43087455:C:T	1.72304e-28	-1.48294	-2.31847	8.89485e-07	-1.48317	-2.29182
43087520	chr1:43087520:C:T	9.78766e-28	-9.89772e-11	-2.06437	3.79074e-06	-9.89772e-11	-2.32532
43087666	chr1:43087666:C:T	2.05687e-27	-1.32172	-2.88865e-09	1.03507e-05	-1.32082	-2.88865e-09
43087811	chr1:43087811:G:A	1.6094e-28	-1.50844	-2.36119	8.14433e-07	-1.50858	-2.35456
43087864	chr1:43087864:C:G	1.99974e-27	-1.34989	-2.88865e-09	1.00647e-05	-1.34884	-2.88865e-09
43087954	chr1:43087954:C:G	1.0103e-27	-9.89772e-11	-2.03266	3.84671e-06	-9.89772e-11	-2.31066
43087993	chr1:43087993:C:T	7.72946e-28	-9.89772e-11	-2.30045	4.41665e-06	-9.89772e-11	-2.1725
43088268	chr1:43088268:A:G	5.12782e-28	-1.42459	-1.28622	9.13562e-07	-1.42465	-2.32363
43088335	chr1:43088335:C:T	8.1644e-28	-9.89772e-11	-2.24571	4.80866e-06	-9.89772e-11	-2.08746
43088405	chr1:43088405:T:TAA	1.65286e-27	-9.89772e-11	-1.5404	3.59509e-06	-9.89772e-11	-2.37831
43088445	chr1:43088445:C:T	3.92862e-28	-1.50346	-1.47374	8.90493e-07	-1.50345	-2.27041
43088447	chr1:43088447:TA:T	6.63743e-28	-1.0743	-1.37847	1.66094e-06	-1.07517	-2.07532
43088455	chr1:43088455:C:T	1.77799e-28	-1.4518	-2.31821	9.19581e-07	-1.45214	-2.28958
43088647	chr1:43088647:T:C	1.53663e-27	-9.89772e-11	-1.61331	3.58445e-06	-9.89772e-11	-2.38127
43088755	chr1:43088755:A:C	9.86187e-28	-9.89772e-11	-2.05682	3.8118e-06	-9.89772e-11	-2.31978
43088756	chr1:43088756:A:G	1.11049e-27	-9.89772e-11	-1.9381	3.82855e-06	-9.89772e-11	-2.31539
43088758	chr1:43088758:C:G	9.77083e-28	-9.89772e-11	-2.06609	3.79813e-06	-9.89772e-11	-2.32337
43088786	chr1:43088786:C:T	8.02641e-28	-9.89772e-11	-2.26276	4.75072e-06	-9.89772e-11	-2.09958
43088857	chr1:43088857:G:A	9.76392e-28	-9.89772e-11	-2.0668	3.78591e-06	-9.89772e-11	-2.32659
43088860	chr1:43088860:A:G	9.66159e-28	-9.89772e-11	-2.07733	3.76953e-06	-9.89772e-11	-2.33093
43088862	chr1:43088862:A:T	9.64758e-28	-9.89772e-11	-2.07879	3.7674e-06	-9.89772e-11	-2.33149
43088979	chr1:43088979:C:T	7.22812e-28	-9.89772e-11	-2.36751	6.94362e-06	-9.89772e-11	-1.72005
43088980	chr1:43088980:A:G	1.57921e-28	-1.51049	-2.37808	8.35493e-07	-1.51054	-2.32707
43089244	chr1:43089244:C:A	1.75784e-28	-1.40118	-2.38023	8.93161e-07	-1.3999	-2.37097
43089283	chr1:43089283:C:T	1.88452e-27	-1.40923	-2.88865e-09	9.48214e-06	-1.40847	-2.88865e-09
43089287	chr1:43089287:G:A	1.05888e-27	-9.89772e-11	-1.98569	3.92568e-06	-9.89772e-11	-2.29034
43089421	chr1:43089421:C:T	2.17835e-28	-1.29132	-2.2756	1.30664e-06	-1.28952	-2.1009
43089476	chr1:43089476:A:G	1.00401e-27	-9.89772e-11	-2.03891	3.82556e-06	-9.89772e-11	-2.31617
43089845	chr1:43089845:G:A	1.7336e-27	-1.49271	-2.88865e-09	8.71272e-06	-1.49309	-2.88865e-09
43090147	chr1:43090147:T:C	1.68711e-27	-9.89772e-11	-1.51989	4.364e-06	-9.89772e-11	-2.18449
43090638	chr1:43090638:C:T	9.2493e-28	-9.89772e-11	-2.12095	3.70025e-06	-9.89772e-11	-2.34948
43090696	chr1:43090696:C:T	1.46012e-27	-9.89772e-11	-1.66439	3.58253e-06	-9.89772e-11	-2.38181
43090745	chr1:43090745:T:G	7.34553e-28	-9.89772e-11	-2.3514	3.95639e-06	-9.89772e-11	-2.28255
43090837	chr1:43090837:A:G	8.84062e-28	-9.89772e-11	-2.16614	3.64658e-06	-9.89772e-11	-2.36409
43090994	chr1:43090994:A:G	2.48174e-28	-1.50587	-1.93066	8.97088e-07	-1.50571	-2.26076
43091148	chr1:43091148:A:G	2.16856e-28	-1.39298	-2.17845	9.37986e-07	-1.39343	-2.32846
43091349	chr1:43091349:C:A	8.21351e-28	-9.89772e-11	-2.23971	4.46181e-06	-9.89772e-11	-2.16232
43091497	chr1:43091497:A:G	2.10579e-28	-1.3306	-2.2702	1.25357e-06	-1.32897	-2.10291
43091897	chr1:43091897:G:A	9.59031e-28	-9.89772e-11	-2.08474	3.75651e-06	-9.89772e-11	-2.33439
43091983	chr1:43091983:C:T	2.11059e-28	-1.32405	-2.27448	1.25343e-06	-1.32238	-2.10961
43092027	chr1:43092027:A:G	8.18531e-28	-9.89772e-11	-2.24315	4.44117e-06	-9.89772e-11	-2.16696
43092380	chr1:43092380:A:G	5.44154e-28	-1.30996	-1.34147	2.41083e-06	-1.30822	-1.46968
43092563	chr1:43092563:G:A	9.20195e-27	0.176508	-2.88865e-09	4.67569e-05	0.187085	-2.88865e-09
43092634	chr1:43092634:G:A	2.04017e-28	-1.41517	-2.21729	8.97779e-07	-1.41557	-2.35013
43092964	chr1:43092964:G:A	6.0996e-28	-1.26142	-1.27585	1.52273e-06	-1.26098	-1.97639
43092975	chr1:43092975:A:C	1.0911e-27	-9.89772e-11	-1.95573	1.13802e-05	-9.89772e-11	-1.226
43092984	chr1:43092984:C:T	1.43379e-27	-9.89772e-11	-1.68259	8.53545e-06	-9.89772e-11	-1.51365
43093157	chr1:43093157:G:A	1.46369e-27	-9.89772e-11	-1.66195	3.98755e-06	-9.89772e-11	-2.2747
43093266	chr1:43093266:C:T	1.47841e-27	-9.89772e-11	-1.65194	4.00253e-06	-9.89772e-11	-2.27095
43093916	chr1:43093916:C:G	1.63074e-28	-1.50993	-2.34653	9.28136e-07	-1.50983	-2.22262
43093978	chr1:43093978:T:G	2.15132e-28	-1.26893	-2.31048	1.2704e-06	-1.26704	-2.1515
43094274	chr1:43094274:G:A	6.75185e-28	-1.27343	-1.16225	1.61725e-06	-1.273	-1.90416
43094471	chr1:43094471:T:G	1.88825e-27	-9.89772e-11	-1.40726	3.65909e-06	-9.89772e-11	-2.36066
43094671	chr1:43094671:C:T	7.67949e-28	-9.89772e-11	-2.30694	5.7893e-06	-9.89772e-11	-1.90187
43094744	chr1:43094744:G:C	9.24591e-28	-9.89772e-11	-2.12131	3.69987e-06	-9.89772e-11	-2.34958
43094831	chr1:43094831:A:AG	2.59043e-28	-1.38177	-2.0119	1.15528e-06	-1.38138	-2.13216
43094833	chr1:43094833:A:G	2.69311e-28	-1.39179	-1.96301	1.19077e-06	-1.39141	-2.09186
43094844	chr1:43094844:G:C	2.64058e-28	-1.40428	-1.97021	1.16901e-06	-1.40393	-2.09779
43095112	chr1:43095112:C:T	2.13473e-28	-1.30213	-2.28502	1.26286e-06	-1.30037	-2.12413
43095306	chr1:43095306:T:C	1.55301e-27	-9.89772e-11	-1.60271	4.08321e-06	-9.89772e-11	-2.25099
43095543	chr1:43095543:A:G	1.72574e-27	-1.49725	-2.88865e-09	8.67481e-06	-1.49745	-2.88865e-09
43095827	chr1:43095827:C:T	6.52623e-28	-1.27595	-1.19372	1.58527e-06	-1.27551	-1.92161
43095830	chr1:43095830:A:G	2.18736e-28	-1.29523	-2.26757	1.30438e-06	-1.29344	-2.09871
43096657	chr1:43096657:A:G	1.55856e-27	-9.89772e-11	-1.59915	4.08525e-06	-9.89772e-11	-2.25049
43096948	chr1:43096948:A:G	1.67169e-27	-9.89772e-11	-1.52907	4.20284e-06	-9.89772e-11	-2.22212
43096949	chr1:43096949:G:T	5.10418e-27	-0.412848	-2.88865e-09	2.56105e-05	-0.414873	-2.88865e-09
43097375	chr1:43097375:A:G	6.19216e-28	-1.3424	-1.17981	1.4886e-06	-1.34204	-1.91801
43097470	chr1:43097470:CA:C	1.97863e-28	-1.35881	-2.30428	1.15529e-06	-1.35731	-2.15622
43098257	chr1:43098257:A:G	7.13072e-28	-9.89772e-11	-2.38108	4.21746e-06	-9.89772e-11	-2.21864
43098394	chr1:43098394:A:G	1.25073e-27	-0.989735	-0.829444	4.05862e-06	-0.989104	-1.26793
43098606	chr1:43098606:T:A	5.52556e-27	-1.02372	0.6902	8.54035e-06	-1.02311	-0.489969
43098952	chr1:43098952:C:G	1.23743e-27	-9.89772e-11	-1.82987	4.10972e-06	-9.89772e-11	-2.24452
43099187	chr1:43099187:C:T	1.079e-27	-9.89772e-11	-1.96688	1.05628e-05	-9.89772e-11	-1.30054
43099396	chr1:43099396:T:C	1.39924e-27	-9.89772e-11	-1.70698	5.84225e-06	-9.89772e-11	-1.89276
43099796	chr1:43099796:A:C	1.04229e-27	-9.89772e-11	-2.00149	3.75375e-06	-9.89772e-11	-2.33512
43099821	chr1:43099821:G:T	1.35323e-27	-1.30324	-0.437172	4.93312e-06	-1.30386	-0.758049
43100579	chr1:43100579:G:C	2.44283e-27	-9.89772e-11	-1.14975	8.78361e-06	-9.89772e-11	-1.48499
43100685	chr1:43100685:AT:A	6.1767e-27	-9.89772e-11	-0.222124	1.03719e-05	-9.89772e-11	-1.31878
43100848	chr1:43100848:C:T	7.25869e-28	-9.89772e-11	-2.36329	4.04021e-06	-9.89772e-11	-2.26158
43101143	chr1:43101143:G:A	9.1876e-28	-9.89772e-11	-2.12764	7.83611e-06	-9.89772e-11	-1.59913
43101389	chr1:43101389:C:T	1.09486e-27	-9.89772e-11	-1.95228	3.87156e-06	-9.89772e-11	-2.30422
43101532	chr1:43101532:T:C	1.58559e-27	-9.89772e-11	-1.58195	1.23471e-05	-9.89772e-11	-1.14446
43101613	chr1:43101613:C:T	1.04446e-27	-9.89772e-11	-1.99941	4.60637e-06	-9.89772e-11	-2.13044
43101634	chr1:43101634:C:T	1.87282e-28	-1.39057	-2.32748	1.07834e-06	-1.39079	-2.19167
43101685	chr1:43101685:T:C	2.37983e-27	-9.89772e-11	-1.17588	8.59016e-06	-9.89772e-11	-1.50726
43101762	chr1:43101762:G:A	3.38382e-28	-0.921615	-2.20487	2.50866e-06	-0.922883	-1.81525
43102051	chr1:43102051:T:C	1.17982e-27	-9.89772e-11	-1.87755	5.04185e-06	-9.89772e-11	-2.0401
43102431	chr1:43102431:G:T	9.09363e-28	-9.89772e-11	-2.13792	3.62406e-06	-9.89772e-11	-2.37028
43102462	chr1:43102462:G:A	1.9377e-27	-1.4491	0.0676972	3.57397e-06	-1.44942	-0.934778
43102464	chr1:43102464:G:A	1.96373e-27	-1.4373	0.0692394	3.62058e-06	-1.43765	-0.933593
43102782	chr1:43102782:C:T	8.03416e-28	-1.46623	-0.795557	1.40613e-06	-1.46649	-1.85055
43102937	chr1:43102937:C:A	3.37138e-28	-0.915274	-2.2149	2.47844e-06	-0.916547	-1.8337
43103107	chr1:43103107:T:G	2.19152e-27	-9.89772e-11	-1.25831	1.86281e-05	-9.89772e-11	-0.733206
43103131	chr1:43103131:G:A	8.41867e-28	-9.89772e-11	-2.21504	3.86834e-06	-9.89772e-11	-2.30505
43103176	chr1:43103176:C:T	7.2224e-28	-9.89772e-11	-2.36831	4.17219e-06	-9.89772e-11	-2.22944
43103214	chr1:43103214:A:G	3.88002e-28	-1.35245	-1.6372	2.26507e-06	-1.35311	-1.48716
43103548	chr1:43103548:G:C	1.33259e-27	-1.27856	-0.477225	4.85204e-06	-1.27921	-0.799266
43103565	chr1:43103565:C:T	7.24175e-28	-9.89772e-11	-2.36563	4.06547e-06	-9.89772e-11	-2.25535
43103663	chr1:43103663:C:T	1.16486e-27	-9.89772e-11	-1.89031	4.16127e-06	-9.89772e-11	-2.23206
43104116	chr1:43104116:C:T	7.24785e-28	-9.89772e-11	-2.36479	4.0566e-06	-9.89772e-11	-2.25753
43104212	chr1:43104212:G:A	1.04446e-27	-9.89772e-11	-1.99941	4.60637e-06	-9.89772e-11	-2.13044
43104213	chr1:43104213:C:A	1.04707e-27	-9.89772e-11	-1.99691	4.61582e-06	-9.89772e-11	-2.12839
43104650	chr1:43104650:A:T	7.98368e-28	-9.89772e-11	-2.26809	3.64743e-06	-9.89772e-11	-2.36385
43104714	chr1:43104714:A:G	1.62005e-26	-9.89772e-11	0.742136	8.61127e-06	-9.89772e-11	-1.5048
43104872	chr1:43104872:T:C	2.25331e-26	-9.89772e-11	1.07208	1.03199e-05	-9.89772e-11	-1.3238
43104905	chr1:43104905:C:A	1.93138e-27	-1.38467	-2.88865e-09	9.71707e-06	-1.38399	-2.88865e-09
43105230	chr1:43105230:T:A	1.10609e-27	-9.89772e-11	-1.94207	4.79839e-06	-9.89772e-11	-2.0896
43105793	chr1:43105793:T:A	1.71487e-27	-1.50357	-2.88865e-09	8.61883e-06	-1.50393	-2.88865e-09
43105794	chr1:43105794:T:A	1.72552e-27	-1.49738	-2.88865e-09	8.67703e-06	-1.4972	-2.88865e-09
43106432	chr1:43106432:C:T	7.2229e-28	-9.89772e-11	-2.36824	4.10208e-06	-9.89772e-11	-2.24638
43106508	chr1:43106508:G:A	7.34849e-28	-9.89772e-11	-2.351	1.18152e-05	-9.89772e-11	-1.18849
43106567	chr1:43106567:G:A	1.73867e-27	-9.89772e-11	-1.48979	6.49944e-06	-9.89772e-11	-1.78616
43106569	chr1:43106569:G:A	1.70274e-27	-1.51067	-2.88865e-09	8.56089e-06	-1.51067	-2.88865e-09
43106600	chr1:43106600:C:T	9.85566e-28	-9.89772e-11	-2.05745	3.89717e-06	-9.89772e-11	-2.29763
43106603	chr1:43106603:A:G	2.3416e-27	-9.89772e-11	-1.19207	3.94699e-06	-9.89772e-11	-2.28492
43106719	chr1:43106719:A:C	3.55657e-26	-9.89772e-11	1.52847	8.92268e-05	-9.89772e-11	0.833304
43106748	chr1:43106748:T:C	2.28581e-27	-9.89772e-11	-1.21619	3.91878e-06	-9.89772e-11	-2.2921
43106892	chr1:43106892:T:C	8.74794e-28	-9.89772e-11	-2.17668	3.83083e-06	-9.89772e-11	-2.3148
43106901	chr1:43106901:C:T	1.17056e-27	-9.89772e-11	-1.88543	3.58332e-06	-9.89772e-11	-2.38159
43107015	chr1:43107015:T:A	2.26789e-28	-1.49885	-2.0278	9.0005e-07	-1.49889	-2.26429
43107050	chr1:43107050:G:A	1.01042e-27	-9.89772e-11	-2.03255	3.84201e-06	-9.89772e-11	-2.31188
43107223	chr1:43107223:T:C	7.17572e-28	-9.89772e-11	-2.37479	4.20592e-06	-9.89772e-11	-2.22138
43107645	chr1:43107645:C:T	1.65977e-28	-1.50766	-2.33115	9.06311e-07	-1.50778	-2.24847
43107826	chr1:43107826:G:A	6.18332e-28	-1.21901	-1.30463	3.57925e-06	-1.21908	-1.16364
43107960	chr1:43107960:G:A	8.87157e-28	-9.89772e-11	-2.16264	3.8622e-06	-9.89772e-11	-2.30664
43107968	chr1:43107968:A:G	1.6882e-28	-1.4539	-2.36793	9.38253e-07	-1.45336	-2.26826
43108523	chr1:43108523:A:G	1.30694e-27	-9.89772e-11	-1.77522	5.68944e-06	-9.89772e-11	-1.91927
43108708	chr1:43108708:G:A	1.21025e-27	-9.89772e-11	-1.85208	5.62686e-06	-9.89772e-11	-1.93033
43108895	chr1:43108895:C:T	7.7953e-28	-9.89772e-11	-2.29197	3.59028e-06	-9.89772e-11	-2.37965
43109124	chr1:43109124:C:T	1.32672e-27	-9.89772e-11	-1.7602	3.68999e-06	-9.89772e-11	-2.35225
43109487	chr1:43109487:T:C	2.22553e-27	-9.89772e-11	-1.24291	3.88615e-06	-9.89772e-11	-2.30046
43109721	chr1:43109721:G:A	8.16781e-28	-9.89772e-11	-2.24529	3.73178e-06	-9.89772e-11	-2.34099
43110094	chr1:43110094:A:G	1.20652e-27	-9.89772e-11	-1.85517	4.0661e-06	-9.89772e-11	-2.25519
43110198	chr1:43110198:A:G	8.33735e-28	-9.89772e-11	-2.22475	3.76646e-06	-9.89772e-11	-2.33174
43110532	chr1:43110532:C:T	4.37421e-27	-1.12233	0.555146	4.91412e-06	-1.12242	-0.943343
43110650	chr1:43110650:T:C	1.18451e-27	-9.89772e-11	-1.87358	3.61606e-06	-9.89772e-11	-2.37249
43110773	chr1:43110773:G:A	2.00445e-28	-1.48699	-2.16313	1.04585e-06	-1.48642	-2.12663
43110872	chr1:43110872:C:T	2.51022e-27	-9.89772e-11	-1.12254	8.87288e-06	-9.89772e-11	-1.47488
43111119	chr1:43111119:T:C	7.30442e-28	-9.89772e-11	-2.35701	3.97885e-06	-9.89772e-11	-2.27689
43111270	chr1:43111270:C:T	3.16565e-28	-0.952283	-2.24085	2.31008e-06	-0.953516	-1.86708
43111297	chr1:43111297:A:G	9.44538e-28	0.0768482	-2.17682	3.89784e-06	0.0757554	-2.37321
43111749	chr1:43111749:C:A	8.69919e-28	-9.89772e-11	-2.18226	3.65598e-06	-9.89772e-11	-2.36151
43111922	chr1:43111922:G:A	1.0189e-27	0.206821	-2.231	4.4104e-06	0.205682	-2.37959
43112013	chr1:43112013:A:G	1.8726e-27	0.95693	-2.37251	1.00048e-05	0.955531	-2.31034
43112691	chr1:43112691:T:C	1.14879e-27	-9.89772e-11	-1.9042	3.60322e-06	-9.89772e-11	-2.37605
43112697	chr1:43112697:C:T	7.24297e-28	-9.89772e-11	-2.36546	4.05827e-06	-9.89772e-11	-2.25712
43112758	chr1:43112758:CTG:C	1.62364e-28	-1.49938	-2.36144	8.0537e-07	-1.49965	-2.37468
43112898	chr1:43112898:G:A	1.97839e-27	-9.89772e-11	-1.36062	1.5885e-05	-9.89772e-11	-0.892503
43113076	chr1:43113076:A:G	1.97138e-27	-1.36418	-2.88865e-09	9.91587e-06	-1.36374	-2.88865e-09
43113332	chr1:43113332:C:A	8.43112e-28	-9.89772e-11	-2.21356	6.62345e-06	-9.89772e-11	-1.76726
43113468	chr1:43113468:G:A	5.37968e-27	-1.4688	1.10852	1.42304e-05	-1.46805	0.465549
43113839	chr1:43113839:G:A	1.11194e-27	-9.89772e-11	-1.9368	3.59268e-06	-9.89772e-11	-2.37898
43113911	chr1:43113911:G:A	2.16432e-28	-1.36346	-2.20992	1.35531e-06	-1.36291	-1.99094
43114063	chr1:43114063:A:T	2.32146e-27	-9.89772e-11	-1.20071	3.93894e-06	-9.89772e-11	-2.28697
43114109	chr1:43114109:C:A	1.36252e-27	-9.89772e-11	-1.73357	4.5232e-06	-9.89772e-11	-2.14866
43114228	chr1:43114228:C:T	2.12841e-27	-9.89772e-11	-1.28753	3.84848e-06	-9.89772e-11	-2.3102
43114242	chr1:43114242:A:T	7.33947e-28	-9.89772e-11	-2.35223	3.58253e-06	-9.89772e-11	-2.38181
43114394	chr1:43114394:T:C	1.17264e-27	-9.89772e-11	-1.88365	6.7925e-06	-9.89772e-11	-1.74206
43114575	chr1:43114575:G:A	7.3878e-28	-9.89772e-11	-2.34566	3.65483e-06	-9.89772e-11	-2.36183
43114590	chr1:43114590:G:A	1.26807e-27	-9.89772e-11	-1.80541	4.1579e-06	-9.89772e-11	-2.23287
43114945	chr1:43114945:T:A	1.65894e-27	-9.89772e-11	-1.53673	7.05902e-06	-9.89772e-11	-1.70357
43115474	chr1:43115474:G:C	1.0796e-27	-9.89772e-11	-1.96632	6.14755e-06	-9.89772e-11	-1.84182
43115543	chr1:43115543:T:C	1.26462e-27	-9.89772e-11	-1.80814	5.34164e-06	-9.89772e-11	-1.98234
43115609	chr1:43115609:G:A	9.443e-28	-9.89772e-11	-2.10022	3.98701e-06	-9.89772e-11	-2.27484
43115751	chr1:43115751:C:T	8.96255e-28	-9.89772e-11	-2.15244	3.6226e-06	-9.89772e-11	-2.37068
43117428	chr1:43117428:G:A	3.80132e-27	-9.89772e-11	-0.70756	7.63403e-06	-9.89772e-11	-1.62526
43118069	chr1:43118069:G:T	1.89086e-27	-1.40588	-2.88865e-09	9.50664e-06	-1.40589	-2.88865e-09
43118150	chr1:43118150:G:A	1.69237e-27	-9.89772e-11	-1.51678	7.36711e-06	-9.89772e-11	-1.66085
43118312	chr1:43118312:T:C	1.11799e-27	-9.89772e-11	-1.93138	3.59468e-06	-9.89772e-11	-2.37842
43118336	chr1:43118336:C:T	1.10325e-27	-9.89772e-11	-1.94465	4.02677e-06	-9.89772e-11	-2.26491
43118435	chr1:43118435:T:C	1.16289e-27	-9.89772e-11	-1.892	3.60775e-06	-9.89772e-11	-2.37479
43118675	chr1:43118675:G:A	9.47621e-28	-9.89772e-11	-2.09671	3.9316e-06	-9.89772e-11	-2.28883
43118703	chr1:43118703:G:T	1.72796e-27	-1.49597	-2.88865e-09	8.6892e-06	-1.4958	-2.88865e-09
43118760	chr1:43118760:C:T	8.78243e-28	0.0479405	-2.22068	3.76804e-06	0.0468696	-2.37819
43118873	chr1:43118873:G:A	1.80854e-28	-1.50993	-2.24305	8.14246e-07	-1.50985	-2.35352
43119052	chr1:43119052:G:A	1.09156e-27	-9.89772e-11	-1.9553	4.06083e-06	-9.89772e-11	-2.25649
43119179	chr1:43119179:T:C	8.92714e-28	-9.89772e-11	-2.1564	4.32085e-06	-9.89772e-11	-2.19442
43119350	chr1:43119350:T:A	7.35833e-28	-9.89772e-11	-2.34966	4.92093e-06	-9.89772e-11	-2.06438
43119541	chr1:43119541:C:G	1.36212e-27	-9.89772e-11	-1.73387	8.81614e-05	-9.89772e-11	0.821292
43119821	chr1:43119821:A:G	1.81944e-27	-1.44438	-2.88865e-09	9.15127e-06	-1.44398	-2.88865e-09
43119895	chr1:43119895:A:G	7.24252e-28	-9.89772e-11	-2.36552	3.60771e-06	-9.89772e-11	-2.3748
43119901	chr1:43119901:A:G	1.68208e-27	-1.29926	-0.223619	1.59557e-06	-1.30038	-1.89026
43120301	chr1:43120301:G:A	7.26704e-28	-9.89772e-11	-2.36214	3.99711e-06	-9.89772e-11	-2.27231
43120305	chr1:43120305:AG:A	1.8137e-27	-9.89772e-11	-1.44754	1.23103e-05	-9.89772e-11	-1.14744
43120331	chr1:43120331:C:T	1.87094e-28	-1.45702	-2.26203	1.19895e-06	-1.45644	-2.01999
43120467	chr1:43120467:T:G	8.60753e-28	-9.89772e-11	-2.19286	4.4987e-06	-9.89772e-11	-2.15409
43121134	chr1:43121134:A:G	1.15539e-27	-9.89772e-11	-1.89847	4.13916e-06	-9.89772e-11	-2.23738
43121226	chr1:43121226:C:A	1.22086e-27	-9.89772e-11	-1.84336	4.26981e-06	-9.89772e-11	-2.20631
43121700	chr1:43121700:G:C	1.10435e-27	-9.89772e-11	-1.94365	5.36125e-06	-9.89772e-11	-1.97868
43121924	chr1:43121924:G:T	1.0372e-27	-1.46674	-0.539639	1.20714e-06	-1.4667	-2.00292
43121959	chr1:43121959:C:A	2.8426e-28	-1.29026	-2.01051	9.88865e-07	-1.2883	-2.38077
43122015	chr1:43122015:C:T	7.3446e-28	-9.89772e-11	-2.35153	3.72024e-06	-9.89772e-11	-2.34409
43122018	chr1:43122018:C:T	1.1533e-27	-9.89772e-11	-1.90028	4.13507e-06	-9.89772e-11	-2.23837
43122054	chr1:43122054:A:G	1.19517e-27	-1.49591	-0.368713	1.1918e-06	-1.49543	-1.98698
43122178	chr1:43122178:A:G	7.3479e-28	-9.89772e-11	-2.35108	3.71348e-06	-9.89772e-11	-2.34591
43122186	chr1:43122186:A:G	1.59856e-27	-9.89772e-11	-1.57381	9.30893e-06	-9.89772e-11	-1.4269
43122366	chr1:43122366:G:A	1.91326e-28	-1.51064	-2.18605	8.21062e-07	-1.51068	-2.34436
43122404	chr1:43122404:G:A	3.24849e-27	-0.864717	-2.88865e-09	1.63223e-05	-0.865345	-2.88865e-09
43122558	chr1:43122558:A:C	1.83503e-27	-9.89772e-11	-1.43585	1.15508e-05	-9.89772e-11	-1.21112
43122575	chr1:43122575:G:A	9.0396e-28	-1.26985	-0.874028	2.13786e-06	-1.26796	-1.63011
43122789	chr1:43122789:G:A	1.59975e-27	-9.89772e-11	-1.57306	1.24102e-05	-9.89772e-11	-1.13936
43122811	chr1:43122811:C:G	1.73015e-27	-1.4947	-2.88865e-09	8.69567e-06	-1.49505	-2.88865e-09
43123071	chr1:43123071:A:G	1.19697e-27	-1.49255	-0.370565	1.19501e-06	-1.49202	-1.9877
43123227	chr1:43123227:C:T	3.69093e-28	-1.49266	-1.54695	1.44639e-06	-1.4926	-1.79621
43123457	chr1:43123457:C:T	1.00025e-27	-9.89772e-11	-2.04265	5.0334e-06	-9.89772e-11	-2.04178
43123677	chr1:43123677:A:G	1.21935e-27	-9.89772e-11	-1.84459	4.2631e-06	-9.89772e-11	-2.20788
43123814	chr1:43123814:A:G	5.58518e-28	-1.43076	-1.19462	8.62806e-07	-1.4296	-2.37584
43123852	chr1:43123852:T:G	1.2041e-27	-9.89772e-11	-1.85718	4.08553e-06	-9.89772e-11	-2.25043
43123903	chr1:43123903:T:C	1.17904e-27	-1.49797	-0.380242	1.1864e-06	-1.49752	-1.98944
43124126	chr1:43124126:A:T	3.24938e-28	-0.96498	-2.20205	1.97114e-06	-0.9631	-2.01616
43124541	chr1:43124541:A:G	1.12821e-27	-1.49542	-0.42686	1.16304e-06	-1.49493	-2.01191
43124615	chr1:43124615:C:T	1.19775e-27	-9.89772e-11	-1.86246	4.22024e-06	-9.89772e-11	-2.21799
43124939	chr1:43124939:A:G	1.74648e-28	-1.40665	-2.38124	9.09463e-07	-1.4051	-2.34768
43124954	chr1:43124954:G:A	1.24086e-27	-1.49685	-0.330255	1.21161e-06	-1.49639	-1.96954
43125237	chr1:43125237:G:A	1.19585e-27	-9.89772e-11	-1.86405	4.21649e-06	-9.89772e-11	-2.21887
43125447	chr1:43125447:T:C	1.24567e-27	-9.89772e-11	-1.82324	3.63314e-06	-9.89772e-11	-2.36778
43125799	chr1:43125799:C:T	7.16167e-28	-9.89772e-11	-2.37675	4.83023e-06	-9.89772e-11	-2.08298
43125983	chr1:43125983:G:A	1.78494e-28	-1.39796	-2.36815	8.92986e-07	-1.39634	-2.37472
43126028	chr1:43126028:A:T	7.32931e-28	0.0234587	-2.37707	3.67103e-06	0.0221633	-2.37957
43126246	chr1:43126246:G:C	2.07968e-28	-1.40606	-2.20721	1.76822e-06	-1.4062	-1.6817
43126356	chr1:43126356:T:C	2.1044e-28	-1.40624	-2.19522	1.81582e-06	-1.40638	-1.65496
43126605	chr1:43126605:T:C	1.60112e-28	-1.50342	-2.37137	8.08235e-07	-1.50367	-2.36711
43126696	chr1:43126696:A:G	2.09593e-28	-1.41236	-2.19314	1.81049e-06	-1.41249	-1.65179
43126931	chr1:43126931:C:T	7.31089e-28	-9.89772e-11	-2.35613	3.69317e-06	-9.89772e-11	-2.35139
43127127	chr1:43127127:A:T	1.14029e-27	-9.89772e-11	-1.91163	3.60358e-06	-9.89772e-11	-2.37595
43127141	chr1:43127141:T:G	1.34922e-27	-1.4895	-0.253882	1.27011e-06	-1.48893	-1.92984
43127241	chr1:43127241:T:TA	3.45643e-28	-1.41202	-1.69323	9.22458e-07	-1.41072	-2.32787
43127301	chr1:43127301:C:G	7.44425e-28	-9.89772e-11	-2.33805	3.70578e-06	-9.89772e-11	-2.34798
43127334	chr1:43127334:G:A	3.27638e-28	-1.43565	-1.72311	1.59337e-06	-1.43458	-1.75745
43127379	chr1:43127379:A:G	9.43673e-28	-1.39576	-0.705126	1.30035e-06	-1.39549	-1.99976
43127494	chr1:43127494:T:G	1.34341e-27	-1.49064	-0.257056	1.26027e-06	-1.49008	-1.93647
43127534	chr1:43127534:G:A	1.70338e-27	-1.51029	-2.88865e-09	8.56449e-06	-1.51025	-2.88865e-09
43127549	chr1:43127549:C:T	2.2651e-27	-9.89772e-11	-1.22529	1.70912e-05	-9.89772e-11	-0.819316
43127565	chr1:43127565:AG:A	1.93503e-27	-0.117231	-1.26555	3.3233e-06	-0.117585	-2.33933
43127566	chr1:43127566:G:A	1.82761e-27	-1.4399	-2.88865e-09	9.17822e-06	-1.44104	-2.88865e-09
43127571	chr1:43127571:AAG:A	3.40907e-27	-9.89772e-11	-0.816468	7.0888e-06	-9.89772e-11	-1.69936
43127800	chr1:43127800:TCTA:T	1.60036e-28	-1.49891	-2.37635	8.18202e-07	-1.49923	-2.35929
43127811	chr1:43127811:C:G	8.72422e-28	-9.89772e-11	-2.17939	3.58483e-06	-9.89772e-11	-2.38117
43127952	chr1:43127952:C:G	1.46673e-27	-9.89772e-11	-1.65987	4.49671e-06	-9.89772e-11	-2.15453
43128085	chr1:43128085:C:G	1.17058e-27	-9.89772e-11	-1.88541	4.16688e-06	-9.89772e-11	-2.23071
43128680	chr1:43128680:C:T	3.45554e-28	-1.4871	-1.61842	1.36933e-06	-1.48702	-1.85654
43129049	chr1:43129049:A:G	7.61775e-28	-9.89772e-11	-2.31501	5.90616e-06	-9.89772e-11	-1.88188
43129232	chr1:43129232:G:A	1.15914e-27	-9.89772e-11	-1.89523	4.02143e-06	-9.89772e-11	-2.26624
43129255	chr1:43129255:G:T	4.1087e-27	-9.89772e-11	-0.629801	7.74968e-06	-9.89772e-11	-1.61023
43129315	chr1:43129315:G:C	2.69719e-28	-1.40431	-1.94897	9.3194e-07	-1.40297	-2.3254
43129432	chr1:43129432:AG:A	2.00926e-28	-1.45783	-2.1899	1.78923e-06	-1.45792	-1.61817
43130022	chr1:43130022:T:C	1.66741e-28	-1.45393	-2.38029	8.61828e-07	-1.45282	-2.35375
43130527	chr1:43130527:C:T	1.12198e-27	-9.89772e-11	-1.92781	3.5895e-06	-9.89772e-11	-2.37987
43130713	chr1:43130713:G:A	1.1683e-27	-9.89772e-11	-1.88736	3.60511e-06	-9.89772e-11	-2.37552
43131343	chr1:43131343:G:A	3.85085e-28	-1.40499	-1.59221	9.33762e-07	-1.40628	-2.32014
43131519	chr1:43131519:A:T	2.99598e-28	-1.27383	-1.97439	1.05838e-06	-1.27178	-2.32935
43131558	chr1:43131558:C:T	3.25204e-28	-1.26894	-1.89727	3.91615e-06	-1.26915	-1.02362
43131721	chr1:43131721:G:A	7.16805e-28	-0.116574	-2.25928	1.09609e-05	-0.11754	-1.14601
43131763	chr1:43131763:G:A	1.72814e-27	-9.89772e-11	-1.49586	1.33751e-05	-9.89772e-11	-1.06448
43132021	chr1:43132021:T:A	7.42915e-28	-0.0664604	-2.27362	1.10003e-05	-0.0674427	-1.19251
43132433	chr1:43132433:C:T	1.73374e-27	-9.89772e-11	-1.49263	1.34366e-05	-9.89772e-11	-1.05989
43132458	chr1:43132458:C:T	2.97485e-28	-1.27657	-1.97873	1.05362e-06	-1.27453	-2.33112
43132487	chr1:43132487:C:T	1.57397e-28	-1.5102	-2.3817	8.35716e-07	-1.51027	-2.32708
43132959	chr1:43132959:C:T	5.08283e-28	-0.354572	-2.36505	2.52488e-06	-0.351359	-2.38032
43132972	chr1:43132972:G:A	7.15319e-28	-9.89772e-11	-2.37793	7.05306e-06	-9.89772e-11	-1.70442
43133078	chr1:43133078:G:A	2.00117e-27	-1.34917	-2.88865e-09	1.00694e-05	-1.34837	-2.88865e-09
43133132	chr1:43133132:T:G	1.80553e-27	-1.45205	-2.88865e-09	9.07468e-06	-1.45239	-2.88865e-09
43133333	chr1:43133333:T:A	7.8321e-28	-0.0229145	-2.26435	1.18419e-05	-0.0239081	-1.16232
43133463	chr1:43133463:A:G	7.7858e-28	-0.0261025	-2.26709	1.16973e-05	-0.0270953	-1.17142
43133754	chr1:43133754:A:G	2.81284e-27	-9.89772e-11	-1.00871	2.11695e-05	-9.89772e-11	-0.605315
43133755	chr1:43133755:G:C	1.72471e-28	-1.47887	-2.32156	1.39662e-06	-1.4796	-1.84422
43133790	chr1:43133790:T:C	2.69814e-28	-1.3976	-1.95533	9.46882e-07	-1.3962	-2.31626
43133869	chr1:43133869:A:G	1.75224e-28	-1.47561	-2.30899	1.3553e-06	-1.47638	-1.87747
43134507	chr1:43134507:T:A	4.77589e-28	-0.825402	-1.95651	3.00051e-06	-0.823305	-1.73579
43134645	chr1:43134645:A:C	7.83809e-28	-0.0213761	-2.26512	1.18306e-05	-0.0223702	-1.16482
43134699	chr1:43134699:G:A	7.51857e-28	-9.89772e-11	-2.32812	3.78026e-06	-9.89772e-11	-2.32809
43135008	chr1:43135008:A:C	1.77562e-28	-1.39272	-2.37862	9.10878e-07	-1.39108	-2.36015
43135245	chr1:43135245:G:A	1.28872e-27	-9.89772e-11	-1.78925	3.65952e-06	-9.89772e-11	-2.36054
43135260	chr1:43135260:T:C	1.59791e-28	-1.50348	-2.37331	1.64282e-06	-1.50376	-1.6577
43135774	chr1:43135774:C:A	6.26878e-28	-0.389314	-2.1206	3.9292e-06	-0.390177	-1.89926
43135820	chr1:43135820:G:A	3.05648e-28	-1.50941	-1.71881	1.23689e-06	-1.5094	-1.93588
43135961	chr1:43135961:G:A	1.25439e-27	-9.89772e-11	-1.81626	3.63843e-06	-9.89772e-11	-2.36632
43136105	chr1:43136105:T:C	3.8098e-28	-1.34126	-1.66665	5.39954e-06	-1.34144	-0.630127
43136110	chr1:43136110:G:A	6.25062e-28	-0.38864	-2.12417	3.91276e-06	-0.389504	-1.90413
43136264	chr1:43136264:C:T	1.60886e-28	-1.50729	-2.36268	8.01599e-07	-1.50747	-2.37156
43136650	chr1:43136650:T:C	2.66447e-28	-1.27512	-2.09037	4.68639e-06	-1.2755	-0.837715
43136743	chr1:43136743:G:A	1.59147e-28	-1.5062	-2.37463	1.65927e-06	-1.50642	-1.64508
43136817	chr1:43136817:C:T	6.24214e-28	-0.388421	-2.12575	3.90522e-06	-0.389285	-1.90628
43136828	chr1:43136828:C:T	3.01209e-28	-1.50846	-1.7344	1.22305e-06	-1.50844	-1.94809
43137198	chr1:43137198:G:A	1.22236e-27	-1.3025	-0.539622	4.57527e-06	-1.3003	-0.836916
43137351	chr1:43137351:T:C	6.53458e-28	-0.339702	-2.12868	4.08376e-06	-0.340581	-1.91028
43137354	chr1:43137354:C:T	2.14471e-28	-1.43126	-2.15123	9.95084e-07	-1.43036	-2.23244
43137364	chr1:43137364:C:T	2.16026e-28	-1.42337	-2.1519	1.00321e-06	-1.42243	-2.23224
43137391	chr1:43137391:C:T	1.85492e-28	-1.3615	-2.36615	9.24499e-07	-1.35965	-2.37673
43137465	chr1:43137465:C:A	1.74934e-28	-1.49656	-2.2897	3.32292e-06	-1.49693	-0.960098
43138020	chr1:43138020:G:A	1.19533e-27	-9.89772e-11	-1.86449	3.62498e-06	-9.89772e-11	-2.37003
43138044	chr1:43138044:G:C	1.16812e-27	-9.89772e-11	-1.88751	3.61336e-06	-9.89772e-11	-2.37324
43138259	chr1:43138259:C:T	6.90361e-28	-0.288303	-2.12514	4.31667e-06	-0.289223	-1.90617
43138327	chr1:43138327:A:T	1.47059e-27	-9.89772e-11	-1.65724	8.46943e-06	-9.89772e-11	-1.52141
43138683	chr1:43138683:T:C	8.33032e-28	-1.34285	-0.882742	1.65142e-06	-1.3425	-1.81374
43138781	chr1:43138781:G:A	2.66893e-28	-1.2905	-2.07331	4.7941e-06	-1.29087	-0.79962
43138832	chr1:43138832:C:T	1.47059e-27	-9.89772e-11	-1.65724	8.46943e-06	-9.89772e-11	-1.52141
43138891	chr1:43138891:A:C	3.80581e-28	-1.41725	-1.59171	1.13627e-06	-1.41596	-2.11417
43138954	chr1:43138954:CTT:C	5.58498e-27	-9.89772e-11	-0.322828	4.21957e-05	-9.89772e-11	0.084442
43139386	chr1:43139386:C:T	4.54805e-28	-0.87623	-1.95456	2.85806e-06	-0.874208	-1.73353
43139451	chr1:43139451:G:A	1.30484e-27	-9.89772e-11	-1.77682	0.000100245	-9.89772e-11	0.949737
43139548	chr1:43139548:T:G	1.37667e-27	-9.89772e-11	-1.72324	3.71113e-06	-9.89772e-11	-2.34654
43139694	chr1:43139694:C:T	2.18849e-28	-1.43479	-2.12749	9.76294e-07	-1.43391	-2.24795
43140015	chr1:43140015:A:G	7.16114e-28	-9.89772e-11	-2.37682	1.05625e-05	-9.89772e-11	-1.30057
43140121	chr1:43140121:C:T	6.27527e-28	-0.368775	-2.1401	3.90584e-06	-0.369648	-1.92576
43140547	chr1:43140547:C:A	9.08869e-27	-9.89772e-11	0.164123	1.29989e-05	-9.89772e-11	-1.09301
43140861	chr1:43140861:C:T	7.29214e-28	-9.89772e-11	-2.3587	5.56309e-06	-9.89772e-11	-1.94172
43140894	chr1:43140894:G:A	6.80338e-28	-0.268046	-2.16003	4.19955e-06	-0.268958	-1.95394
43140909	chr1:43140909:G:A	3.07081e-27	-9.89772e-11	-0.920968	2.39574e-05	-9.89772e-11	-0.481599
43141060	chr1:43141060:G:T	2.575e-28	-1.50899	-1.89065	1.09746e-06	-1.50897	-2.05591
43141378	chr1:43141378:G:A	1.07013e-27	-0.374605	-1.60052	5.30613e-06	-0.375533	-1.61348
43141577	chr1:43141577:TATC:T	1.30091e-27	-9.89772e-11	-1.77985	4.67073e-06	-9.89772e-11	-2.11656
43141741	chr1:43141741:G:A	7.13763e-28	-9.89772e-11	-2.38011	1.45362e-05	-9.89772e-11	-0.981235
43141831	chr1:43141831:C:T	8.57568e-28	-9.89772e-11	-2.19656	3.61638e-06	-9.89772e-11	-2.3724
43141932	chr1:43141932:A:G	1.92382e-27	-1.48479	0.0961996	3.13805e-06	-1.48473	-1.02955
43142099	chr1:43142099:G:T	1.70406e-27	-1.50989	-2.88865e-09	8.56727e-06	-1.50993	-2.88865e-09
43142407	chr1:43142407:C:A	6.3285e-28	-1.41792	-1.08251	2.3117e-06	-1.41808	-1.40182
43142674	chr1:43142674:C:G	1.84492e-27	-1.4981	0.0676355	3.03807e-06	-1.49806	-1.04859
43142701	chr1:43142701:C:T	6.00477e-28	-1.42545	-1.12749	2.20606e-06	-1.4256	-1.44107
43142751	chr1:43142751:C:T	6.04521e-28	-0.653255	-1.89297	3.74596e-06	-0.650923	-1.68628
43142818	chr1:43142818:T:C	1.92891e-28	-1.44792	-2.24062	8.45767e-07	-1.44809	-2.3773
43143046	chr1:43143046:T:C	1.97051e-28	-1.37908	-2.28812	9.21693e-07	-1.37734	-2.36208
43143512	chr1:43143512:T:TGGTG	7.4906e-28	-9.89772e-11	-2.33184	3.79201e-06	-9.89772e-11	-2.32498
43143575	chr1:43143575:G:C	7.8693e-28	-9.89772e-11	-2.28252	4.22662e-06	-9.89772e-11	-2.21647
43143942	chr1:43143942:A:C	3.06792e-28	-1.5106	-1.71389	1.06123e-06	-1.51061	-2.08784
43144033	chr1:43144033:C:T	1.94117e-26	0.922969	-2.88865e-09	9.88957e-05	0.936189	-2.88865e-09
43144270	chr1:43144270:G:A	2.20325e-28	-1.50922	-2.04634	9.59584e-07	-1.50923	-2.1899
43144339	chr1:43144339:C:T	9.6484e-28	-9.89772e-11	-2.0787	3.75095e-06	-9.89772e-11	-2.33587
43144372	chr1:43144372:T:C	1.06525e-26	-9.89772e-11	0.322891	1.5259e-05	-9.89772e-11	-0.932707
43144492	chr1:43144492:T:G	1.6567e-28	-1.50615	-2.33452	7.95627e-07	-1.50635	-2.38015
43144811	chr1:43144811:C:T	9.59126e-28	-9.89772e-11	-2.08464	3.74871e-06	-9.89772e-11	-2.33647
43144910	chr1:43144910:G:C	3.03596e-28	-1.08922	-2.14574	1.35712e-06	-1.08996	-2.26256
43145334	chr1:43145334:G:A	1.6213e-28	-1.50528	-2.35698	8.02157e-07	-1.5055	-2.37282
43145543	chr1:43145543:T:C	9.01522e-28	-9.89772e-11	-2.14658	4.53166e-06	-9.89772e-11	-2.14679
43145559	chr1:43145559:G:T	2.31039e-28	-1.50799	-2.00009	1.51837e-06	-1.50801	-1.73223
43145727	chr1:43145727:T:C	2.60895e-28	-1.14406	-2.24248	1.19715e-06	-1.14474	-2.33319
43145816	chr1:43145816:C:T	1.82683e-28	-1.44139	-2.30153	1.13262e-06	-1.4415	-2.09184
43145856	chr1:43145856:A:G	1.11501e-27	-9.89772e-11	-1.93405	5.7049e-06	-9.89772e-11	-1.91655
43146192	chr1:43146192:G:A	1.35048e-26	-1.3458	1.90594	3.81331e-05	-1.34383	1.32703
43146346	chr1:43146346:T:G	1.66416e-28	-1.45732	-2.37885	9.94355e-07	-1.45742	-2.20612
43146731	chr1:43146731:G:T	7.24959e-28	-9.89772e-11	-2.36455	7.42501e-06	-9.89772e-11	-1.65302
43146889	chr1:43146889:A:G	1.8502e-28	-1.44018	-2.29002	1.15997e-06	-1.4403	-2.06919
43147204	chr1:43147204:A:G	9.04786e-28	-9.89772e-11	-2.14296	4.54795e-06	-9.89772e-11	-2.1432
43147248	chr1:43147248:T:C	1.71865e-28	-1.50829	-2.29566	9.55603e-07	-1.50832	-2.19497
43147696	chr1:43147696:G:T	1.78669e-27	-9.89772e-11	-1.46255	1.04228e-05	-9.89772e-11	-1.31388
43147700	chr1:43147700:G:T	1.78669e-27	-9.89772e-11	-1.46255	1.04228e-05	-9.89772e-11	-1.31388
43147703	chr1:43147703:G:A	1.09572e-27	-9.89772e-11	-1.9515	3.99823e-06	-9.89772e-11	-2.27203
43147739	chr1:43147739:G:T	1.12302e-27	-9.89772e-11	-1.92689	4.04887e-06	-9.89772e-11	-2.25944
43147776	chr1:43147776:C:A	8.99476e-28	-9.89772e-11	-2.14885	4.52127e-06	-9.89772e-11	-2.14908
43147821	chr1:43147821:C:T	9.01522e-28	-9.89772e-11	-2.14658	4.53166e-06	-9.89772e-11	-2.14679
43147865	chr1:43147865:G:A	1.06993e-27	-9.89772e-11	-1.97532	3.94907e-06	-9.89772e-11	-2.2844
43147909	chr1:43147909:CTG:C	1.77344e-27	-9.89772e-11	-1.46999	1.03474e-05	-9.89772e-11	-1.32114
43148188	chr1:43148188:T:C	1.5485e-26	-1.3309	2.02786	4.42678e-05	-1.32884	1.46122
43148288	chr1:43148288:C:T	1.50373e-27	-9.89772e-11	-1.63496	3.82408e-06	-9.89772e-11	-2.31656
43148711	chr1:43148711:C:T	2.72877e-28	-0.984805	-2.35684	1.43775e-06	-0.982969	-2.31183
43148784	chr1:43148784:T:C	1.79053e-28	-1.44845	-2.31453	1.09957e-06	-1.44856	-2.1144
43148799	chr1:43148799:G:A	7.12577e-28	-9.89772e-11	-2.38178	3.98358e-06	-9.89772e-11	-2.2757
43148849	chr1:43148849:G:A	2.56755e-28	-1.17048	-2.23206	1.1697e-06	-1.17114	-2.32999
43149229	chr1:43149229:G:A	1.78495e-28	-1.44177	-2.32433	1.08507e-06	-1.44189	-2.13434
43149502	chr1:43149502:T:C	1.75381e-28	-1.43524	-2.34846	1.035e-06	-1.43537	-2.18811
43149860	chr1:43149860:G:A	1.09337e-27	-9.89772e-11	-1.95365	3.99384e-06	-9.89772e-11	-2.27312
43149997	chr1:43149997:G:A	6.54594e-28	-0.443336	-2.02331	2.3032e-06	-0.442339	-2.38124
43150116	chr1:43150116:G:A	1.24015e-27	-9.89772e-11	-1.82767	8.21424e-06	-9.89772e-11	-1.55201
43150195	chr1:43150195:G:A	2.75716e-27	-1.02871	-2.88865e-09	1.38779e-05	-1.02758	-2.88865e-09
43150456	chr1:43150456:T:C	1.42718e-27	-9.89772e-11	-1.6872	9.36065e-06	-9.89772e-11	-1.42136
43150666	chr1:43150666:G:C	7.36406e-28	-0.310957	-2.03792	2.63433e-06	-0.309893	-2.37936
43150721	chr1:43150721:T:A	1.11599e-27	-9.89772e-11	-1.93316	4.01506e-06	-9.89772e-11	-2.26783
43150755	chr1:43150755:T:G	8.17001e-28	-9.89772e-11	-2.24502	4.92913e-06	-9.89772e-11	-2.06272
43150798	chr1:43150798:T:C	1.11633e-27	-9.89772e-11	-1.93286	4.0156e-06	-9.89772e-11	-2.26769
43150975	chr1:43150975:C:T	1.18728e-27	-1.25641	-0.614834	4.30827e-06	-1.25398	-0.943362
43151021	chr1:43151021:T:A	1.73875e-27	-1.48974	-2.88865e-09	8.74408e-06	-1.4895	-2.88865e-09
43151046	chr1:43151046:A:G	1.11803e-27	-9.89772e-11	-1.93134	4.01765e-06	-9.89772e-11	-2.26718
43151082	chr1:43151082:C:T	5.88114e-28	-0.640613	-1.93313	2.0603e-06	-0.640361	-2.29466
43151543	chr1:43151543:G:A	1.45875e-27	-9.89772e-11	-1.66533	3.79409e-06	-9.89772e-11	-2.32443
43151637	chr1:43151637:G:C	1.40942e-27	-9.89772e-11	-1.69973	3.75848e-06	-9.89772e-11	-2.33386
43151651	chr1:43151651:G:A	7.97833e-28	-9.89772e-11	-2.26876	3.63409e-06	-9.89772e-11	-2.36752
43151713	chr1:43151713:C:T	1.22607e-27	-9.89772e-11	-1.83909	8.10053e-06	-9.89772e-11	-1.56595
43151800	chr1:43151800:C:T	9.39622e-28	-9.89772e-11	-2.10519	3.72428e-06	-9.89772e-11	-2.343
43151973	chr1:43151973:C:T	1.71613e-28	-1.49901	-2.30641	8.00672e-07	-1.49933	-2.38085
43151986	chr1:43151986:G:T	5.77289e-28	-0.620139	-1.97218	2.07012e-06	-0.619883	-2.31039
43152023	chr1:43152023:C:A	7.12921e-28	-9.89772e-11	-2.38129	5.53267e-06	-9.89772e-11	-1.94721
43152619	chr1:43152619:C:T	1.14989e-27	-9.89772e-11	-1.90324	4.07824e-06	-9.89772e-11	-2.25221
43152739	chr1:43152739:A:G	2.8146e-28	-1.2449	-2.06577	1.33929e-06	-1.24549	-2.12025
43152925	chr1:43152925:G:A	1.68519e-28	-1.5049	-2.31871	7.95334e-07	-1.50513	-2.38174
43153055	chr1:43153055:A:G	2.29622e-27	-0.743086	-0.46856	2.2696e-06	-0.742791	-2.09548
43153563	chr1:43153563:C:T	2.6531e-28	-1.18628	-2.18349	1.18682e-06	-1.18691	-2.29968
43153853	chr1:43153853:CA:C	2.33551e-27	-9.89772e-11	-1.19468	5.24324e-06	-9.89772e-11	-2.00094
43153939	chr1:43153939:A:AT	8.3983e-28	-9.89772e-11	-2.21746	4.72298e-06	-9.89772e-11	-2.10544
43154070	chr1:43154070:A:G	1.83381e-27	-1.43651	-2.88865e-09	9.22204e-06	-1.43628	-2.88865e-09
43154548	chr1:43154548:C:T	3.80015e-28	-1.46725	-1.5432	1.52231e-06	-1.46717	-1.77047
43154885	chr1:43154885:AT:A	3.06118e-28	-0.855428	-2.37126	1.58255e-06	-0.854977	-2.34386
43154979	chr1:43154979:G:A	5.29518e-28	-1.01591	-1.66278	1.60564e-06	-1.01565	-2.1687
43154992	chr1:43154992:G:T	3.63612e-27	-9.89772e-11	-0.751992	1.21311e-05	-9.89772e-11	-1.1621
43155021	chr1:43155021:A:G	5.54049e-28	-0.972962	-1.66045	1.67642e-06	-0.97269	-2.16853
43155039	chr1:43155039:C:T	9.6728e-28	-9.89772e-11	-2.07618	4.73213e-06	-9.89772e-11	-2.1035
43155041	chr1:43155041:G:C	6.31755e-27	-1.11686	0.91728	3.26608e-06	-1.11661	-1.35768
43155573	chr1:43155573:T:C	3.56219e-28	-1.48454	-1.59058	1.43694e-06	-1.48448	-1.81088
43155861	chr1:43155861:G:A	7.50812e-28	-9.89772e-11	-2.32951	3.7607e-06	-9.89772e-11	-2.33327
43155874	chr1:43155874:G:A	1.3227e-27	-9.89772e-11	-1.76323	3.70454e-06	-9.89772e-11	-2.34832
43155962	chr1:43155962:C:T	1.69386e-27	-9.89772e-11	-1.5159	3.9555e-06	-9.89772e-11	-2.28277
43156062	chr1:43156062:G:T	3.63661e-27	-9.89772e-11	-0.751855	1.21315e-05	-9.89772e-11	-1.16207
43156302	chr1:43156302:C:T	8.51456e-27	-9.89772e-11	0.0988702	7.72617e-06	-9.89772e-11	-1.61326
43156410	chr1:43156410:C:T	2.32432e-27	-9.89772e-11	-1.19948	1.54731e-05	-9.89772e-11	-0.918772
43156691	chr1:43156691:A:G	7.19386e-28	-0.499594	-1.87267	3.35828e-06	-0.500461	-1.94599
43156889	chr1:43156889:T:C	2.38019e-27	-1.39717	0.221439	2.87835e-06	-1.39596	-1.2047
43156948	chr1:43156948:CT:C	3.68006e-28	-1.47718	-1.56538	1.4701e-06	-1.47711	-1.79544
43156951	chr1:43156951:G:C	3.66515e-28	-1.48124	-1.56538	1.46414e-06	-1.48117	-1.79544
43157046	chr1:43157046:C:A	7.4988e-28	-9.89772e-11	-2.33075	6.52519e-06	-9.89772e-11	-1.78221
43157209	chr1:43157209:C:G	2.49454e-28	-1.42083	-2.01056	8.65975e-07	-1.41999	-2.38179
43157307	chr1:43157307:C:T	3.4933e-28	-1.49548	-1.59916	8.78419e-07	-1.49548	-2.29203
43157440	chr1:43157440:A:G	4.56985e-28	-1.42709	-1.39892	1.12589e-06	-1.42684	-2.11246
43157474	chr1:43157474:A:G	4.88288e-28	-1.51077	-1.24898	2.76775e-06	-1.51078	-1.12906
43157610	chr1:43157610:G:A	3.66597e-28	-1.47409	-1.57231	1.47385e-06	-1.47402	-1.79598
43157650	chr1:43157650:C:T	7.22225e-28	-9.89772e-11	-2.36833	3.9279e-06	-9.89772e-11	-2.28977
43157713	chr1:43157713:G:A	4.13778e-28	-0.563372	-2.36196	2.04638e-06	-0.564193	-2.37761
43157917	chr1:43157917:G:A	1.28126e-27	-9.89772e-11	-1.79506	8.14638e-06	-9.89772e-11	-1.5603
43158004	chr1:43158004:C:G	4.41144e-28	-0.57062	-2.29067	2.03217e-06	-0.571441	-2.37733
43158197	chr1:43158197:G:A	1.49149e-27	-9.89772e-11	-1.64313	4.62699e-06	-9.89772e-11	-2.12597
43158506	chr1:43158506:G:GATT	1.07364e-27	-9.89772e-11	-1.97186	6.9016e-06	-9.89772e-11	-1.72612
43158508	chr1:43158508:A:AC	1.08464e-27	-9.89772e-11	-1.96166	6.9914e-06	-9.89772e-11	-1.7132
43158509	chr1:43158509:A:ATTGT	1.08783e-27	-9.89772e-11	-1.95872	7.01733e-06	-9.89772e-11	-1.70949
43158511	chr1:43158511:A:G	1.08814e-27	-9.89772e-11	-1.95844	7.01953e-06	-9.89772e-11	-1.70918
43158592	chr1:43158592:T:C	1.52866e-27	-9.89772e-11	-1.61852	4.69847e-06	-9.89772e-11	-2.11064
43158641	chr1:43158641:A:G	1.44922e-27	-9.89772e-11	-1.67188	8.63578e-06	-9.89772e-11	-1.50196
43158775	chr1:43158775:A:G	2.5333e-27	-9.89772e-11	-1.11339	1.38725e-05	-9.89772e-11	-1.02797
43159037	chr1:43159037:G:A	7.16203e-28	-9.89772e-11	-2.3767	4.0631e-06	-9.89772e-11	-2.25593
43159193	chr1:43159193:A:C	1.09666e-26	0.351946	-2.88865e-09	5.51114e-05	0.35148	-2.88865e-09
43159296	chr1:43159296:A:G	1.07243e-27	-9.89772e-11	-1.97298	6.89433e-06	-9.89772e-11	-1.72718
43159364	chr1:43159364:G:C	2.28525e-28	-1.50735	-2.01167	8.79344e-07	-1.50752	-2.27894
43159907	chr1:43159907:G:A	6.03713e-27	-9.89772e-11	-0.244979	4.56677e-05	-9.89772e-11	0.163515
43160530	chr1:43160530:T:C	1.71002e-28	-1.43164	-2.37735	9.65732e-07	-1.43085	-2.2619
43160566	chr1:43160566:G:T	3.585e-27	-0.766149	-2.88865e-09	1.80197e-05	-0.766413	-2.88865e-09
43160689	chr1:43160689:A:G	1.81799e-27	-9.89772e-11	-1.44518	6.61141e-06	-9.89772e-11	-1.76908
43160785	chr1:43160785:C:G	1.77714e-28	-1.3927	-2.37779	1.11551e-06	-1.39102	-2.15755
43160913	chr1:43160913:C:A	2.79152e-28	-1.509	-1.80991	8.01366e-07	-1.50887	-2.37045
43161055	chr1:43161055:G:A	2.85576e-28	-1.51073	-1.78543	8.07439e-07	-1.51076	-2.36101
43161056	chr1:43161056:C:T	2.89808e-28	-1.51084	-1.7706	8.09349e-07	-1.51084	-2.35856
43161143	chr1:43161143:G:A	7.50801e-28	-9.89772e-11	-2.32952	5.23472e-06	-9.89772e-11	-2.00256
43161345	chr1:43161345:G:T	1.49354e-27	-9.89772e-11	-1.64176	3.81944e-06	-9.89772e-11	-2.31777
43161536	chr1:43161536:G:C	1.40437e-27	-9.89772e-11	-1.70332	1.7962e-05	-9.89772e-11	-0.769618
43161902	chr1:43161902:ACCTAG:A	8.35634e-28	-9.89772e-11	-2.22247	4.23926e-06	-9.89772e-11	-2.21349
43162305	chr1:43162305:A:G	4.4317e-28	-1.25042	-1.60629	1.73611e-06	-1.25031	-1.85592
43162636	chr1:43162636:T:C	5.74743e-28	-0.480994	-2.11575	2.26177e-06	-0.482771	-2.35896
43162663	chr1:43162663:C:G	1.39917e-27	-9.89772e-11	-1.70703	1.77689e-05	-9.89772e-11	-0.780427
43162704	chr1:43162704:G:C	1.84284e-26	1.5453	-0.674316	6.67649e-05	1.54367	-1.00037
43162778	chr1:43162778:C:A	2.76271e-28	-1.50889	-1.82039	8.00294e-07	-1.50876	-2.37189
43162836	chr1:43162836:A:G	2.17395e-28	-1.40455	-2.1644	1.42284e-06	-1.40363	-1.9016
43163433	chr1:43163433:G:A	7.73313e-28	-9.89772e-11	-2.29998	4.44544e-06	-9.89772e-11	-2.166
43163486	chr1:43163486:G:A	1.61974e-28	-1.50155	-2.36168	1.00374e-06	-1.50108	-2.15307
43163821	chr1:43163821:CA:C	1.72539e-28	-1.4289	-2.37114	1.04175e-06	-1.4275	-2.18948
43164127	chr1:43164127:A:G	8.77234e-28	-9.89772e-11	-2.17389	4.3885e-06	-9.89772e-11	-2.17889
43164144	chr1:43164144:T:C	1.61428e-26	-1.4281	2.16667	5.0499e-05	-1.42669	1.69077
43164154	chr1:43164154:G:A	1.82868e-28	-1.3747	-2.36719	1.08429e-06	-1.3729	-2.20405
43164286	chr1:43164286:G:A	1.77613e-28	-1.399	-2.37206	1.07835e-06	-1.39736	-2.18508
43164558	chr1:43164558:G:A	3.90088e-27	-0.681705	-2.88865e-09	1.96071e-05	-0.681985	-2.88865e-09
43164870	chr1:43164870:C:A	1.77737e-28	-1.40141	-2.36895	1.06209e-06	-1.3998	-2.19785
43164914	chr1:43164914:G:A	9.72575e-28	-9.89772e-11	-2.07072	4.04373e-06	-9.89772e-11	-2.26071
43165389	chr1:43165389:C:T	7.24092e-28	-9.89772e-11	-2.36574	9.10162e-06	-9.89772e-11	-1.44942
43166268	chr1:43166268:G:A	2.67745e-28	-1.50924	-1.85139	7.96568e-07	-1.50912	-2.3762
43166567	chr1:43166567:C:T	1.3505e-27	-9.89772e-11	-1.74243	1.68518e-05	-9.89772e-11	-0.833418
43166589	chr1:43166589:C:T	1.90744e-28	-1.50895	-2.19078	7.93897e-07	-1.50895	-2.37973
43166682	chr1:43166682:C:G	5.10941e-28	-1.45812	-1.25629	1.14249e-06	-1.45789	-2.06678
43166683	chr1:43166683:A:C	5.11564e-28	-1.4569	-1.25629	1.14388e-06	-1.45667	-2.06678
43166865	chr1:43166865:C:T	2.74603e-28	-1.50922	-1.82612	7.98997e-07	-1.5091	-2.37317
43166866	chr1:43166866:G:A	2.57437e-27	-9.89772e-11	-1.0973	9.28019e-06	-9.89772e-11	-1.42999
43166954	chr1:43166954:T:C	1.54099e-27	-9.89772e-11	-1.61048	3.84672e-06	-9.89772e-11	-2.31066
43167144	chr1:43167144:T:G	2.79546e-28	-1.51057	-1.80692	8.04136e-07	-1.51052	-2.36534
43167145	chr1:43167145:T:C	2.84756e-28	-1.50991	-1.78912	8.07012e-07	-1.50981	-2.36248
43167326	chr1:43167326:A:G	3.02902e-28	-1.50992	-1.72733	8.16997e-07	-1.50983	-2.35017
43168536	chr1:43168536:C:T	2.81926e-28	-1.51066	-1.79836	8.05012e-07	-1.51062	-2.36415
43168647	chr1:43168647:T:C	7.14206e-28	-9.89772e-11	-2.37949	5.94166e-06	-9.89772e-11	-1.87589
43169095	chr1:43169095:A:G	2.8881e-27	-0.982308	-2.88865e-09	1.45106e-05	-0.983001	-2.88865e-09
43169172	chr1:43169172:G:A	9.6621e-28	-9.89772e-11	-2.07728	4.66781e-06	-9.89772e-11	-2.11719
43169387	chr1:43169387:C:T	2.80534e-28	-1.51073	-1.80324	8.04501e-07	-1.5107	-2.36471
43169484	chr1:43169484:G:A	7.12656e-28	-9.89772e-11	-2.38166	6.29678e-06	-9.89772e-11	-1.81784
43169577	chr1:43169577:T:C	1.98475e-26	-1.43481	2.37998	5.64011e-05	-1.43346	1.80807
43169710	chr1:43169710:A:G	2.77912e-28	-1.50936	-1.814	8.03981e-07	-1.50925	-2.36681
43169948	chr1:43169948:A:AATGCCT	2.83822e-28	-1.51072	-1.7916	8.05868e-07	-1.51068	-2.36303
43170001	chr1:43170001:A:C	2.00348e-27	-1.34802	-2.88865e-09	1.00676e-05	-1.34856	-2.88865e-09
43170086	chr1:43170086:C:T	1.26438e-27	-9.89772e-11	-1.80833	4.14402e-06	-9.89772e-11	-2.23621
43170137	chr1:43170137:G:A	2.0294e-27	-1.33517	-2.88865e-09	1.02241e-05	-1.33313	-2.88865e-09
43170143	chr1:43170143:C:T	1.36545e-27	-9.89772e-11	-1.73142	3.72817e-06	-9.89772e-11	-2.34196
43170167	chr1:43170167:A:G	2.90848e-28	-1.5108	-1.76706	8.09508e-07	-1.51082	-2.35839
43170204	chr1:43170204:A:G	2.84319e-28	-1.5108	-1.78976	8.06196e-07	-1.51078	-2.36252
43170370	chr1:43170370:G:A	2.49673e-28	-1.5085	-1.92201	9.27123e-07	-1.50836	-2.22519
43170509	chr1:43170509:C:T	7.65244e-28	-9.89772e-11	-2.31047	3.91216e-06	-9.89772e-11	-2.29379
43170522	chr1:43170522:T:TCACA	5.12996e-28	-0.433489	-2.27691	2.32932e-06	-0.435258	-2.37704
43170734	chr1:43170734:G:A	7.14535e-28	-9.89772e-11	-2.37903	5.91476e-06	-9.89772e-11	-1.88043
43171137	chr1:43171137:A:G	1.77147e-26	-9.89772e-11	0.831489	1.25911e-05	-9.89772e-11	-1.12489
43171260	chr1:43171260:G:T	7.22019e-28	-9.89772e-11	-2.36861	7.03988e-06	-9.89772e-11	-1.70629
43171303	chr1:43171303:C:T	2.4365e-28	-1.50968	-1.94525	7.92228e-07	-1.50978	-2.381
43171878	chr1:43171878:A:G	2.43876e-28	-1.50973	-1.94428	7.92331e-07	-1.50963	-2.38103
43172174	chr1:43172174:A:G	1.93337e-27	-1.38364	-2.88865e-09	9.72518e-06	-1.38316	-2.88865e-09
43172186	chr1:43172186:A:G	7.33331e-28	-9.89772e-11	-2.35307	4.04769e-06	-9.89772e-11	-2.25973
43172261	chr1:43172261:T:C	2.52738e-28	-1.50833	-1.90997	7.95093e-07	-1.50818	-2.37899
43172765	chr1:43172765:G:T	1.70245e-28	-1.43378	-2.37965	1.09097e-06	-1.43242	-2.1384
43172786	chr1:43172786:T:A	2.28619e-28	-1.50705	-2.01155	7.95667e-07	-1.50687	-2.37958
43173203	chr1:43173203:C:T	2.88078e-27	-0.984848	-2.88865e-09	1.44765e-05	-0.985351	-2.88865e-09
43173284	chr1:43173284:A:G	2.43924e-28	-1.50987	-1.94394	7.91625e-07	-1.50978	-2.38177
43173540	chr1:43173540:A:G	7.21029e-28	-9.89772e-11	-2.36998	7.36191e-06	-9.89772e-11	-1.66156
43173622	chr1:43173622:A:G	2.44699e-28	-1.50634	-1.94429	7.95104e-07	-1.50614	-2.38102
43173674	chr1:43173674:A:C	2.60093e-28	-1.06297	-2.32665	1.39332e-06	-1.06124	-2.26495
43173901	chr1:43173901:C:A	1.6869e-28	-1.44692	-2.37568	1.04646e-06	-1.44568	-2.16678
43174179	chr1:43174179:T:C	7.12751e-28	-9.89772e-11	-2.38153	3.73832e-06	-9.89772e-11	-2.33924
43174215	chr1:43174215:G:A	2.42631e-28	-1.50757	-1.95155	7.93885e-07	-1.50741	-2.38129
43174296	chr1:43174296:ATAT:A	7.18283e-28	-9.89772e-11	-2.3738	8.69024e-06	-9.89772e-11	-1.49568
43174375	chr1:43174375:A:G	2.33081e-28	-1.50895	-1.99032	7.92393e-07	-1.50882	-2.38175
43174481	chr1:43174481:G:T	1.71634e-28	-1.42813	-2.37717	1.07745e-06	-1.42672	-2.15656
43174545	chr1:43174545:T:C	2.40578e-28	-1.50714	-1.96048	7.94035e-07	-1.50696	-2.38155
43174677	chr1:43174677:G:A	1.33758e-27	-9.89772e-11	-1.75204	1.61296e-05	-9.89772e-11	-0.877219
43174773	chr1:43174773:A:G	2.42185e-28	-1.50803	-1.95293	7.93477e-07	-1.50788	-2.38133
43174803	chr1:43174803:C:A	5.3222e-28	-1.45465	-1.21896	1.17231e-06	-1.45441	-2.04449
43174873	chr1:43174873:C:A	2.39832e-28	-1.50619	-1.96453	7.94741e-07	-1.50599	-2.38163
43174938	chr1:43174938:A:C	2.46453e-28	-1.50672	-1.93677	7.95088e-07	-1.50654	-2.38064
43174976	chr1:43174976:C:T	8.11785e-27	0.972796	-0.921638	3.01392e-05	0.971325	-1.22338
43175014	chr1:43175014:T:G	1.51038e-27	-9.89772e-11	-1.63055	5.47701e-05	-9.89772e-11	0.345267
43175061	chr1:43175061:A:T	1.68623e-28	-1.4505	-2.3725	1.02551e-06	-1.4493	-2.18339
43175091	chr1:43175091:T:C	1.70744e-27	-1.50791	-2.88865e-09	8.58379e-06	-1.508	-2.88865e-09
43175349	chr1:43175349:G:C	2.52724e-28	-1.48024	-1.93813	8.16779e-07	-1.47972	-2.38055
43175402	chr1:43175402:T:C	2.44063e-28	-1.49088	-1.96236	8.07276e-07	-1.49046	-2.38151
43175487	chr1:43175487:C:CA	2.4164e-28	-1.49774	-1.96548	8.01642e-07	-1.49739	-2.38158
43175721	chr1:43175721:G:C	1.72376e-27	-1.4984	-2.88865e-09	8.66826e-06	-1.49821	-2.88865e-09
43175745	chr1:43175745:A:G	3.54124e-28	-1.51027	-1.57075	8.3409e-07	-1.51032	-2.32897
43175857	chr1:43175857:C:T	3.64919e-28	-1.51067	-1.54032	8.39207e-07	-1.51064	-2.32254
43175953	chr1:43175953:G:A	1.34121e-27	-9.89772e-11	-1.74934	1.61464e-05	-9.89772e-11	-0.876177
43176091	chr1:43176091:T:A	2.1528e-27	-1.27614	-2.88865e-09	1.08347e-05	-1.27513	-2.88865e-09
43176323	chr1:43176323:G:C	7.35167e-28	-9.89772e-11	-2.35057	3.58266e-06	-9.89772e-11	-2.38177
43176545	chr1:43176545:C:G	1.01567e-27	-1.47464	-0.552716	4.07144e-06	-1.47452	-0.779355
43176615	chr1:43176615:C:T	2.34735e-28	-1.36591	-2.12629	9.23303e-07	-1.3657	-2.37198
43176646	chr1:43176646:A:C	7.27244e-28	-9.89772e-11	-2.3614	9.47027e-06	-9.89772e-11	-1.40972
43176739	chr1:43176739:A:G	4.23842e-28	-1.16253	-1.73878	1.49968e-06	-1.16066	-2.09197
43176743	chr1:43176743:C:T	5.06497e-28	-1.43143	-1.29172	1.15769e-06	-1.43114	-2.08031
43177002	chr1:43177002:A:G	1.7068e-27	-1.50829	-2.88865e-09	8.58216e-06	-1.50819	-2.88865e-09
43178062	chr1:43178062:T:C	7.25445e-28	-9.89772e-11	-2.36388	1.41501e-05	-9.89772e-11	-1.00816
43178458	chr1:43178458:T:G	1.20413e-26	-9.89772e-11	0.445437	1.49711e-05	-9.89772e-11	-0.951756
43178706	chr1:43178706:G:C	1.24891e-27	-1.4872	-0.333439	2.21415e-06	-1.48709	-1.37592
43178899	chr1:43178899:C:T	2.13817e-27	-9.89772e-11	-1.28296	1.08314e-05	-9.89772e-11	-1.27542
43178931	chr1:43178931:T:A	2.1868e-28	-1.452	-2.11105	1.00343e-06	-1.45131	-2.20314
43179143	chr1:43179143:G:A	2.22519e-28	-1.43904	-2.10661	8.50397e-07	-1.4389	-2.38103
43179339	chr1:43179339:C:T	1.18001e-27	-1.49914	-0.378241	1.76758e-06	-1.49907	-1.5892
43179517	chr1:43179517:T:A	1.50908e-27	-9.89772e-11	-1.63141	8.22411e-06	-9.89772e-11	-1.55081
43180004	chr1:43180004:C:T	1.86957e-27	-1.4172	-2.88865e-09	9.40112e-06	-1.41705	-2.88865e-09
43180080	chr1:43180080:C:A	2.03156e-28	-1.32509	-2.3116	1.10663e-06	-1.32349	-2.23307
43180123	chr1:43180123:C:T	1.35018e-27	-1.50259	-0.24008	2.3176e-06	-1.50253	-1.31482
43180140	chr1:43180140:T:A	1.22808e-27	-1.50944	-0.328014	2.15924e-06	-1.50942	-1.3787
43180512	chr1:43180512:A:G	7.15177e-28	-9.89772e-11	-2.37813	3.79864e-06	-9.89772e-11	-2.32323
43180513	chr1:43180513:C:T	3.53045e-27	-1.4844	0.702921	3.3193e-06	-1.48451	-0.973613
43180673	chr1:43180673:C:G	7.13255e-28	-9.89772e-11	-2.38082	3.74916e-06	-9.89772e-11	-2.33634
43180992	chr1:43180992:T:C	1.11591e-27	-1.25271	-0.680532	1.96399e-06	-1.25191	-1.73099
43181260	chr1:43181260:T:C	1.41311e-27	-1.49595	-0.201165	2.34499e-06	-1.49587	-1.30973
43181339	chr1:43181339:C:T	7.88279e-28	-9.89772e-11	-2.28081	6.30719e-06	-9.89772e-11	-1.81619
43181364	chr1:43181364:A:G	1.299e-27	-1.49502	-0.286291	2.24324e-06	-1.49494	-1.35502
43181509	chr1:43181509:T:G	8.38584e-28	-9.89772e-11	-2.21895	3.62903e-06	-9.89772e-11	-2.36891
43181753	chr1:43181753:C:T	1.77362e-27	-1.46988	-2.88865e-09	8.92255e-06	-1.4693	-2.88865e-09
43181967	chr1:43181967:A:C	1.59907e-28	-1.5103	-2.36577	7.91394e-07	-1.51036	-2.38148
43182727	chr1:43182727:G:C	1.25267e-27	-1.49282	-0.324815	2.18799e-06	-1.49272	-1.38217
43182914	chr1:43182914:G:A	3.19741e-27	-9.89772e-11	-0.880566	5.44736e-06	-9.89772e-11	-1.96275
43183186	chr1:43183186:G:A	1.27328e-27	-1.49552	-0.30579	2.21034e-06	-1.49544	-1.3693
43183665	chr1:43183665:T:C	3.74704e-28	-1.42722	-1.59731	1.49408e-06	-1.42712	-1.82925
43183722	chr1:43183722:T:C	1.33152e-27	-1.4913	-0.265292	2.28378e-06	-1.4912	-1.34085
43183837	chr1:43183837:A:G	1.05032e-27	-1.26216	-0.731659	1.89237e-06	-1.26137	-1.75868
43183976	chr1:43183976:G:A	7.62869e-28	-9.89772e-11	-2.31358	3.72947e-06	-9.89772e-11	-2.34161
43184053	chr1:43184053:A:G	2.99881e-27	-0.944691	-2.88865e-09	1.50694e-05	-0.945209	-2.88865e-09
43184234	chr1:43184234:C:G	7.12555e-28	-9.89772e-11	-2.38181	1.14985e-05	-9.89772e-11	-1.21566
43185070	chr1:43185070:T:C	6.21838e-28	-1.2529	-1.26508	1.77438e-06	-1.25266	-1.83176
43185560	chr1:43185560:C:T	1.4992e-27	-1.49997	-0.138009	3.30806e-06	-1.49989	-0.961621
43185746	chr1:43185746:C:T	6.89312e-28	-1.49	-0.924971	1.81023e-06	-1.4899	-1.57453
43185751	chr1:43185751:G:C	8.06308e-28	-1.48721	-0.770985	2.04019e-06	-1.48711	-1.45773
43186128	chr1:43186128:G:C	6.64134e-28	-1.49377	-0.958405	1.76207e-06	-1.49368	-1.5977
43186402	chr1:43186402:G:A	5.10603e-27	-9.89772e-11	-0.412486	1.75203e-05	-9.89772e-11	-0.794517
43186514	chr1:43186514:G:A	6.97032e-28	-1.49871	-0.905122	1.83337e-06	-1.49863	-1.55309
43186551	chr1:43186551:C:T	4.00469e-28	-1.49266	-1.46537	1.24977e-06	-1.49254	-1.94237
43186771	chr1:43186771:G:C	4.17844e-28	-1.42284	-1.49272	1.6467e-06	-1.42273	-1.73637
43187045	chr1:43187045:G:A	6.94981e-28	-1.50074	-0.90604	1.81775e-06	-1.50067	-1.55961
43187346	chr1:43187346:T:C	7.03742e-28	-1.50198	-0.892272	1.83056e-06	-1.50191	-1.55134
43187377	chr1:43187377:A:T	7.48831e-28	-9.89772e-11	-2.33215	5.0683e-06	-9.89772e-11	-2.03487
43187409	chr1:43187409:T:C	2.26963e-28	-1.43644	-2.08943	1.72965e-06	-1.4351	-1.67486
43187558	chr1:43187558:A:G	3.03608e-28	-1.42855	-1.80637	2.46858e-06	-1.42714	-1.32709
43188046	chr1:43188046:C:T	7.18492e-28	-1.499	-0.874508	1.86367e-06	-1.49893	-1.5364
43188050	chr1:43188050:C:T	3.04021e-28	-1.49861	-1.73496	1.86619e-06	-1.49828	-1.53569
43188383	chr1:43188383:G:A	6.61003e-28	-1.49221	-0.964697	1.7556e-06	-1.49211	-1.60295
43188576	chr1:43188576:G:A	1.20221e-27	-9.89772e-11	-1.85874	6.36645e-06	-9.89772e-11	-1.80683
43188748	chr1:43188748:TGAA:T	7.18719e-28	-1.49735	-0.875843	1.86615e-06	-1.49727	-1.53673
43188769	chr1:43188769:A:G	6.95309e-28	-1.5006	-0.905703	1.81872e-06	-1.50053	-1.55921
43188810	chr1:43188810:A:G	6.54623e-28	-1.50301	-0.96359	1.73721e-06	-1.50295	-1.60264
43189240	chr1:43189240:C:T	7.2528e-28	-9.89772e-11	-2.36411	4.40536e-06	-9.89772e-11	-2.17505
43189454	chr1:43189454:C:T	7.22319e-28	-1.50316	-0.86504	1.86983e-06	-1.5031	-1.52893
43190103	chr1:43190103:G:A	3.10851e-28	-1.5019	-1.70945	1.38866e-06	-1.50162	-1.82792
43190156	chr1:43190156:T:C	2.34994e-27	0.997191	-2.18571	1.33629e-05	0.995653	-2.06105
43190259	chr1:43190259:C:T	8.89533e-28	-1.43748	-0.722488	2.28539e-06	-1.43729	-1.39406
43190357	chr1:43190357:A:G	1.11275e-27	-9.89772e-11	-1.93607	4.34559e-06	-9.89772e-11	-2.18872
43190361	chr1:43190361:A:C	1.70717e-27	-9.89772e-11	-1.50807	5.21655e-06	-9.89772e-11	-2.00604
43190453	chr1:43190453:G:A	9.66342e-28	-1.34535	-0.731797	1.73554e-06	-1.34472	-1.76184
43190625	chr1:43190625:C:T	3.66652e-27	-0.743666	-2.88865e-09	1.84289e-05	-0.743955	-2.88865e-09
43190808	chr1:43190808:C:T	1.15937e-27	-1.35138	-0.543653	1.98976e-06	-1.35076	-1.61911
43191039	chr1:43191039:T:A	1.23644e-27	-9.89772e-11	-1.83067	3.63839e-06	-9.89772e-11	-2.36634
43191510	chr1:43191510:C:T	1.17331e-27	0.331705	-2.21479	6.39537e-06	0.330219	-2.13252
43191512	chr1:43191512:G:A	7.13285e-28	-1.50112	-0.879658	1.85407e-06	-1.50106	-1.53944
43192054	chr1:43192054:CTGTT:C	5.25651e-27	-0.38344	-2.88865e-09	2.64125e-05	-0.384038	-2.88865e-09
43192450	chr1:43192450:C:T	7.13552e-28	-1.49661	-0.883802	1.85671e-06	-1.49652	-1.54255
43192995	chr1:43192995:A:G	3.0631e-28	-1.5053	-1.72076	1.88369e-06	-1.50508	-1.51956
43193592	chr1:43193592:A:G	7.1687e-28	-1.50816	-0.867609	1.85819e-06	-1.50812	-1.53015
43193701	chr1:43193701:G:A	7.11047e-28	-1.50355	-0.880377	1.84383e-06	-1.50349	-1.54254
43193875	chr1:43193875:T:C	7.24115e-28	-1.50307	-0.862647	1.87492e-06	-1.503	-1.52631
43193979	chr1:43193979:C:A	7.02295e-28	-1.5008	-0.895515	1.82776e-06	-1.50073	-1.55406
43194038	chr1:43194038:A:G	7.19792e-28	-1.5013	-0.870398	1.8658e-06	-1.50124	-1.53295
43194599	chr1:43194599:G:A	6.99316e-28	-1.49842	-0.902142	1.82823e-06	-1.49834	-1.55619
43194633	chr1:43194633:C:T	8.09943e-28	-9.89772e-11	-2.2537	1.67501e-05	-9.89772e-11	-0.839471
43194639	chr1:43194639:C:A	2.27773e-28	-1.43202	-2.0903	1.73498e-06	-1.43064	-1.67624
43194688	chr1:43194688:T:A	9.41267e-28	-9.89772e-11	-2.10344	4.83036e-06	-9.89772e-11	-2.08296
43195217	chr1:43195217:A:C	7.38585e-28	-9.89772e-11	-2.34593	4.90127e-06	-9.89772e-11	-2.06838
43195262	chr1:43195262:A:G	7.57413e-28	-1.50372	-0.817035	1.93464e-06	-1.50366	-1.4943
43195295	chr1:43195295:G:A	3.21957e-28	-0.994242	-2.182	1.39053e-06	-0.991842	-2.33635
43195485	chr1:43195485:C:T	6.87149e-28	-1.5038	-0.914313	1.79836e-06	-1.50374	-1.56726
43195800	chr1:43195800:A:G	7.15592e-28	-1.50222	-0.875331	1.85734e-06	-1.50216	-1.53658
43196036	chr1:43196036:A:G	7.22088e-28	-1.49875	-0.869765	1.87203e-06	-1.49868	-1.53218
43196257	chr1:43196257:A:T	1.2383e-27	-9.89772e-11	-1.82916	1.33656e-05	-9.89772e-11	-1.06519
43196628	chr1:43196628:C:A	3.42678e-27	-0.811286	-2.88865e-09	1.72173e-05	-0.811959	-2.88865e-09
43196781	chr1:43196781:G:A	2.01547e-28	-1.29885	-2.34579	1.07495e-06	-1.29761	-2.288
43196927	chr1:43196927:A:G	1.79759e-27	-1.45646	-2.88865e-09	9.04282e-06	-1.45591	-2.88865e-09
43197103	chr1:43197103:C:T	6.35259e-28	-1.48363	-1.013	1.67309e-06	-1.48332	-1.65988
43197160	chr1:43197160:TG:T	7.13346e-28	-9.89772e-11	-2.3807	3.72155e-06	-9.89772e-11	-2.34374
43197170	chr1:43197170:T:C	4.31256e-28	-1.51009	-1.37387	1.29655e-06	-1.51007	-1.88809
43197397	chr1:43197397:G:A	4.02148e-28	-1.38793	-1.56592	9.9687e-07	-1.38775	-2.27327
43197705	chr1:43197705:A:G	2.37838e-27	-1.49831	0.321825	1.48199e-06	-1.49839	-1.7661
43197988	chr1:43197988:C:T	1.25127e-27	-9.89772e-11	-1.81875	1.38743e-05	-9.89772e-11	-1.02784
43198303	chr1:43198303:C:T	2.58645e-28	-1.43537	-1.95984	2.10074e-06	-1.43402	-1.48156
43198448	chr1:43198448:A:G	1.91669e-28	-1.32181	-2.37308	1.25107e-06	-1.32135	-2.11253
43198547	chr1:43198547:C:T	1.86938e-28	-1.34253	-2.37736	1.26103e-06	-1.34209	-2.08386
43199014	chr1:43199014:A:G	3.41481e-27	-9.89772e-11	-0.814785	5.22991e-06	-9.89772e-11	-2.00348
43199065	chr1:43199065:T:A	2.79545e-28	-1.38602	-1.93148	9.63307e-07	-1.38559	-2.30967
43199286	chr1:43199286:G:A	8.54927e-28	-9.89772e-11	-2.19965	4.31123e-06	-9.89772e-11	-2.19665
43200362	chr1:43200362:C:T	2.41085e-28	-1.45926	-2.00626	1.07051e-06	-1.45877	-2.13097
43200365	chr1:43200365:T:A	1.52057e-26	-1.39578	2.07454	4.59981e-05	-1.3941	1.56482
43200384	chr1:43200384:G:T	1.64829e-28	-1.50712	-2.33863	8.98458e-07	-1.50683	-2.25812
43200499	chr1:43200499:G:A	6.60316e-28	-1.50513	-0.95281	1.12176e-06	-1.50508	-2.0379
43200605	chr1:43200605:A:T	8.39198e-28	-9.89772e-11	-2.21822	3.96478e-06	-9.89772e-11	-2.28043
43200783	chr1:43200783:T:C	2.37627e-28	-1.43873	-2.04124	1.05858e-06	-1.43815	-2.16279
43201012	chr1:43201012:G:A	4.78428e-28	-1.46453	-1.31563	1.85115e-06	-1.46445	-1.57762
43201163	chr1:43201163:A:G	7.42814e-28	-9.89772e-11	-2.34022	1.15569e-05	-9.89772e-11	-1.21059
43201181	chr1:43201181:G:A	2.33846e-28	-1.44539	-2.05061	1.04352e-06	-1.44484	-2.17043
43201208	chr1:43201208:T:G	7.16507e-28	-9.89772e-11	-2.37628	4.32779e-06	-9.89772e-11	-2.19282
43201777	chr1:43201777:G:A	9.00505e-28	-1.50913	-0.638575	2.10591e-06	-1.5091	-1.40402
43201944	chr1:43201944:C:T	9.93078e-28	-1.45791	-0.59194	1.20351e-06	-1.45836	-2.01427
43202651	chr1:43202651:C:G	3.31064e-27	-9.89772e-11	-0.845767	5.14566e-06	-9.89772e-11	-2.01972
43202732	chr1:43202732:G:A	2.8152e-27	-9.89772e-11	-1.00787	5.64398e-06	-9.89772e-11	-1.92729
43202747	chr1:43202747:C:T	7.17186e-28	-9.89772e-11	-2.37533	3.82175e-06	-9.89772e-11	-2.31717
43202762	chr1:43202762:A:G	7.16625e-28	-1.50561	-0.870506	2.32394e-06	-1.50536	-1.30925
43202770	chr1:43202770:G:A	3.79551e-28	-1.41221	-1.59946	3.29234e-06	-1.41067	-1.05561
43202855	chr1:43202855:A:G	7.23005e-28	-9.89772e-11	-2.36725	4.36583e-06	-9.89772e-11	-2.18407
43202895	chr1:43202895:T:C	1.11323e-27	-9.89772e-11	-1.93565	4.19067e-06	-9.89772e-11	-2.22502
43202949	chr1:43202949:G:A	7.33141e-28	-9.89772e-11	-2.35333	1.07257e-05	-9.89772e-11	-1.28524
43203092	chr1:43203092:G:A	1.44361e-27	-9.89772e-11	-1.67576	4.60045e-06	-9.89772e-11	-2.13172
43203384	chr1:43203384:T:C	6.75273e-28	-1.51018	-0.925362	1.74087e-06	-1.51017	-1.59332
43203672	chr1:43203672:G:T	1.2548e-27	-1.16901	-0.646927	2.98891e-06	-1.16818	-1.39478
43203711	chr1:43203711:G:A	3.75845e-28	-1.38967	-1.63182	1.06593e-06	-1.38948	-2.20455
43203929	chr1:43203929:T:A	4.01143e-27	-0.65376	-2.88865e-09	2.01621e-05	-0.654072	-2.88865e-09
43203955	chr1:43203955:T:G	1.521e-26	-1.39552	2.07457	4.60134e-05	-1.39384	1.5649
43204097	chr1:43204097:T:G	8.17999e-28	-1.21138	-1.03242	2.20447e-06	-1.21061	-1.65678
43204179	chr1:43204179:G:A	2.26131e-28	-1.1691	-2.36045	1.11705e-06	-1.16699	-2.3802
43204577	chr1:43204577:A:T	7.61235e-28	-1.50363	-0.812089	2.44988e-06	-1.50335	-1.25849
43204816	chr1:43204816:A:G	7.74845e-28	-1.50957	-0.788433	1.92471e-06	-1.50954	-1.49356
43204954	chr1:43204954:G:A	8.17506e-28	-9.89772e-11	-2.2444	4.01919e-06	-9.89772e-11	-2.2668
43205473	chr1:43205473:G:A	6.66257e-28	-1.50651	-0.942482	2.15793e-06	-1.50628	-1.38244
43205511	chr1:43205511:A:G	6.60664e-28	-1.50665	-0.950765	2.1433e-06	-1.50643	-1.3891
43206209	chr1:43206209:C:T	7.02972e-28	-1.5105	-0.884843	1.79549e-06	-1.51049	-1.56211
43207475	chr1:43207475:G:C	8.9566e-28	-1.10499	-1.04811	1.85159e-06	-1.10409	-1.93774
43207846	chr1:43207846:G:A	8.75817e-28	-9.89772e-11	-2.17551	5.47969e-06	-9.89772e-11	-1.95683
43207974	chr1:43207974:C:T	3.00216e-28	-1.50556	-1.74061	1.52346e-06	-1.50531	-1.73158
43208185	chr1:43208185:A:C	2.57022e-28	-1.20245	-2.19905	1.26812e-06	-1.20135	-2.219
43208790	chr1:43208790:TAAC:T	1.57735e-28	-1.51083	-2.37892	8.24349e-07	-1.51081	-2.34023
43209303	chr1:43209303:A:G	1.85776e-28	-1.37934	-2.34678	9.02726e-07	-1.37859	-2.38162
43209476	chr1:43209476:T:C	1.47483e-27	0.648352	-2.30272	8.14807e-06	0.647022	-2.20712
43209600	chr1:43209600:G:A	1.68832e-27	0.78129	-2.30046	9.32414e-06	0.779917	-2.20519
43209796	chr1:43209796:G:A	2.7836e-28	-1.50676	-1.81499	1.39884e-06	-1.50654	-1.81569
43209828	chr1:43209828:C:T	2.0905e-27	-1.3055	-2.88865e-09	1.05135e-05	-1.30521	-2.88865e-09
43210371	chr1:43210371:C:T	4.20598e-27	-0.606399	-2.88865e-09	2.11398e-05	-0.606722	-2.88865e-09
43210433	chr1:43210433:C:T	7.87889e-28	-9.89772e-11	-2.28131	3.66397e-06	-9.89772e-11	-2.35933
43211090	chr1:43211090:C:T	9.16026e-28	-9.89772e-11	-2.13062	4.95042e-06	-9.89772e-11	-2.05841
43211373	chr1:43211373:A:G	1.24071e-27	-9.89772e-11	-1.82722	6.66296e-06	-9.89772e-11	-1.76131
43211966	chr1:43211966:C:T	1.48184e-27	0.650914	-2.30054	8.19588e-06	0.649583	-2.20383
43212285	chr1:43212285:A:G	7.94391e-28	-9.89772e-11	-2.27309	3.6243e-06	-9.89772e-11	-2.37022
43212660	chr1:43212660:A:AC	2.89195e-28	-1.50843	-1.77513	1.23199e-06	-1.5084	-1.94085
43212918	chr1:43212918:C:T	7.68661e-28	-1.49937	-0.806643	1.59353e-06	-1.49955	-1.69238
43213006	chr1:43213006:G:A	4.5351e-28	-1.5056	-1.32805	1.0073e-06	-1.50583	-2.14477
43213116	chr1:43213116:C:G	7.52655e-28	-1.27387	-1.05318	1.57181e-06	-1.27309	-1.93256
43213433	chr1:43213433:T:C	7.85659e-28	-9.89772e-11	-2.28414	3.99336e-06	-9.89772e-11	-2.27324
43213603	chr1:43213603:A:G	2.8996e-28	-1.50392	-1.777	1.49639e-06	-1.50364	-1.75118
43213620	chr1:43213620:G:C	5.77296e-28	-1.49832	-1.09399	4.0676e-06	-1.49841	-0.756414
43213737	chr1:43213737:T:C	1.2839e-27	-9.89772e-11	-1.79301	4.44488e-06	-9.89772e-11	-2.16612
43213791	chr1:43213791:T:C	7.32399e-28	-9.89772e-11	-2.35434	4.47062e-06	-9.89772e-11	-2.16035
43215281	chr1:43215281:C:T	7.29604e-28	0.0233185	-2.38148	3.71698e-06	0.0220165	-2.36698
43215513	chr1:43215513:C:T	2.76403e-28	-1.50079	-1.82801	1.42878e-06	-1.50045	-1.8006
43215517	chr1:43215517:A:G	7.17719e-28	-9.89772e-11	-2.37458	4.40402e-06	-9.89772e-11	-2.17536
43216135	chr1:43216135:T:C	2.77385e-28	-1.50186	-1.8234	1.43341e-06	-1.50154	-1.79628
43216201	chr1:43216201:T:C	2.82063e-28	-1.50104	-1.80749	1.45843e-06	-1.50071	-1.77981
43216346	chr1:43216346:T:C	2.88277e-28	-1.49424	-1.7925	1.49095e-06	-1.49381	-1.76465
43216678	chr1:43216678:A:T	2.39757e-28	-1.40889	-2.06215	1.8148e-06	-1.40732	-1.65459
43216715	chr1:43216715:G:T	4.03872e-28	-1.50567	-1.4439	2.19504e-06	-1.50561	-1.36606
43216790	chr1:43216790:G:A	1.59713e-28	-1.50667	-2.37061	7.97948e-07	-1.50651	-2.37708
43216986	chr1:43216986:C:T	1.73651e-28	-1.4565	-2.33712	9.677e-07	-1.45658	-2.23413
43217309	chr1:43217309:A:T	6.57814e-28	-1.48911	-0.972627	3.19362e-06	-1.48971	-1.00701
43217941	chr1:43217941:C:T	2.06329e-28	-1.28237	-2.33882	1.14218e-06	-1.28059	-2.24435
43217962	chr1:43217962:G:A	8.72938e-28	-9.89772e-11	-2.1788	4.53808e-06	-9.89772e-11	-2.14537
43218093	chr1:43218093:C:T	7.12937e-28	-9.89772e-11	-2.38127	6.78882e-06	-9.89772e-11	-1.7426
43218445	chr1:43218445:A:G	1.71227e-28	-1.49009	-2.31758	9.05453e-07	-1.49068	-2.26652
43218694	chr1:43218694:T:C	1.6828e-28	-1.49664	-2.3284	8.86844e-07	-1.49712	-2.28084
43218705	chr1:43218705:T:C	9.90687e-28	-1.09432	-0.957941	2.42366e-06	-1.09307	-1.67953
43218729	chr1:43218729:G:C	7.1897e-28	-9.89772e-11	-2.37284	6.15561e-06	-9.89772e-11	-1.84051
43219111	chr1:43219111:G:A	1.19844e-27	-9.89772e-11	-1.86189	5.60976e-06	-9.89772e-11	-1.93337
43219133	chr1:43219133:C:T	1.66538e-28	-1.49596	-2.33948	8.73403e-07	-1.49646	-2.29678
43220723	chr1:43220723:C:T	2.00591e-28	-1.30217	-2.34723	1.13881e-06	-1.30046	-2.22743
43220811	chr1:43220811:AAAAG:A	1.00853e-26	-9.89772e-11	0.268168	3.46549e-05	-9.89772e-11	-0.112439
43221002	chr1:43221002:C:G	7.87233e-28	-9.89772e-11	-2.28214	3.59114e-06	-9.89772e-11	-2.37941
43221095	chr1:43221095:GA:G	4.18004e-27	-1.43899	0.826408	1.16435e-05	-1.43767	0.234542
43221097	chr1:43221097:A:T	4.69332e-27	-1.44142	0.944655	1.29152e-05	-1.44012	0.340653
43221110	chr1:43221110:C:T	1.75814e-27	-1.47865	-2.88865e-09	8.83835e-06	-1.47878	-2.88865e-09
43221424	chr1:43221424:A:G	7.18156e-28	-9.89772e-11	-2.37398	6.1419e-06	-9.89772e-11	-1.84274
43221570	chr1:43221570:C:T	3.85659e-27	-0.693126	-2.88865e-09	1.93835e-05	-0.693453	-2.88865e-09
43221793	chr1:43221793:T:C	1.68842e-28	-1.48807	-2.33363	8.8545e-07	-1.48868	-2.29085
43222031	chr1:43222031:C:T	2.29925e-28	-1.17627	-2.33664	1.11963e-06	-1.17649	-2.36839
43222186	chr1:43222186:A:G	8.19172e-28	-9.89772e-11	-2.24237	3.80449e-06	-9.89772e-11	-2.32169
43222263	chr1:43222263:A:C	7.37484e-28	-9.89772e-11	-2.34742	3.7266e-06	-9.89772e-11	-2.34238
43222649	chr1:43222649:C:T	3.20639e-28	-1.3265	-1.85385	2.67057e-06	-1.32723	-1.34835
43223072	chr1:43223072:G:A	2.02731e-28	-1.29707	-2.34171	1.1317e-06	-1.29534	-2.23882
43223179	chr1:43223179:G:A	7.131e-28	-9.89772e-11	-2.38104	3.65894e-06	-9.89772e-11	-2.3607
43223257	chr1:43223257:G:T	4.30841e-28	-1.0671	-1.81782	2.66154e-06	-1.0676	-1.61137
43223298	chr1:43223298:T:C	2.38637e-28	-1.14318	-2.33253	1.15412e-06	-1.14341	-2.37113
43223700	chr1:43223700:G:T	1.93415e-27	-9.89772e-11	-1.38324	3.81859e-06	-9.89772e-11	-2.318
43223807	chr1:43223807:A:G	2.365e-28	-1.14649	-2.33822	1.15371e-06	-1.14671	-2.36818
43224008	chr1:43224008:A:C	8.47876e-28	0.173142	-2.38107	4.30556e-06	0.171779	-2.36975
43224396	chr1:43224396:C:T	2.24372e-28	-1.24891	-2.28845	1.02755e-06	-1.2491	-2.3816
43224445	chr1:43224445:A:T	2.18052e-28	-1.26448	-2.30145	1.01284e-06	-1.26466	-2.38046
43224557	chr1:43224557:C:T	1.62312e-28	-1.50174	-2.35941	8.38605e-07	-1.50212	-2.33177
43224558	chr1:43224558:G:A	3.82854e-27	-0.700423	-2.88865e-09	1.92427e-05	-0.700747	-2.88865e-09
43224776	chr1:43224776:C:T	9.46277e-28	-9.89772e-11	-2.09813	5.72492e-06	-9.89772e-11	-1.91305
43224901	chr1:43224901:C:T	2.21296e-28	-1.25688	-2.29428	1.01977e-06	-1.25707	-2.38123
43225615	chr1:43225615:C:T	7.74894e-28	-9.89772e-11	-2.29794	3.5829e-06	-9.89772e-11	-2.3817
43225616	chr1:43225616:G:A	1.52842e-27	-9.89772e-11	-1.61868	6.10604e-06	-9.89772e-11	-1.8486
43225988	chr1:43225988:C:T	2.259e-28	-1.14963	-2.38094	1.17494e-06	-1.14817	-2.34849
43226374	chr1:43226374:G:A	1.8202e-27	-1.44396	-2.88865e-09	9.14958e-06	-1.44417	-2.88865e-09
43226787	chr1:43226787:G:A	1.86402e-27	-1.42017	-2.88865e-09	9.36941e-06	-1.42043	-2.88865e-09
43226833	chr1:43226833:C:A	7.78049e-28	-9.89772e-11	-2.29387	5.78013e-06	-9.89772e-11	-1.90345
43227315	chr1:43227315:G:A	7.15524e-28	-9.89772e-11	-2.37765	1.82536e-05	-9.89772e-11	-0.753517
43227345	chr1:43227345:A:G	2.4568e-28	-1.50908	-1.93755	9.43844e-07	-1.50913	-2.20655
43227347	chr1:43227347:G:A	3.68614e-28	-1.46354	-1.57738	1.75613e-06	-1.46286	-1.63191
43227650	chr1:43227650:G:A	1.74197e-27	-1.48789	-2.88865e-09	8.75659e-06	-1.48807	-2.88865e-09
43227861	chr1:43227861:A:G	1.95238e-28	-1.41569	-2.26075	2.90907e-06	-1.41439	-1.17565
43227953	chr1:43227953:G:A	3.56036e-28	-0.73619	-2.33944	1.72408e-06	-0.731418	-2.38177
43228383	chr1:43228383:G:A	1.93947e-28	-1.46199	-2.22109	1.13568e-06	-1.46146	-2.06919
43228544	chr1:43228544:A:C	1.82029e-27	-9.89772e-11	-1.44391	6.14374e-06	-9.89772e-11	-1.84244
43228577	chr1:43228577:A:AG	1.8833e-27	-9.89772e-11	-1.40988	8.02783e-06	-9.89772e-11	-1.57496
43229630	chr1:43229630:A:T	1.02847e-27	-9.89772e-11	-2.01483	5.97085e-06	-9.89772e-11	-1.87099
43229936	chr1:43229936:T:G	5.37321e-28	-1.04599	-1.61808	2.29225e-06	-1.04263	-1.78572
43230007	chr1:43230007:G:C	2.59544e-27	-9.89772e-11	-1.08915	8.17775e-06	-9.89772e-11	-1.55646
43230037	chr1:43230037:G:A	2.07665e-28	-1.48664	-2.1281	8.15616e-07	-1.48589	-2.3758
43230247	chr1:43230247:G:A	2.02047e-28	-1.34458	-2.29759	1.32662e-06	-1.34465	-2.03059
43230409	chr1:43230409:T:G	3.84905e-28	-1.294	-1.70367	1.74278e-06	-1.29206	-1.81034
43230453	chr1:43230453:C:T	1.61177e-27	-9.89772e-11	-1.56558	9.98235e-06	-9.89772e-11	-1.35706
43230613	chr1:43230613:C:G	7.69712e-28	-9.89772e-11	-2.30465	3.58301e-06	-9.89772e-11	-2.38167
43230879	chr1:43230879:T:C	3.5805e-27	-1.09141	0.324002	1.12251e-05	-1.08827	-0.151453
43231024	chr1:43231024:C:T	7.83762e-28	-9.89772e-11	-2.28656	3.58913e-06	-9.89772e-11	-2.37997
43231349	chr1:43231349:C:A	1.60614e-28	-1.49052	-2.38114	1.1134e-06	-1.49086	-2.0596
43231728	chr1:43231728:C:T	7.67907e-28	-9.89772e-11	-2.30699	3.58254e-06	-9.89772e-11	-2.3818
43231856	chr1:43231856:G:C	2.38338e-27	-9.89772e-11	-1.17439	7.64154e-06	-9.89772e-11	-1.62428
43232297	chr1:43232297:G:A	2.87722e-28	-0.963396	-2.32527	1.58973e-06	-0.962688	-2.23162
43232351	chr1:43232351:T:C	5.42948e-28	-1.04351	-1.61014	2.31313e-06	-1.04014	-1.77913
43232383	chr1:43232383:A:C	1.70301e-28	-1.43293	-2.38017	1.29863e-06	-1.43358	-1.96299
43232428	chr1:43232428:A:T	8.95683e-28	-9.89772e-11	-2.15308	3.83418e-06	-9.89772e-11	-2.31392
43233100	chr1:43233100:G:A	7.28673e-28	-9.89772e-11	-2.35944	6.03394e-06	-9.89772e-11	-1.86048
43233430	chr1:43233430:C:T	3.28036e-27	-9.89772e-11	-0.854955	9.71528e-06	-9.89772e-11	-1.38418
43233581	chr1:43233581:C:T	5.41564e-28	-1.08676	-1.56945	2.30434e-06	-1.08356	-1.73953
43233672	chr1:43233672:A:G	3.64909e-28	-1.25719	-1.79383	1.68127e-06	-1.25513	-1.8832
43233676	chr1:43233676:A:G	1.42322e-27	-9.89772e-11	-1.68999	8.75556e-06	-9.89772e-11	-1.48819
43233724	chr1:43233724:T:C	2.89052e-28	-1.35845	-1.92561	2.87916e-06	-1.35656	-1.24382
43233913	chr1:43233913:G:C	7.16444e-28	-9.89772e-11	-2.37636	5.18196e-06	-9.89772e-11	-2.01269
43234082	chr1:43234082:A:G	7.55881e-28	-9.89772e-11	-2.32278	3.59372e-06	-9.89772e-11	-2.37869
43234120	chr1:43234120:C:T	1.57383e-28	-1.51021	-2.38177	1.20343e-06	-1.51015	-1.96255
43234142	chr1:43234142:A:G	4.40559e-28	-1.08157	-1.78105	2.57448e-06	-1.08343	-1.6288
43234264	chr1:43234264:C:T	8.4334e-28	-9.89772e-11	-2.21329	4.28146e-06	-9.89772e-11	-2.20358
43234299	chr1:43234299:G:A	1.96853e-28	-1.41224	-2.25597	8.75555e-07	-1.41194	-2.37883
43234793	chr1:43234793:C:T	5.85211e-28	-1.4443	-1.13439	1.11165e-06	-1.44418	-2.10786
43234810	chr1:43234810:G:C	2.05542e-27	-1.32243	-2.88865e-09	1.03235e-05	-1.32345	-2.88865e-09
43234854	chr1:43234854:C:A	2.94078e-27	-9.89772e-11	-0.964234	1.18103e-05	-9.89772e-11	-1.18891
43235865	chr1:43235865:C:T	7.25691e-28	-9.89772e-11	-2.36354	3.64971e-06	-9.89772e-11	-2.36323
43235894	chr1:43235894:C:T	7.1297e-28	-9.89772e-11	-2.38122	3.5838e-06	-9.89772e-11	-2.38145
43235989	chr1:43235989:G:A	7.21814e-28	-9.89772e-11	-2.3689	3.63003e-06	-9.89772e-11	-2.36864
43236110	chr1:43236110:G:A	3.75515e-27	-9.89772e-11	-0.719778	6.46803e-06	-9.89772e-11	-1.79101
43236481	chr1:43236481:A:G	1.14584e-27	-9.89772e-11	-1.90677	4.21996e-06	-9.89772e-11	-2.21805
43236645	chr1:43236645:C:G	2.13496e-27	-9.89772e-11	-1.28446	5.1831e-06	-9.89772e-11	-2.01247
43236676	chr1:43236676:G:A	6.32225e-27	-9.89772e-11	-0.198832	6.01057e-06	-9.89772e-11	-1.86436
43236690	chr1:43236690:G:A	2.38355e-27	0.0613515	-1.23567	4.03133e-06	0.065527	-2.32931
43237299	chr1:43237299:A:G	1.8399e-27	-1.4332	-2.88865e-09	9.24608e-06	-1.43368	-2.88865e-09
43237534	chr1:43237534:C:T	1.11292e-27	-9.89772e-11	-1.93592	4.12292e-06	-9.89772e-11	-2.24132
43237637	chr1:43237637:G:A	7.23268e-28	-9.89772e-11	-2.36688	3.63744e-06	-9.89772e-11	-2.3666
43237666	chr1:43237666:G:A	1.61573e-27	-9.89772e-11	-1.56312	8.35181e-06	-9.89772e-11	-1.5354
43237708	chr1:43237708:T:C	1.60847e-26	-9.89772e-11	0.734959	9.30909e-06	-9.89772e-11	-1.42689
43237737	chr1:43237737:C:T	7.50586e-28	-9.89772e-11	-2.32981	3.62703e-06	-9.89772e-11	-2.36946
43237756	chr1:43237756:G:A	1.66061e-27	-9.89772e-11	-1.53572	1.00192e-05	-9.89772e-11	-1.35337
43237827	chr1:43237827:TAC:T	2.38201e-28	-1.51038	-1.96717	8.33865e-07	-1.51042	-2.32914
43238352	chr1:43238352:A:G	4.20562e-27	-9.89772e-11	-0.606487	1.67816e-05	-9.89772e-11	-0.837593
43238985	chr1:43238985:G:A	7.78338e-27	-1.17457	1.18365	7.8416e-06	-1.17652	-0.421919
43239173	chr1:43239173:C:G	3.71267e-27	-9.89772e-11	-0.731157	6.44581e-06	-9.89772e-11	-1.79445
43239312	chr1:43239312:G:A	2.42504e-28	-1.51037	-1.94928	8.30479e-07	-1.51033	-2.3333
43240025	chr1:43240025:T:C	7.89016e-28	-9.89772e-11	-2.27988	3.7283e-06	-9.89772e-11	-2.34193
43240085	chr1:43240085:C:G	2.83228e-27	-1.00182	-2.88865e-09	1.42208e-05	-1.00317	-2.88865e-09
43240351	chr1:43240351:G:A	1.13849e-27	-9.89772e-11	-1.91321	4.19472e-06	-9.89772e-11	-2.22405
43240388	chr1:43240388:T:C	1.96065e-28	-1.29311	-2.3791	1.05687e-06	-1.29337	-2.30919
43240972	chr1:43240972:G:C	2.288e-27	-0.0341009	-1.18113	3.67888e-06	-0.0301717	-2.3251
43241133	chr1:43241133:C:T	7.87051e-28	-9.89772e-11	-2.28237	3.72292e-06	-9.89772e-11	-2.34337
43241364	chr1:43241364:G:T	2.77895e-27	0.239255	-1.26009	4.75426e-06	0.243654	-2.34249
43241408	chr1:43241408:G:A	7.12851e-28	-9.89772e-11	-2.38139	3.92744e-06	-9.89772e-11	-2.28989
43241437	chr1:43241437:G:A	2.45646e-27	-1.22592	0.0817339	3.88633e-06	-1.22768	-1.07273
43241457	chr1:43241457:T:C	1.71078e-28	-1.49845	-2.3101	1.44616e-06	-1.49791	-1.79106
43241549	chr1:43241549:G:A	1.80411e-28	-1.49182	-2.2636	8.08556e-07	-1.49131	-2.37907
43241612	chr1:43241612:T:C	2.58616e-27	0.383122	-1.47585	5.32857e-06	0.387496	-2.37229
43242987	chr1:43242987:G:A	1.91522e-28	-1.3857	-2.30996	1.18727e-06	-1.3845	-2.10172
43243539	chr1:43243539:G:A	1.9809e-27	-9.89772e-11	-1.35936	1.0263e-05	-9.89772e-11	-1.32934
43243610	chr1:43243610:T:C	1.44409e-27	-9.89772e-11	-1.67543	7.25135e-06	-9.89772e-11	-1.67669
43243624	chr1:43243624:C:T	8.21896e-28	-9.89772e-11	-2.23905	3.76262e-06	-9.89772e-11	-2.33276
43243684	chr1:43243684:T:C	8.78288e-28	-9.89772e-11	-2.17269	3.76608e-06	-9.89772e-11	-2.33184
43244296	chr1:43244296:T:G	1.85943e-28	-1.34435	-2.38087	9.81581e-07	-1.34458	-2.33189
43244866	chr1:43244866:G:A	2.16656e-28	-1.30814	-2.26422	9.75442e-07	-1.30962	-2.37312
43245039	chr1:43245039:G:A	7.66078e-28	-9.89772e-11	-2.30938	3.89627e-06	-9.89772e-11	-2.29786
43245084	chr1:43245084:C:T	8.14384e-28	-9.89772e-11	-2.24823	3.64541e-06	-9.89772e-11	-2.36441
43245130	chr1:43245130:G:A	2.01281e-27	0.608816	-1.95219	8.39361e-06	0.616321	-2.14673
43245353	chr1:43245353:G:A	1.7822e-28	-1.50671	-2.26093	7.94905e-07	-1.50647	-2.38094
43245806	chr1:43245806:C:T	1.93456e-28	-1.31504	-2.37057	1.04936e-06	-1.31528	-2.29441
43246052	chr1:43246052:A:G	1.84334e-28	-1.48177	-2.25214	8.15595e-07	-1.48115	-2.38057
43246481	chr1:43246481:G:C	3.76518e-27	-9.89772e-11	-0.717113	1.50006e-05	-9.89772e-11	-0.949788
43247084	chr1:43247084:T:C	1.86421e-28	-1.3523	-2.37036	9.33e-07	-1.35252	-2.37471
43247288	chr1:43247288:C:T	8.55243e-28	-9.89772e-11	-2.19928	3.71984e-06	-9.89772e-11	-2.3442
43247648	chr1:43247648:T:C	1.87064e-28	-1.338	-2.38121	9.82612e-07	-1.33823	-2.33719
43247771	chr1:43247771:G:A	2.30563e-28	-1.50968	-2.00046	8.47833e-07	-1.50974	-2.31321
43248056	chr1:43248056:G:A	7.12924e-28	-9.89772e-11	-2.38129	3.58253e-06	-9.89772e-11	-2.38181
43248291	chr1:43248291:C:T	1.14631e-26	-9.89772e-11	0.396227	3.97568e-05	-9.89772e-11	0.0249046
43249186	chr1:43249186:T:C	1.29226e-27	-9.89772e-11	-1.78652	6.47347e-06	-9.89772e-11	-1.79017
43249227	chr1:43249227:C:G	7.44838e-28	-9.89772e-11	-2.3375	3.7724e-06	-9.89772e-11	-2.33017
43249697	chr1:43249697:G:A	8.62577e-28	-9.89772e-11	-2.19074	3.73152e-06	-9.89772e-11	-2.34106
43250100	chr1:43250100:G:A	8.20886e-28	-9.89772e-11	-2.24028	3.65253e-06	-9.89772e-11	-2.36246
43250407	chr1:43250407:C:T	7.28872e-28	-9.89772e-11	-2.35916	3.66408e-06	-9.89772e-11	-2.3593
43250499	chr1:43250499:T:C	1.40769e-27	-9.89772e-11	-1.70096	7.23778e-06	-9.89772e-11	-1.67856
43250864	chr1:43250864:C:T	1.40989e-27	-9.89772e-11	-1.6994	7.2499e-06	-9.89772e-11	-1.67689
43250947	chr1:43250947:C:T	1.64038e-27	-9.89772e-11	-1.54798	9.88223e-06	-9.89772e-11	-1.36714
43251104	chr1:43251104:A:C	1.74682e-28	-1.4886	-2.2991	1.5011e-06	-1.48788	-1.7638
43251445	chr1:43251445:A:G	1.45615e-27	-9.89772e-11	-1.66711	7.48558e-06	-9.89772e-11	-1.6449
43251708	chr1:43251708:A:G	1.70592e-27	-1.5088	-2.88865e-09	8.57875e-06	-1.50859	-2.88865e-09
43251899	chr1:43251899:G:C	8.44491e-28	-9.89772e-11	-2.21193	3.69247e-06	-9.89772e-11	-2.35158
43252407	chr1:43252407:A:G	1.94593e-28	-1.49244	-2.18732	8.08971e-07	-1.49194	-2.37793
43253375	chr1:43253375:T:C	2.26716e-27	-1.22438	-2.88865e-09	1.14093e-05	-1.22345	-2.88865e-09
43253512	chr1:43253512:CAG:C	7.22507e-28	-9.89772e-11	-2.36794	8.04566e-06	-9.89772e-11	-1.57274
43253883	chr1:43253883:A:G	8.36142e-28	-9.89772e-11	-2.22186	3.70475e-06	-9.89772e-11	-2.34826
43254906	chr1:43254906:C:T	5.84828e-28	-0.466644	-2.1127	2.30052e-06	-0.463222	-2.36152
43255184	chr1:43255184:A:G	1.90842e-28	-1.32057	-2.37865	1.0014e-06	-1.32081	-2.33567
43255323	chr1:43255323:A:G	1.78753e-28	-1.50131	-2.26335	7.99975e-07	-1.50095	-2.3801
43255390	chr1:43255390:A:C	1.7641e-28	-1.4936	-2.28426	1.55233e-06	-1.49296	-1.72516
43255694	chr1:43255694:G:A	1.48575e-27	-9.89772e-11	-1.64699	6.72431e-06	-9.89772e-11	-1.75215
43255762	chr1:43255762:C:T	2.02119e-28	-1.26855	-2.37326	1.10397e-06	-1.27016	-2.28881
43256039	chr1:43256039:G:A	1.59432e-28	-1.51031	-2.36874	1.11375e-06	-1.51026	-2.03988
43257148	chr1:43257148:G:A	9.04252e-28	-9.89772e-11	-2.14356	3.81371e-06	-9.89772e-11	-2.31928
43257156	chr1:43257156:T:C	8.83995e-28	-9.89772e-11	-2.16621	3.77119e-06	-9.89772e-11	-2.33049
43257350	chr1:43257350:G:A	1.83507e-28	-1.48779	-2.25062	8.09742e-07	-1.48724	-2.38167
43257950	chr1:43257950:G:A	1.46468e-27	-9.89772e-11	-1.66127	7.54425e-06	-9.89772e-11	-1.63709
43258315	chr1:43258315:T:G	1.77643e-28	-1.48255	-2.28834	8.19185e-07	-1.48263	-2.3747
43258494	chr1:43258494:G:C	9.96591e-28	-9.89772e-11	-2.04632	4.46887e-06	-9.89772e-11	-2.16074
43258670	chr1:43258670:G:A	1.73668e-27	-1.49093	-2.88865e-09	8.73205e-06	-1.49088	-2.88865e-09
43258811	chr1:43258811:TG:T	1.87861e-27	-1.41237	-2.88865e-09	9.44881e-06	-1.41199	-2.88865e-09
43258829	chr1:43258829:G:A	1.80491e-28	-1.48914	-2.26584	1.65013e-06	-1.48843	-1.6686
43259016	chr1:43259016:C:T	3.11408e-27	-9.89772e-11	-0.906973	1.28121e-05	-9.89772e-11	-1.10748
43259101	chr1:43259101:A:G	7.12662e-28	-9.89772e-11	-2.38166	3.99516e-06	-9.89772e-11	-2.27279
43259573	chr1:43259573:T:C	1.79891e-28	-1.50891	-2.2494	1.65315e-06	-1.50869	-1.64651
43259786	chr1:43259786:AAAAC:A	8.66333e-28	-9.89772e-11	-2.18639	3.73474e-06	-9.89772e-11	-2.3402
43260977	chr1:43260977:A:G	8.20698e-28	-9.89772e-11	-2.24051	3.81312e-06	-9.89772e-11	-2.31943
43261717	chr1:43261717:G:A	2.50234e-27	-1.40937	0.283689	3.70708e-06	-1.41038	-0.937253
43261831	chr1:43261831:G:A	6.98799e-27	-9.89772e-11	-0.0987144	1.15231e-05	-9.89772e-11	-1.21352
43262250	chr1:43262250:A:C	7.77872e-28	-9.89772e-11	-2.2941	4.2165e-06	-9.89772e-11	-2.21887
43262588	chr1:43262588:T:C	1.78955e-28	-1.48648	-2.27705	1.59154e-06	-1.48572	-1.70745
43262965	chr1:43262965:C:T	1.78753e-28	-1.4719	-2.29276	8.27279e-07	-1.47199	-2.3755
43263538	chr1:43263538:A:G	1.48382e-27	0.0921263	-1.74041	3.95075e-06	0.0961879	-2.38016
43263597	chr1:43263597:A:C	1.41946e-27	-9.89772e-11	-1.69263	7.29811e-06	-9.89772e-11	-1.67026
43263747	chr1:43263747:A:C	7.45236e-28	-9.89772e-11	-2.33696	3.76852e-06	-9.89772e-11	-2.3312
43263951	chr1:43263951:A:C	1.49991e-27	0.121767	-1.75927	4.07488e-06	0.125894	-2.37893
43264522	chr1:43264522:G:A	1.74803e-27	-1.48442	-2.88865e-09	8.78556e-06	-1.48477	-2.88865e-09
43264546	chr1:43264546:G:A	1.90281e-28	-1.46577	-2.23639	8.27872e-07	-1.46501	-2.38177
43264588	chr1:43264588:C:T	1.87253e-28	-1.46887	-2.24933	8.42357e-07	-1.46897	-2.36046
43264654	chr1:43264654:C:A	7.951e-28	-9.89772e-11	-2.27219	3.7454e-06	-9.89772e-11	-2.33735
43264679	chr1:43264679:A:G	1.86489e-28	-1.34055	-2.38174	9.65404e-07	-1.34195	-2.35114
43264930	chr1:43264930:C:T	1.11235e-26	-9.89772e-11	0.366152	7.44733e-06	-9.89772e-11	-1.65002
43265188	chr1:43265188:C:T	2.16469e-28	-1.20133	-2.37189	1.08153e-06	-1.20323	-2.37627
43265604	chr1:43265604:T:C	8.69482e-28	-9.89772e-11	-2.18277	3.74817e-06	-9.89772e-11	-2.33661
43265670	chr1:43265670:A:G	4.05808e-27	-1.26998	0.627783	4.69114e-06	-1.27163	-0.840568
43266042	chr1:43266042:C:T	7.62043e-28	-9.89772e-11	-2.31466	6.39854e-06	-9.89772e-11	-1.80181
43266134	chr1:43266134:G:A	7.46899e-28	-9.89772e-11	-2.33473	4.346e-06	-9.89772e-11	-2.18862
43266244	chr1:43266244:G:A	1.77165e-27	-1.471	-2.88865e-09	8.90888e-06	-1.47083	-2.88865e-09
43266376	chr1:43266376:G:A	1.78964e-28	-1.49548	-2.268	1.62468e-06	-1.49488	-1.67769
43266872	chr1:43266872:G:A	7.18863e-28	-9.89772e-11	-2.37299	3.58842e-06	-9.89772e-11	-2.38017
43267185	chr1:43267185:A:T	1.79425e-27	-9.89772e-11	-1.45832	9.33667e-06	-9.89772e-11	-1.42393
43267307	chr1:43267307:C:G	1.83529e-28	-1.38825	-2.35004	8.9699e-07	-1.38838	-2.37821
43267363	chr1:43267363:G:A	2.13313e-27	-1.28532	-2.88865e-09	1.07338e-05	-1.28448	-2.88865e-09
43267493	chr1:43267493:T:C	1.25467e-27	-9.89772e-11	-1.81604	6.28985e-06	-9.89772e-11	-1.81894
43267631	chr1:43267631:T:A	1.96087e-27	-9.89772e-11	-1.36952	9.96689e-06	-9.89772e-11	-1.35861
43267632	chr1:43267632:T:C	1.96554e-27	-9.89772e-11	-1.36714	9.9913e-06	-9.89772e-11	-1.35616
43268031	chr1:43268031:G:A	1.26043e-26	-9.89772e-11	0.491132	8.20476e-06	-9.89772e-11	-1.55316
43268543	chr1:43268543:A:G	1.8623e-28	-1.37621	-2.34747	9.48355e-07	-1.37482	-2.33608
43268586	chr1:43268586:T:C	1.87541e-28	-1.39845	-2.31822	9.07933e-07	-1.39718	-2.35729
43268700	chr1:43268700:G:A	7.38794e-28	-9.89772e-11	-2.34564	3.69016e-06	-9.89772e-11	-2.35221
43268704	chr1:43268704:G:C	4.00633e-28	-1.50345	-1.45416	2.50597e-06	-1.50303	-1.23617
43268725	chr1:43268725:C:T	7.84743e-28	-9.89772e-11	-2.28531	4.18894e-06	-9.89772e-11	-2.22543
43268790	chr1:43268790:A:G	1.8039e-28	-1.44935	-2.30619	1.13057e-06	-1.4498	-2.08536
43268870	chr1:43268870:G:C	3.20754e-27	-1.03536	0.157958	1.00559e-05	-1.03264	-0.317085
43268888	chr1:43268888:G:A	4.91742e-28	-0.370906	-2.3818	2.51667e-06	-0.36598	-2.36896
43268987	chr1:43268987:C:A	1.30024e-27	-9.89772e-11	-1.78036	6.87848e-06	-9.89772e-11	-1.72948
43269297	chr1:43269297:A:G	1.21192e-27	-9.89772e-11	-1.85071	6.62935e-06	-9.89772e-11	-1.76637
43269325	chr1:43269325:A:G	1.35586e-27	-9.89772e-11	-1.73847	1.22541e-05	-9.89772e-11	-1.15202
43269525	chr1:43269525:G:A	5.40024e-28	-0.312478	-2.34657	2.86601e-06	-0.307399	-2.29756
43270176	chr1:43270176:A:G	7.2671e-28	-9.89772e-11	-2.36214	3.63152e-06	-9.89772e-11	-2.36822
43271042	chr1:43271042:C:T	7.82202e-28	-9.89772e-11	-2.28855	4.21653e-06	-9.89772e-11	-2.21886
43271271	chr1:43271271:C:T	2.06437e-28	-1.48888	-2.13179	1.41829e-06	-1.48937	-1.81906
43271335	chr1:43271335:A:C	1.77157e-28	-1.48616	-2.28747	8.1663e-07	-1.48562	-2.37483
43271597	chr1:43271597:T:C	7.96397e-27	0.03202	-2.88865e-09	4.00664e-05	0.0326623	-2.88865e-09
43271625	chr1:43271625:C:T	1.71247e-28	-1.51002	-2.29753	1.05229e-06	-1.50997	-2.09694
43271677	chr1:43271677:G:A	1.95364e-27	-1.37321	-2.88865e-09	9.82029e-06	-1.37343	-2.88865e-09
43272282	chr1:43272282:C:T	1.21191e-27	-9.89772e-11	-1.85071	4.3374e-06	-9.89772e-11	-2.1906
43272301	chr1:43272301:G:A	1.79125e-28	-1.50826	-2.25432	9.84191e-07	-1.50818	-2.16564
43272618	chr1:43272618:T:C	8.77715e-28	-9.89772e-11	-2.17334	4.75605e-06	-9.89772e-11	-2.09846
43272827	chr1:43272827:G:A	8.30702e-28	-9.89772e-11	-2.22839	3.67251e-06	-9.89772e-11	-2.357
43273103	chr1:43273103:C:T	7.56673e-28	-9.89772e-11	-2.32173	3.83324e-06	-9.89772e-11	-2.31417
43273158	chr1:43273158:G:A	2.64846e-25	3.53624	-2.88865e-09	0.00136286	3.55947	-2.88865e-09
43273232	chr1:43273232:G:A	1.60094e-27	-9.89772e-11	-1.57232	5.45165e-06	-9.89772e-11	-1.96196
43273396	chr1:43273396:G:A	9.2595e-28	-9.89772e-11	-2.11984	3.88335e-06	-9.89772e-11	-2.30118
43274493	chr1:43274493:A:G	1.01165e-25	2.57384	-2.88865e-09	0.000515811	2.58786	-2.88865e-09
43274968	chr1:43274968:C:T	2.76894e-28	-1.32343	-2.00359	2.52636e-06	-1.32454	-1.40656
43274976	chr1:43274976:G:A	7.1497e-28	-9.89772e-11	-2.37842	3.58341e-06	-9.89772e-11	-2.38156
43275003	chr1:43275003:A:G	3.28426e-28	-1.4941	-1.66225	3.6479e-06	-1.49365	-0.870078
43275386	chr1:43275386:A:G	1.58723e-28	-1.50281	-2.38069	1.24881e-06	-1.50297	-1.93272
43275553	chr1:43275553:G:A	2.32908e-28	-1.39559	-2.10443	8.95836e-07	-1.39642	-2.37145
43275621	chr1:43275621:A:G	1.25155e-27	-9.89772e-11	-1.81852	6.79788e-06	-9.89772e-11	-1.74127
43275804	chr1:43275804:T:C	6.23804e-27	-9.89772e-11	-0.212242	2.61439e-05	-9.89772e-11	-0.394261
43276042	chr1:43276042:G:A	2.36727e-28	-1.42779	-2.05597	2.16544e-06	-1.42853	-1.45673
43276379	chr1:43276379:C:A	1.40779e-27	-9.89772e-11	-1.70088	7.28257e-06	-9.89772e-11	-1.67239
43276437	chr1:43276437:C:T	2.87811e-27	-9.89772e-11	-0.985775	1.18649e-05	-9.89772e-11	-1.18429
43276477	chr1:43276477:A:G	7.7658e-28	-9.89772e-11	-2.29576	3.74916e-06	-9.89772e-11	-2.33634
43276556	chr1:43276556:C:T	7.1497e-28	-9.89772e-11	-2.37842	3.58341e-06	-9.89772e-11	-2.38156
43276557	chr1:43276557:G:A	7.19589e-28	-1.40383	-0.968148	3.13274e-06	-1.40489	-1.11108
43276737	chr1:43276737:T:C	9.40449e-28	-9.89772e-11	-2.10431	4.53243e-06	-9.89772e-11	-2.14662
43277286	chr1:43277286:A:G	3.02843e-28	-1.37844	-1.859	1.18771e-06	-1.3796	-2.10625
43277520	chr1:43277520:GC:G	1.71929e-27	-1.00136	-0.499638	1.81146e-05	-1.00187	0.240706
43277684	chr1:43277684:C:T	1.45081e-27	0.606453	-2.27724	7.40782e-06	0.613344	-2.26869
43277859	chr1:43277859:C:T	7.26992e-27	-9.89772e-11	-0.0591626	1.16741e-05	-9.89772e-11	-1.20051
43277900	chr1:43277900:C:T	7.63407e-28	-9.89772e-11	-2.31287	3.5844e-06	-9.89772e-11	-2.38128
43278083	chr1:43278083:T:C	6.97234e-27	-9.89772e-11	-0.100957	2.22444e-05	-9.89772e-11	-0.555787
43278225	chr1:43278225:G:A	1.30121e-27	-1.0157	-0.763919	1.19003e-05	-1.01619	-0.165122
43279057	chr1:43279057:C:T	9.88462e-28	0.191585	-2.2461	5.16872e-06	0.197776	-2.21303
43279555	chr1:43279555:T:C	1.03572e-27	-9.89772e-11	-2.00781	5.74717e-06	-9.89772e-11	-1.90917
43280142	chr1:43280142:G:A	7.42677e-28	-9.89772e-11	-2.3404	3.79332e-06	-9.89772e-11	-2.32464
43280158	chr1:43280158:C:T	4.84348e-28	-1.35097	-1.41689	4.48512e-06	-1.3522	-0.804916
43280684	chr1:43280684:C:A	7.42286e-28	-9.89772e-11	-2.34093	3.79129e-06	-9.89772e-11	-2.32517
43280686	chr1:43280686:G:A	7.42258e-28	-9.89772e-11	-2.34097	3.79115e-06	-9.89772e-11	-2.32521
43280777	chr1:43280777:T:C	2.03857e-28	-1.44991	-2.18333	1.42854e-06	-1.45061	-1.85061
43280788	chr1:43280788:T:G	2.142e-28	-1.32061	-2.26315	1.32241e-06	-1.32174	-2.05668
43281054	chr1:43281054:A:G	6.03948e-28	-1.50554	-1.04164	4.79241e-06	-1.50518	-0.58566
43281127	chr1:43281127:G:A	1.74443e-27	-1.48648	-2.88865e-09	8.76636e-06	-1.48696	-2.88865e-09
43281650	chr1:43281650:G:A	8.06651e-28	-9.89772e-11	-2.25777	4.17515e-06	-9.89772e-11	-2.22873
43281690	chr1:43281690:A:G	6.6383e-28	-1.49897	-0.95367	5.28987e-06	-1.49844	-0.493638
43281726	chr1:43281726:AAAAC:A	1.93738e-28	-1.50546	-2.1787	8.78173e-07	-1.50559	-2.2822
43282093	chr1:43282093:C:T	1.19066e-26	-9.89772e-11	0.434187	3.88081e-05	-9.89772e-11	0.000752456
43282380	chr1:43282380:A:G	3.9648e-28	-0.998814	-1.96922	4.32861e-06	-1.00093	-1.1917
43282461	chr1:43282461:A:G	7.25504e-28	-9.89772e-11	-2.3638	3.63437e-06	-9.89772e-11	-2.36744
43282761	chr1:43282761:T:A	7.27056e-28	-9.89772e-11	-2.36166	3.61472e-06	-9.89772e-11	-2.37286
43283086	chr1:43283086:A:T	8.53038e-28	-9.89772e-11	-2.20186	3.78282e-06	-9.89772e-11	-2.32741
43283266	chr1:43283266:T:C	9.8143e-28	-9.89772e-11	-2.06165	4.70467e-06	-9.89772e-11	-2.10932
43283732	chr1:43283732:A:C	7.71035e-28	-9.89772e-11	-2.30293	3.59439e-06	-9.89772e-11	-2.3785
43284106	chr1:43284106:T:A	7.59605e-28	-9.89772e-11	-2.31786	4.79065e-06	-9.89772e-11	-2.09121
43284715	chr1:43284715:A:G	7.12572e-28	-9.89772e-11	-2.38178	3.69905e-06	-9.89772e-11	-2.3498
43284901	chr1:43284901:A:G	1.90099e-28	-1.48281	-2.22031	1.07575e-06	-1.48272	-2.10214
43285326	chr1:43285326:C:T	7.1703e-28	-9.89772e-11	-2.37554	5.21328e-06	-9.89772e-11	-2.00667
43285419	chr1:43285419:C:G	2.10109e-27	-1.30045	-2.88865e-09	1.05633e-05	-1.30049	-2.88865e-09
43285638	chr1:43285638:T:A	3.40409e-28	-0.976382	-2.14414	1.46208e-06	-0.975115	-2.3029
43285671	chr1:43285671:A:G	1.86313e-28	-1.34356	-2.37967	1.09651e-06	-1.34343	-2.22232
43285725	chr1:43285725:A:C	2.96601e-28	-1.11518	-2.1431	1.42674e-06	-1.11341	-2.18908
43285741	chr1:43285741:C:T	7.76643e-28	-9.89772e-11	-2.29568	4.01478e-06	-9.89772e-11	-2.26789
43285751	chr1:43285751:C:T	7.76643e-28	-9.89772e-11	-2.29568	4.01478e-06	-9.89772e-11	-2.26789
43286490	chr1:43286490:A:G	1.70281e-27	-1.51063	-2.88865e-09	8.56161e-06	-1.51059	-2.88865e-09
43286968	chr1:43286968:T:TC	3.26489e-28	-1.03689	-2.12538	1.48738e-06	-1.03572	-2.22513
43287153	chr1:43287153:C:T	4.51684e-28	-0.956215	-1.88147	1.44387e-06	-0.955009	-2.33554
43287664	chr1:43287664:G:A	1.48048e-27	-9.89772e-11	-1.65054	5.17886e-06	-9.89772e-11	-2.01329
43287678	chr1:43287678:G:C	2.59211e-27	-9.89772e-11	-1.09043	1.04635e-05	-9.89772e-11	-1.30998
43287720	chr1:43287720:T:A	8.94511e-27	-9.89772e-11	0.148199	1.30715e-05	-9.89772e-11	-1.08745
43287744	chr1:43287744:C:T	9.15863e-27	-9.89772e-11	0.171789	1.30962e-05	-9.89772e-11	-1.08556
43288031	chr1:43288031:A:T	7.49485e-28	-9.89772e-11	-2.33128	3.76568e-06	-9.89772e-11	-2.33195
43288242	chr1:43288242:A:G	3.10267e-27	-0.910646	-2.88865e-09	1.56408e-05	-0.907994	-2.88865e-09
43288415	chr1:43288415:T:C	7.92615e-28	-9.89772e-11	-2.27533	3.98114e-06	-9.89772e-11	-2.27631
43288788	chr1:43288788:C:T	1.86435e-28	-1.50202	-2.22056	1.27824e-06	-1.50199	-1.9104
43289747	chr1:43289747:T:C	1.04705e-27	-9.89772e-11	-1.99693	5.90054e-06	-9.89772e-11	-1.88283
43290803	chr1:43290803:T:C	7.40542e-28	-9.89772e-11	-2.34328	3.68887e-06	-9.89772e-11	-2.35256
43290815	chr1:43290815:G:A	8.94647e-27	-9.89772e-11	0.148351	5.8105e-06	-9.89772e-11	-1.89821
43290841	chr1:43290841:A:G	1.58255e-28	-1.50835	-2.37811	9.77305e-07	-1.50844	-2.1724
43291731	chr1:43291731:C:T	2.16689e-28	-1.25283	-2.31937	1.31312e-06	-1.25033	-2.13514
43291732	chr1:43291732:G:A	7.56167e-28	-9.89772e-11	-2.3224	4.44506e-06	-9.89772e-11	-2.16608
43291850	chr1:43291850:G:A	3.17873e-28	-0.835191	-2.35382	1.87432e-06	-0.830733	-2.1989
43292284	chr1:43292284:G:A	3.55941e-28	-0.753176	-2.32272	2.17287e-06	-0.748423	-2.13341
43292495	chr1:43292495:A:G	1.03168e-27	-9.89772e-11	-2.01172	6.75294e-06	-9.89772e-11	-1.7479
43292562	chr1:43292562:A:AT	5.76701e-28	-0.270784	-2.32256	2.75942e-06	-0.268767	-2.37409
43292595	chr1:43292595:C:T	1.99521e-27	-9.89772e-11	-1.35216	6.94433e-06	-9.89772e-11	-1.71995
43292607	chr1:43292607:G:A	2.65104e-28	-1.00909	-2.36145	1.3118e-06	-1.00492	-2.38155
43292660	chr1:43292660:A:C	1.21983e-27	-9.89772e-11	-1.8442	5.66211e-06	-9.89772e-11	-1.92408
43293137	chr1:43293137:T:C	9.18786e-25	-9.89772e-11	4.78015	3.59944e-06	-9.89772e-11	-2.3771
43294062	chr1:43294062:T:G	9.33559e-25	4.85775	-0.061651	0.000773133	4.90312	-1.91055
43294338	chr1:43294338:G:A	9.85738e-27	-9.89772e-11	0.245312	2.42155e-05	-9.89772e-11	-0.470883
43294399	chr1:43294399:T:C	1.36997e-23	0.768243	6.71398	0.000189739	0.799374	0.788398
43294565	chr1:43294565:G:T	1.33785e-23	1.07389	6.3846	0.000190756	1.10729	0.485832
43294647	chr1:43294647:C:G	9.45779e-28	-9.89772e-11	-2.09865	3.71216e-06	-9.89772e-11	-2.34626
43295060	chr1:43295060:C:T	9.52414e-28	-9.89772e-11	-2.09166	3.99183e-06	-9.89772e-11	-2.27363
43295117	chr1:43295117:C:T	7.37136e-28	-9.89772e-11	-2.34789	3.59545e-06	-9.89772e-11	-2.37821
43295269	chr1:43295269:G:A	9.71505e-28	-9.89772e-11	-2.07182	3.83769e-06	-9.89772e-11	-2.31301
43295433	chr1:43295433:C:T	9.98115e-28	-9.89772e-11	-2.04479	3.91404e-06	-9.89772e-11	-2.29331
43295437	chr1:43295437:G:A	1.32196e-26	-9.89772e-11	0.538793	3.16524e-05	-9.89772e-11	-0.203064
43295441	chr1:43295441:C:T	7.36933e-28	-9.89772e-11	-2.34817	3.97664e-06	-9.89772e-11	-2.27744
43295937	chr1:43295937:C:T	7.12636e-28	-9.89772e-11	-2.38169	0.910308	-9.89772e-11	10.0637
43295980	chr1:43295980:C:T	2.5761e-26	1.33471	-0.128754	2.14116e-05	1.36952	-1.96346
43296277	chr1:43296277:C:T	7.71e-28	-9.89772e-11	-2.30298	3.60393e-06	-9.89772e-11	-2.37585
43297111	chr1:43297111:T:A	1.87042e-27	-1.41674	-2.88865e-09	9.41606e-06	-1.41546	-2.88865e-09
43297286	chr1:43297286:C:T	7.28089e-28	-9.89772e-11	-2.36024	3.59436e-06	-9.89772e-11	-2.37851
43297415	chr1:43297415:A:G	3.64275e-27	1.55012	-2.30029	1.84493e-05	1.5741	-2.31695
43297911	chr1:43297911:C:T	1.78716e-26	-9.89772e-11	0.840304	3.99789e-05	-9.89772e-11	0.0304738
43298129	chr1:43298129:T:G	1.33186e-27	-9.89772e-11	-1.75633	4.95079e-06	-9.89772e-11	-2.05833
43298320	chr1:43298320:A:C	1.24344e-26	-9.89772e-11	0.477559	2.93378e-05	-9.89772e-11	-0.279002
43298413	chr1:43298413:G:C	1.63711e-26	1.02158	-0.268972	1.68416e-05	1.05464	-1.88867
43298530	chr1:43298530:G:A	2.73155e-27	-1.03804	-2.88865e-09	1.3709e-05	-1.03983	-2.88865e-09
43298552	chr1:43298552:A:G	7.14584e-28	-9.89772e-11	-2.37896	3.61206e-06	-9.89772e-11	-2.3736
43299010	chr1:43299010:A:T	5.57802e-28	-0.251823	-2.37484	2.78257e-06	-0.254774	-2.37973
43299418	chr1:43299418:A:G	5.9302e-27	-0.128293	-0.134556	0.000120447	-0.103927	1.23726
43299848	chr1:43299848:A:G	1.79624e-23	-9.89772e-11	7.75313	4.01993e-06	-9.89772e-11	-2.26661
43299904	chr1:43299904:C:A	9.77284e-28	-9.89772e-11	-2.06589	4.00629e-06	-9.89772e-11	-2.27001
43300755	chr1:43300755:A:G	3.96532e-22	0.849549	9.99805	4.2473e-05	0.881788	-0.790797
43301035	chr1:43301035:C:T	2.26701e-27	-9.89772e-11	-1.22445	8.61607e-06	-9.89772e-11	-1.50425
43301419	chr1:43301419:C:T	9.17612e-28	-9.89772e-11	-2.12889	8.28307e-05	-9.89772e-11	0.758922
43301451	chr1:43301451:G:A	7.23695e-28	-9.89772e-11	-2.36629	3.8297e-06	-9.89772e-11	-2.31509
43301467	chr1:43301467:G:A	8.57156e-28	-0.726317	-1.47073	1.80319e-06	-0.713062	-2.35526
43301609	chr1:43301609:C:T	1.18576e-27	-9.89772e-11	-1.87252	7.34934e-06	-9.89772e-11	-1.66327
43302076	chr1:43302076:A:G	1.59537e-26	-0.876672	1.60345	6.76062e-06	-0.870666	-0.876096
43302101	chr1:43302101:G:T	7.12918e-28	-9.89772e-11	-2.3813	3.67185e-06	-9.89772e-11	-2.35718
43302170	chr1:43302170:A:G	1.79202e-27	-9.89772e-11	-1.45956	3.6409e-06	-9.89772e-11	-2.36565
43302189	chr1:43302189:A:G	7.33175e-28	-9.89772e-11	-2.35328	3.96088e-06	-9.89772e-11	-2.28141
43302496	chr1:43302496:C:T	1.28617e-27	-9.89772e-11	-1.79124	5.37216e-06	-9.89772e-11	-1.97665
43302743	chr1:43302743:C:T	1.13429e-27	-9.89772e-11	-1.9169	7.05434e-06	-9.89772e-11	-1.70423
43303811	chr1:43303811:G:T	8.32537e-28	-0.192049	-2.03414	3.53232e-06	-0.181494	-2.21443
43304250	chr1:43304250:T:C	3.3284e-27	0.17009	-1.01051	8.16706e-05	0.197277	0.547541
43304847	chr1:43304847:C:G	1.87663e-27	-1.41343	-2.88865e-09	9.44474e-06	-1.41242	-2.88865e-09
43305021	chr1:43305021:C:T	8.04323e-28	-9.89772e-11	-2.26066	3.61125e-06	-9.89772e-11	-2.37382
43305345	chr1:43305345:TA:T	2.333e-23	0.93218	7.08241	1.12761e-05	0.96498	-2.20017
43305648	chr1:43305648:T:C	2.29143e-27	-1.21373	-2.88865e-09	1.15147e-05	-1.21425	-2.88865e-09
43305989	chr1:43305989:G:A	2.32203e-23	1.08953	6.92034	1.22375e-05	1.12316	-2.27653
43306519	chr1:43306519:A:G	3.47595e-27	0.879633	-1.67667	5.10006e-05	0.912132	-0.638172
43306994	chr1:43306994:G:A	2.32583e-27	-9.89772e-11	-1.19883	8.81522e-06	-9.89772e-11	-1.4814
43307392	chr1:43307392:G:A	8.63368e-28	-9.89772e-11	-2.18982	5.08086e-06	-9.89772e-11	-2.0324
43307689	chr1:43307689:C:T	3.3062e-27	-9.89772e-11	-0.847108	9.11064e-06	-9.89772e-11	-1.44843
43308345	chr1:43308345:A:G	8.76305e-28	-9.89772e-11	-2.17495	3.90857e-06	-9.89772e-11	-2.29471
43308382	chr1:43308382:G:A	8.56061e-28	-9.89772e-11	-2.19832	3.864e-06	-9.89772e-11	-2.30617
43308397	chr1:43308397:TA:T	1.24885e-27	-9.89772e-11	-1.82069	5.0642e-06	-9.89772e-11	-2.03568
43308621	chr1:43308621:C:T	2.49953e-27	0.422867	-1.54967	4.81262e-05	0.452129	-0.236181
43308677	chr1:43308677:G:A	1.57005e-27	-9.89772e-11	-1.5918	1.059e-05	-9.89772e-11	-1.29797
43308766	chr1:43308766:G:A	1.44751e-27	0.499464	-2.17253	7.81964e-06	0.52926	-2.1305
43309310	chr1:43309310:A:C	7.39312e-28	-9.89772e-11	-2.34494	3.58823e-06	-9.89772e-11	-2.38022
43309991	chr1:43309991:A:G	1.23928e-27	-9.89772e-11	-1.82837	4.77261e-06	-9.89772e-11	-2.09498
43310340	chr1:43310340:C:T	1.02501e-27	-9.89772e-11	-2.01821	0.000139502	-9.89772e-11	1.2802
43310731	chr1:43310731:T:C	1.13131e-27	-9.89772e-11	-1.91953	0.000229253	-9.89772e-11	1.77695
43310876	chr1:43310876:T:A	1.62644e-27	-9.89772e-11	-1.55651	1.1021e-05	-9.89772e-11	-1.25807
43310886	chr1:43310886:C:T	1.64547e-27	-9.89772e-11	-1.54488	5.8179e-06	-9.89772e-11	-1.89694
43311022	chr1:43311022:C:T	1.60152e-27	-9.89772e-11	-1.57196	5.70584e-06	-9.89772e-11	-1.91639
43311292	chr1:43311292:T:A	1.55988e-27	-9.89772e-11	-1.5983	1.06117e-05	-9.89772e-11	-1.29592
43311300	chr1:43311300:T:G	1.67294e-27	-9.89772e-11	-1.52833	1.13973e-05	-9.89772e-11	-1.2245
43311729	chr1:43311729:G:C	8.79436e-28	-9.89772e-11	-2.17138	4.78681e-06	-9.89772e-11	-2.09201
43311896	chr1:43311896:G:C	9.31611e-28	-9.89772e-11	-2.11375	3.60507e-06	-9.89772e-11	-2.37554
43312181	chr1:43312181:C:T	3.67436e-26	-0.909655	2.47071	9.26979e-06	-0.90396	-0.527157
43312184	chr1:43312184:C:T	2.60241e-28	-1.39254	-1.99652	1.49049e-06	-1.39208	-1.86669
43312797	chr1:43312797:ACAGATCAC:A	8.09894e-28	-9.89772e-11	-2.25376	3.65748e-06	-9.89772e-11	-2.3611
43312824	chr1:43312824:G:A	6.22006e-27	-9.89772e-11	-0.215128	8.10744e-06	-9.89772e-11	-1.5651
43313893	chr1:43313893:T:C	1.31025e-27	0.01098	-1.78367	2.15492e-05	0.0370564	-0.624597
43314150	chr1:43314150:A:G	8.45912e-13	-9.89772e-11	32.3285	4.5779e-06	-9.89772e-11	-2.13664
43314198	chr1:43314198:T:G	2.1787e-27	0.137469	-1.40165	4.78137e-05	0.164665	0.0447706
43314264	chr1:43314264:G:A	2.6384e-27	-1.07273	-2.88865e-09	1.32561e-05	-1.07342	-2.88865e-09
43315116	chr1:43315116:C:T	1.81487e-27	-9.89772e-11	-1.4469	4.7835e-06	-9.89772e-11	-2.0927
43315192	chr1:43315192:C:T	1.73451e-27	-1.49218	-2.88865e-09	8.71619e-06	-1.4927	-2.88865e-09
43316395	chr1:43316395:G:A	1.31706e-27	-9.89772e-11	-1.76751	4.09768e-06	-9.89772e-11	-2.24746
43317163	chr1:43317163:C:T	7.87066e-28	-9.89772e-11	-2.28235	6.3437e-05	-9.89772e-11	0.49217
43317164	chr1:43317164:G:A	1.78936e-27	-9.89772e-11	-1.46105	1.24197e-05	-9.89772e-11	-1.13859
43317175	chr1:43317175:G:A	1.05181e-27	-0.0746601	-1.91774	1.54693e-05	-0.0493447	-0.869677
43317190	chr1:43317190:C:T	1.54387e-27	-9.89772e-11	-1.60861	6.22495e-06	-9.89772e-11	-1.82931
43317527	chr1:43317527:T:C	1.14024e-27	-9.89772e-11	-1.91167	7.14283e-06	-9.89772e-11	-1.69177
43317740	chr1:43317740:CAT:C	1.14027e-27	-9.89772e-11	-1.91164	6.84011e-06	-9.89772e-11	-1.73507
43318693	chr1:43318693:G:A	1.13545e-27	-9.89772e-11	-1.91588	6.80621e-06	-9.89772e-11	-1.74004
43319156	chr1:43319156:G:A	7.52727e-28	-9.89772e-11	-2.32696	3.6091e-06	-9.89772e-11	-2.37442
43319285	chr1:43319285:A:G	1.01916e-27	0.143349	-2.16728	1.30548e-05	0.170528	-1.25925
43320664	chr1:43320664:G:A	3.54347e-26	-0.918095	2.44288	1.24082e-05	-0.913831	-0.225687
43320680	chr1:43320680:A:G	1.06191e-26	1.46033	-1.14058	0.000273939	1.49425	0.460773
43320820	chr1:43320820:A:C	1.2623e-27	-9.89772e-11	-1.80997	5.13357e-06	-9.89772e-11	-2.02207
43321370	chr1:43321370:C:T	7.63743e-28	-9.89772e-11	-2.31243	3.58846e-06	-9.89772e-11	-2.38015
43321766	chr1:43321766:A:G	5.20194e-28	-0.579661	-2.1168	2.02809e-06	-0.568994	-2.38179
43322084	chr1:43322084:G:A	1.61329e-27	-9.89772e-11	-1.56463	6.56872e-06	-9.89772e-11	-1.77556
43322501	chr1:43322501:T:C	1.15796e-25	-0.861655	3.57058	5.84757e-06	-0.85296	-1.03889
43322893	chr1:43322893:C:T	2.2327e-27	-9.89772e-11	-1.2397	7.59077e-06	-9.89772e-11	-1.63094
43323044	chr1:43323044:C:T	7.6969e-28	-9.89772e-11	-2.30468	4.23782e-06	-9.89772e-11	-2.21383
43323187	chr1:43323187:C:T	3.10971e-27	0.689579	-1.59796	6.67696e-05	0.721754	-0.178384
43323242	chr1:43323242:A:T	1.07797e-07	-9.89772e-11	44.0839	3.77383e-06	-9.89772e-11	-2.32979
43324575	chr1:43324575:T:C	9.08463e-28	-9.89772e-11	-2.13891	3.90179e-06	-9.89772e-11	-2.29644
43325701	chr1:43325701:AG:A	2.23715e-27	-1.2377	-2.88865e-09	1.12405e-05	-1.23835	-2.88865e-09
43325772	chr1:43325772:C:T	7.52007e-28	-9.89772e-11	-2.32792	3.5828e-06	-9.89772e-11	-2.38173
43326859	chr1:43326859:T:C	9.22301e-09	-9.89772e-11	41.6253	4.17643e-06	-9.89772e-11	-2.22842
43327136	chr1:43327136:C:T	2.57484e-22	1.81121	8.6046	4.69178e-05	1.8509	-1.66038
43327417	chr1:43327417:G:C	2.25138e-27	-9.89772e-11	-1.23136	9.44111e-06	-9.89772e-11	-1.4128
43327543	chr1:43327543:G:A	3.51202e-25	-0.840693	4.65915	2.89223e-06	-0.83116	-1.76469
43327794	chr1:43327794:T:C	1.45634e-24	-9.89772e-11	5.24078	0.00305359	-9.89772e-11	4.3662
43328228	chr1:43328228:C:A	2.97688e-27	0.830925	-1.78296	3.69001e-05	0.864099	-0.913763
43328964	chr1:43328964:AT:A	8.62187e-08	-9.89772e-11	43.8605	3.78925e-06	-9.89772e-11	-2.32571
43329398	chr1:43329398:G:A	7.66767e-28	-9.89772e-11	-2.30848	4.06448e-06	-9.89772e-11	-2.25559
43330286	chr1:43330286:C:T	1.52751e-27	-9.89772e-11	-1.61927	1.0695e-05	-9.89772e-11	-1.2881
43330631	chr1:43330631:C:T	2.35156e-27	-1.18783	-2.88865e-09	1.18519e-05	-1.18539	-2.88865e-09
43331309	chr1:43331309:G:A	9.9796e-28	-9.89772e-11	-2.04495	6.17433e-06	-9.89772e-11	-1.83748
43332563	chr1:43332563:G:T	6.14664e-27	-0.227002	-2.88865e-09	3.12436e-05	-0.216064	-2.88865e-09
43333253	chr1:43333253:G:A	7.97439e-28	-9.89772e-11	-2.26926	4.63007e-06	-9.89772e-11	-2.1253
43333678	chr1:43333678:G:T	2.12332e-07	-9.89772e-11	44.7618	3.68704e-06	-9.89772e-11	-2.35305
43334019	chr1:43334019:G:A	2.11505e-27	-9.89772e-11	-1.29383	8.94525e-06	-9.89772e-11	-1.46675
43334330	chr1:43334330:C:T	3.24062e-27	0.710226	-1.57737	7.00026e-05	0.742636	-0.151981
43334576	chr1:43334576:G:T	1.19634e-27	-9.89772e-11	-1.86364	4.64281e-06	-9.89772e-11	-2.12256
43335114	chr1:43335114:G:A	6.93699e-26	-9.89772e-11	2.19655	0.000126234	-9.89772e-11	1.18026
43335263	chr1:43335263:A:G	1.9446e-27	-1.37785	-2.88865e-09	9.76524e-06	-1.37905	-2.88865e-09
43335383	chr1:43335383:C:T	2.1864e-07	-9.89772e-11	44.7911	3.76848e-06	-9.89772e-11	-2.33121
43335476	chr1:43335476:C:T	2.45014e-28	-1.07194	-2.3774	1.44189e-06	-1.07062	-2.2213
43335515	chr1:43335515:A:G	3.74233e-27	1.07049	-1.79369	7.60824e-05	1.1054	-0.431465
43337061	chr1:43337061:A:T	1.14106e-27	-9.89772e-11	-1.91095	4.49001e-06	-9.89772e-11	-2.15602
43337489	chr1:43337489:G:A	9.89991e-28	-9.89772e-11	-2.05297	7.01504e-06	-9.89772e-11	-1.70982
43337694	chr1:43337694:C:T	1.09521e-24	-9.89772e-11	4.95579	0.00234805	-9.89772e-11	4.10346
43337999	chr1:43337999:G:A	1.0906e-24	-9.89772e-11	4.95157	0.00233408	-9.89772e-11	4.0975
43338136	chr1:43338136:G:T	0.128221	-9.89772e-11	58.0729	3.58258e-06	-9.89772e-11	-2.38179
43338229	chr1:43338229:G:A	1.13475e-27	-9.89772e-11	-1.91649	7.20477e-06	-9.89772e-11	-1.68313
43338669	chr1:43338669:G:A	2.07289e-25	3.29121	-2.88865e-09	0.00105175	3.30034	-2.88865e-09
43338997	chr1:43338997:G:T	1.66618e-28	-1.45315	-2.38181	4.743e-06	-1.45381	-0.647397
43339422	chr1:43339422:T:C	7.59429e-28	-9.89772e-11	-2.3181	3.58549e-06	-9.89772e-11	-2.38098
43339569	chr1:43339569:A:G	1.70795e-28	-1.42858	-2.38162	4.70147e-06	-1.42936	-0.680637
43339786	chr1:43339786:C:T	7.1637e-28	-9.89772e-11	-2.37647	3.82762e-06	-9.89772e-11	-2.31563
43340609	chr1:43340609:C:T	9.27819e-28	-9.89772e-11	-2.11783	5.6219e-06	-9.89772e-11	-1.93121
43341404	chr1:43341404:C:T	2.60774e-27	0.861908	-1.94633	4.84712e-05	0.89544	-0.672347
43341868	chr1:43341868:C:T	3.89018e-27	0.76247	-1.44692	9.159e-05	0.795261	0.0641842
43342129	chr1:43342129:G:A	1.23314e-27	-9.89772e-11	-1.83335	4.91939e-06	-9.89772e-11	-2.06469
43342141	chr1:43342141:C:T	7.35571e-28	-9.89772e-11	-2.35002	3.91672e-06	-9.89772e-11	-2.29262
43342386	chr1:43342386:C:T	1.02349e-27	-9.89772e-11	-2.01969	7.34728e-06	-9.89772e-11	-1.66355
43342618	chr1:43342618:G:A	7.35187e-28	-9.89772e-11	-2.35054	3.58443e-06	-9.89772e-11	-2.38128
43343049	chr1:43343049:A:T	9.51563e-28	-9.89772e-11	-2.09256	6.22996e-06	-9.89772e-11	-1.82851
43344346	chr1:43344346:G:A	7.40609e-28	-9.89772e-11	-2.34319	3.61234e-06	-9.89772e-11	-2.37352
43345394	chr1:43345394:T:A	1.71598e-27	-9.89772e-11	-1.50293	6.20928e-06	-9.89772e-11	-1.83183
43345734	chr1:43345734:G:A	2.45208e-27	0.925494	-2.07147	5.40834e-05	0.959509	-0.626859
43346404	chr1:43346404:G:A	2.2302e-27	0.976584	-2.2174	3.27544e-05	1.01097	-1.17981
43347033	chr1:43347033:T:C	1.33929e-27	-9.89772e-11	-1.75077	5.30861e-06	-9.89772e-11	-1.98855
43348193	chr1:43348193:C:T	1.41282e-27	-9.89772e-11	-1.69732	5.43815e-06	-9.89772e-11	-1.96444
43348454	chr1:43348454:T:C	2.08965e-27	-9.89772e-11	-1.30591	1.51365e-05	-9.89772e-11	-0.940767
43348662	chr1:43348662:G:A	1.18097e-27	-9.89772e-11	-1.87657	3.80419e-06	-9.89772e-11	-2.32177
43348782	chr1:43348782:T:C	8.85544e-28	-9.89772e-11	-2.16446	5.83544e-06	-9.89772e-11	-1.89393
43348833	chr1:43348833:C:T	1.02194e-27	-9.89772e-11	-2.02121	6.41701e-06	-9.89772e-11	-1.79892
43349193	chr1:43349193:T:C	2.93774e-27	0.784968	-1.75024	5.69663e-05	0.817974	-0.433392
43350366	chr1:43350366:C:G	7.69662e-28	-9.89772e-11	-2.30471	3.59206e-06	-9.89772e-11	-2.37915
43351682	chr1:43351682:A:G	1.98969e-27	-1.35493	-2.88865e-09	1.00188e-05	-1.35341	-2.88865e-09
43352306	chr1:43352306:G:A	1.26422e-27	-9.89772e-11	-1.80845	4.84111e-06	-9.89772e-11	-2.08073
43353373	chr1:43353373:C:T	8.09072e-28	-9.89772e-11	-2.25477	3.75429e-06	-9.89772e-11	-2.33498
43353434	chr1:43353434:C:T	1.71741e-27	-1.50209	-2.88865e-09	8.63205e-06	-1.50239	-2.88865e-09
43353826	chr1:43353826:G:A	7.69273e-28	-9.89772e-11	-2.30522	4.40392e-06	-9.89772e-11	-2.17538
43354522	chr1:43354522:G:A	2.15394e-27	-1.27561	-2.88865e-09	1.08497e-05	-1.27374	-2.88865e-09
43355555	chr1:43355555:T:G	8.86468e-28	-9.89772e-11	-2.16342	5.86406e-06	-9.89772e-11	-1.88904
43356070	chr1:43356070:C:T	7.55357e-28	-9.89772e-11	-2.32347	4.54762e-06	-9.89772e-11	-2.14327
43356185	chr1:43356185:C:T	1.84265e-27	0.827574	-2.25928	2.48556e-05	0.86095	-1.30574
43356717	chr1:43356717:A:G	0.307119	-9.89772e-11	58.9464	3.58412e-06	-9.89772e-11	-2.38136
43356993	chr1:43356993:T:C	2.81103e-26	-1.14071	2.43394	2.6456e-06	-1.13415	-1.55083
43356994	chr1:43356994:G:C	3.32906e-26	-1.14405	2.60642	2.84019e-06	-1.13752	-1.47649
43357417	chr1:43357417:T:C	1.73648e-27	-1.49105	-2.88865e-09	8.73246e-06	-1.49083	-2.88865e-09
43357847	chr1:43357847:C:A	1.4509e-27	-9.89772e-11	-1.67073	5.59287e-06	-9.89772e-11	-1.93638
43358418	chr1:43358418:C:T	1.72745e-27	-1.49626	-2.88865e-09	8.68215e-06	-1.49661	-2.88865e-09
43359194	chr1:43359194:C:T	1.63901e-28	-1.51029	-2.34111	2.88022e-06	-1.51023	-1.08978
43359456	chr1:43359456:C:T	1.03418e-27	-9.89772e-11	-2.0093	6.82862e-06	-9.89772e-11	-1.73675
43359748	chr1:43359748:G:A	8.43332e-28	-9.89772e-11	-2.2133	4.94162e-06	-9.89772e-11	-2.06018
43359888	chr1:43359888:T:C	1.3569e-27	-9.89772e-11	-1.7377	5.30828e-06	-9.89772e-11	-1.98861
43359973	chr1:43359973:T:C	2.54157e-27	1.06959	-2.17972	0.00013942	1.10465	0.174961
43360118	chr1:43360118:G:A	7.34633e-28	-9.89772e-11	-2.35129	1.78658e-05	-9.89772e-11	-0.774987
43360428	chr1:43360428:A:G	9.65582e-28	0.303564	-2.3815	4.9179e-06	0.305964	-2.37096
43360448	chr1:43360448:G:A	7.22274e-28	-9.89772e-11	-2.36826	3.58254e-06	-9.89772e-11	-2.3818
43360628	chr1:43360628:A:G	1.84598e-27	-9.89772e-11	-1.4299	1.3079e-05	-9.89772e-11	-1.08687
43361424	chr1:43361424:C:T	8.81595e-28	-9.89772e-11	-2.16893	5.81347e-06	-9.89772e-11	-1.8977
43361519	chr1:43361519:C:A	2.07879e-28	-1.24471	-2.36899	1.05828e-06	-1.23803	-2.3632
43362093	chr1:43362093:G:C	1.5499e-27	-9.89772e-11	-1.60472	5.89205e-06	-9.89772e-11	-1.88427
43362409	chr1:43362409:T:G	0.232261	-9.89772e-11	58.667	3.58819e-06	-9.89772e-11	-2.38023
43365539	chr1:43365539:A:G	1.88372e-27	-1.40966	-2.88865e-09	9.46762e-06	-1.41	-2.88865e-09
43365557	chr1:43365557:G:A	1.10047e-27	-9.89772e-11	-1.94717	7.52487e-06	-9.89772e-11	-1.63966
43365597	chr1:43365597:C:T	7.17668e-28	-9.89772e-11	-2.37466	3.58501e-06	-9.89772e-11	-2.38112
43365847	chr1:43365847:T:A	2.11461e-28	-1.23541	-2.36121	1.05911e-06	-1.22862	-2.37182
43366414	chr1:43366414:G:A	0.332397	-9.89772e-11	59.0255	3.58335e-06	-9.89772e-11	-2.38158
43367056	chr1:43367056:G:A	7.17821e-28	-9.89772e-11	-2.37444	3.58462e-06	-9.89772e-11	-2.38122
43367735	chr1:43367735:G:C	5.62214e-27	-0.316195	-2.88865e-09	2.84357e-05	-0.310231	-2.88865e-09
43367983	chr1:43367983:C:T	1.45349e-27	-9.89772e-11	-1.66894	5.30973e-06	-9.89772e-11	-1.98834
43368189	chr1:43368189:C:T	7.12556e-28	-9.89772e-11	-2.3818	3.61913e-06	-9.89772e-11	-2.37164
43368307	chr1:43368307:G:A	7.60921e-28	-9.89772e-11	-2.31613	4.4039e-06	-9.89772e-11	-2.17539
43369327	chr1:43369327:A:G	1.76015e-27	0.890124	-2.36764	3.97623e-05	0.923948	-0.898907
43369736	chr1:43369736:G:A	8.44812e-28	-9.89772e-11	-2.21155	3.84352e-06	-9.89772e-11	-2.31149
43369880	chr1:43369880:A:T	2.53525e-27	-9.89772e-11	-1.11262	5.48633e-06	-9.89772e-11	-1.95562
43370309	chr1:43370309:C:G	1.77078e-26	0.831098	-2.88865e-09	9.00016e-05	0.84195	-2.88865e-09
43370338	chr1:43370338:A:G	1.71738e-26	0.80048	-2.88865e-09	8.72815e-05	0.811261	-2.88865e-09
43370407	chr1:43370407:C:T	1.752e-27	-1.48215	-2.88865e-09	8.80413e-06	-1.48266	-2.88865e-09
43371257	chr1:43371257:T:C	1.89847e-27	0.886343	-2.2882	2.42075e-05	0.92012	-1.39133
43371989	chr1:43371989:T:C	1.75078e-27	-1.48285	-2.88865e-09	8.79807e-06	-1.48334	-2.88865e-09
43372248	chr1:43372248:AAGGACACTTTCT:A	8.59219e-28	-9.89772e-11	-2.19464	5.54945e-06	-9.89772e-11	-1.94418
43372250	chr1:43372250:G:A	1.28387e-27	-9.89772e-11	-1.79303	4.97947e-06	-9.89772e-11	-2.05255
43372605	chr1:43372605:T:A	7.34341e-28	-9.89772e-11	-2.35169	1.79253e-05	-9.89772e-11	-0.771661
43373093	chr1:43373093:C:G	7.44198e-28	-9.89772e-11	-2.33836	3.58336e-06	-9.89772e-11	-2.38158
43373551	chr1:43373551:T:C	7.26221e-28	-9.89772e-11	-2.36281	1.9645e-05	-9.89772e-11	-0.680054
43373782	chr1:43373782:C:T	7.34097e-28	-9.89772e-11	-2.35202	1.83277e-05	-9.89772e-11	-0.749465
43374139	chr1:43374139:A:C	1.79952e-27	-1.45539	-2.88865e-09	9.05463e-06	-1.4546	-2.88865e-09
43374394	chr1:43374394:T:C	1.52714e-27	0.176252	-1.79576	4.3492e-06	0.190823	-2.37871
43375311	chr1:43375311:C:T	3.66437e-19	-0.986046	18.6625	2.07669e-06	-0.988062	-1.93904
43376073	chr1:43376073:T:C	1.81385e-27	0.933057	-2.38052	1.15298e-05	0.966766	-2.17971
43376325	chr1:43376325:G:A	7.15046e-28	-9.89772e-11	-2.37832	3.59236e-06	-9.89772e-11	-2.37907
43376958	chr1:43376958:G:A	2.2301e-27	0.674241	-1.9151	3.71042e-05	0.706369	-0.750515
43377329	chr1:43377329:C:T	1.61884e-27	0.624059	-2.18525	7.73045e-05	0.655949	0.0339266
43377362	chr1:43377362:C:T	7.38954e-28	-9.89772e-11	-2.34543	0.000582351	-9.89772e-11	2.7092
43377395	chr1:43377395:C:G	2.40428e-27	-9.89772e-11	-1.16566	8.8277e-06	-9.89772e-11	-1.47998
43377867	chr1:43377867:T:C	1.43329e-27	0.155799	-1.83873	4.24897e-06	0.170276	-2.38148
43377931	chr1:43377931:G:T	1.58936e-28	-1.50683	-2.37534	3.52084e-06	-1.507	-0.89218
43377978	chr1:43377978:T:C	1.49043e-27	0.210146	-1.85399	4.48782e-06	0.224856	-2.38137
43378261	chr1:43378261:T:C	7.25471e-28	-9.89772e-11	-2.36384	3.78188e-06	-9.89772e-11	-2.32766
43378422	chr1:43378422:G:A	1.74142e-27	-1.48821	-2.88865e-09	8.7517e-06	-1.48863	-2.88865e-09
43378497	chr1:43378497:G:A	1.54913e-27	0.776188	-2.3814	9.29393e-06	0.808675	-2.23719
43378597	chr1:43378597:A:C	2.14228e-27	-1.28104	-2.88865e-09	1.07979e-05	-1.27852	-2.88865e-09
43378931	chr1:43378931:T:C	5.10513e-26	-1.23089	3.12081	8.2247e-06	-1.22521	-0.325523
43379390	chr1:43379390:G:A	7.37026e-28	-9.89772e-11	-2.34804	1.75212e-05	-9.89772e-11	-0.794464
43379987	chr1:43379987:A:G	1.94567e-27	0.801531	-2.17883	9.21921e-05	0.834756	0.0312409
43380866	chr1:43380866:G:C	1.73953e-27	-1.48929	-2.88865e-09	8.74504e-06	-1.48939	-2.88865e-09
43381420	chr1:43381420:C:T	3.24826e-25	-9.89772e-11	3.74038	2.66774e-05	-9.89772e-11	-0.374062
43381456	chr1:43381456:G:C	1.02209e-27	-9.89772e-11	-2.02106	6.79125e-06	-9.89772e-11	-1.74224
43382509	chr1:43382509:T:C	1.77966e-27	-1.46649	-2.88865e-09	8.94199e-06	-1.46712	-2.88865e-09
43382692	chr1:43382692:C:T	1.73675e-27	-1.49089	-2.88865e-09	8.73417e-06	-1.49063	-2.88865e-09
43383031	chr1:43383031:A:C	1.04363e-27	-9.89772e-11	-2.00021	6.92266e-06	-9.89772e-11	-1.72308
43383037	chr1:43383037:T:C	7.32947e-28	-9.89772e-11	-2.35359	3.58714e-06	-9.89772e-11	-2.38052
43383463	chr1:43383463:G:A	7.22853e-28	-9.89772e-11	-2.36746	3.61789e-06	-9.89772e-11	-2.37199
43383464	chr1:43383464:T:G	7.22853e-28	-9.89772e-11	-2.36746	3.61789e-06	-9.89772e-11	-2.37199
43384246	chr1:43384246:A:G	7.75996e-28	-1.42273	-0.873787	8.83967e-07	-1.42361	-2.3576
43384802	chr1:43384802:A:G	2.7518e-27	1.01222	-2.04287	4.48068e-05	1.04639	-0.901904
43386126	chr1:43386126:G:A	2.00702e-28	-1.34186	-2.30698	1.09279e-06	-1.33953	-2.22961
43387322	chr1:43387322:G:T	7.37828e-28	-9.89772e-11	-2.34695	3.58345e-06	-9.89772e-11	-2.38155
43387789	chr1:43387789:C:G	8.49559e-28	-9.89772e-11	-2.20595	4.95048e-06	-9.89772e-11	-2.05839
43387800	chr1:43387800:G:A	7.28564e-28	-9.89772e-11	-2.35959	0.000472118	-9.89772e-11	2.49935
43388641	chr1:43388641:CT:C	9.22909e-28	-9.89772e-11	-2.12313	5.94645e-06	-9.89772e-11	-1.87508
43388718	chr1:43388718:C:T	1.86657e-28	-1.40468	-2.31671	1.01136e-06	-1.40284	-2.24374
43389304	chr1:43389304:A:C	7.38642e-28	-9.89772e-11	-2.34585	3.61337e-06	-9.89772e-11	-2.37324
43389819	chr1:43389819:C:T	2.29707e-27	-1.21127	-2.88865e-09	1.15771e-05	-1.20884	-2.88865e-09
43389875	chr1:43389875:A:G	3.13069e-27	1.08448	-1.98614	0.000205432	1.1197	0.547537
43389907	chr1:43389907:G:C	1.94584e-26	-1.10679	2.03216	5.13946e-06	-1.09988	-0.921047
43389955	chr1:43389955:G:C	1.70426e-27	-1.50978	-2.88865e-09	8.56972e-06	-1.50964	-2.88865e-09
43390239	chr1:43390239:C:T	2.93668e-27	1.00223	-1.96786	0.000201343	1.03691	0.610221
43390341	chr1:43390341:T:C	9.4087e-28	-9.89772e-11	-2.10386	6.12795e-06	-9.89772e-11	-1.84502
43390636	chr1:43390636:C:G	7.28564e-28	-9.89772e-11	-2.35959	0.000472118	-9.89772e-11	2.49935
43391050	chr1:43391050:C:T	8.4984e-28	-9.89772e-11	-2.20562	4.9502e-06	-9.89772e-11	-2.05845
43391429	chr1:43391429:G:A	1.7667e-26	-1.09568	1.92447	4.87505e-06	-1.08868	-0.985063
43391607	chr1:43391607:C:G	1.51091e-26	-9.89772e-11	0.672391	1.84847e-05	-9.89772e-11	-0.740934
43392296	chr1:43392296:G:A	8.65922e-28	-9.89772e-11	-2.18687	5.43634e-06	-9.89772e-11	-1.96477
43392626	chr1:43392626:G:A	7.4211e-28	-9.89772e-11	-2.34117	3.58253e-06	-9.89772e-11	-2.38181
43392704	chr1:43392704:T:C	8.85653e-28	-9.89772e-11	-2.16434	5.62388e-06	-9.89772e-11	-1.93085
43392715	chr1:43392715:A:G	1.15268e-27	-9.89772e-11	-1.90081	1.43576e-05	-9.89772e-11	-0.993594
43392966	chr1:43392966:A:G	1.9794e-27	0.746178	-2.10629	2.57308e-05	0.77928	-1.18947
43393266	chr1:43393266:T:A	6.68889e-27	-1.15128	1.00882	4.21348e-06	-1.14477	-1.07482
43393336	chr1:43393336:C:G	9.34495e-26	2.49451	-2.88865e-09	0.000473577	2.50244	-2.88865e-09
43393439	chr1:43393439:T:C	7.42508e-28	-9.89772e-11	-2.34063	3.58253e-06	-9.89772e-11	-2.38181
43393556	chr1:43393556:C:T	1.92022e-28	-1.41039	-2.28266	8.83409e-07	-1.41132	-2.37052
43393997	chr1:43393997:C:T	1.28305e-26	0.508917	-2.88865e-09	6.43787e-05	0.506906	-2.88865e-09
43394054	chr1:43394054:A:G	9.40418e-28	-9.89772e-11	-2.10434	6.11099e-06	-9.89772e-11	-1.84779
43394319	chr1:43394319:G:A	1.07682e-27	-9.89772e-11	-1.96889	4.45173e-06	-9.89772e-11	-2.16458
43394334	chr1:43394334:G:A	2.95158e-27	-0.960568	-2.88865e-09	1.48674e-05	-0.958704	-2.88865e-09
43394688	chr1:43394688:C:G	3.19133e-28	-1.41281	-1.77225	1.8981e-05	-1.41346	0.699021
43395136	chr1:43395136:A:C	9.03651e-28	-9.89772e-11	-2.14422	5.7725e-06	-9.89772e-11	-1.90477
43395415	chr1:43395415:T:G	2.04768e-27	-1.3262	-2.88865e-09	1.02767e-05	-1.328	-2.88865e-09
43396130	chr1:43396130:C:T	8.56464e-28	-9.89772e-11	-2.19785	3.88125e-06	-9.89772e-11	-2.30172
43396487	chr1:43396487:A:G	3.65866e-27	1.12667	-1.87248	6.54307e-05	1.16045	-0.637338
43396578	chr1:43396578:C:T	8.19754e-28	-9.89772e-11	-2.24166	4.7098e-06	-9.89772e-11	-2.10823
43397254	chr1:43397254:C:T	7.16181e-28	-9.89772e-11	-2.37673	3.8003e-06	-9.89772e-11	-2.3228
43397394	chr1:43397394:C:G	7.13036e-28	-9.89772e-11	-2.38113	8.33123e-05	-9.89772e-11	0.764719
43397818	chr1:43397818:T:C	1.44146e-26	-9.89772e-11	0.625335	1.72786e-05	-9.89772e-11	-0.808409
43397824	chr1:43397824:C:T	1.91985e-27	0.897148	-2.28781	5.58778e-05	0.931457	-0.566168
43398186	chr1:43398186:G:A	1.99829e-27	0.789028	-2.13965	9.68251e-05	0.822609	0.0924197
43398259	chr1:43398259:A:G	7.40988e-28	-9.89772e-11	-2.34268	3.58256e-06	-9.89772e-11	-2.3818
43399015	chr1:43399015:A:G	7.13301e-28	-9.89772e-11	-2.38076	3.58925e-06	-9.89772e-11	-2.37994
43399016	chr1:43399016:G:C	7.13572e-28	-9.89772e-11	-2.38038	3.58786e-06	-9.89772e-11	-2.38032
43399295	chr1:43399295:C:T	1.18491e-27	-0.000124995	-1.87312	4.95713e-06	0.00713492	-2.06418
43399387	chr1:43399387:G:T	7.15704e-28	-9.89772e-11	-2.3774	1.09637e-05	-9.89772e-11	-1.26329
43400643	chr1:43400643:G:A	1.74735e-26	-9.89772e-11	0.817779	1.96138e-05	-9.89772e-11	-0.681644
43401525	chr1:43401525:C:T	1.82593e-20	-9.89772e-11	14.6773	3.58495e-06	-9.89772e-11	-2.38113
43401958	chr1:43401958:A:G	7.15637e-28	-9.89772e-11	-2.37749	9.56885e-06	-9.89772e-11	-1.39936
43402839	chr1:43402839:C:T	1.18141e-27	-9.89772e-11	-1.8762	1.39592e-05	-9.89772e-11	-1.02174
43404012	chr1:43404012:C:T	7.41104e-28	-9.89772e-11	-2.34252	3.58258e-06	-9.89772e-11	-2.38179
43404029	chr1:43404029:G:A	1.7329e-27	-1.49311	-2.88865e-09	8.70917e-06	-1.4935	-2.88865e-09
43404723	chr1:43404723:T:C	4.61896e-17	-9.89772e-11	22.5131	3.59573e-06	-9.89772e-11	-2.37813
43404984	chr1:43404984:G:A	1.76732e-27	-1.47345	-2.88865e-09	8.88121e-06	-1.47394	-2.88865e-09
43405033	chr1:43405033:C:T	1.76103e-26	-9.89772e-11	0.825576	1.97073e-05	-9.89772e-11	-0.67689
43405602	chr1:43405602:T:G	1.8309e-27	0.928	-2.3661	1.02416e-05	0.962219	-2.29363
43405901	chr1:43405901:G:A	1.91655e-27	-1.39238	-2.88865e-09	9.63918e-06	-1.39204	-2.88865e-09
43405921	chr1:43405921:G:T	2.39416e-27	-9.89772e-11	-1.16987	5.51591e-06	-9.89772e-11	-1.95024
43405952	chr1:43405952:A:G	2.37911e-27	0.913673	-2.08986	0.00012847	0.948312	0.249505
43406248	chr1:43406248:C:T	9.28858e-28	-9.89772e-11	-2.11671	5.96301e-06	-9.89772e-11	-1.8723
43406396	chr1:43406396:C:T	2.12679e-27	0.839373	-2.12767	2.73205e-05	0.873324	-1.22356
43406818	chr1:43406818:A:G	8.76986e-28	-9.89772e-11	-2.17417	5.53545e-06	-9.89772e-11	-1.9467
43407167	chr1:43407167:G:A	8.67057e-28	-9.89772e-11	-2.18556	5.44691e-06	-9.89772e-11	-1.96283
43407703	chr1:43407703:G:A	2.0087e-27	0.72572	-2.07114	0.000112156	0.758995	0.303017
43407812	chr1:43407812:G:A	2.20567e-27	0.911178	-2.16306	2.75528e-05	0.945612	-1.28738
43407994	chr1:43407994:G:A	7.20143e-28	-9.89772e-11	-2.37121	3.59772e-06	-9.89772e-11	-2.37758
43408531	chr1:43408531:A:G	2.19369e-27	0.846085	-2.10341	2.89675e-05	0.880086	-1.17179
43408678	chr1:43408678:A:G	8.79566e-28	-9.89772e-11	-2.17123	5.55687e-06	-9.89772e-11	-1.94284
43408855	chr1:43408855:G:A	7.21751e-28	-9.89772e-11	-2.36898	4.08828e-06	-9.89772e-11	-2.24975
43409964	chr1:43409964:G:C	1.01886e-27	-9.89772e-11	-2.02423	4.3002e-06	-9.89772e-11	-2.19922
43410023	chr1:43410023:A:G	7.23536e-28	-9.89772e-11	-2.36651	3.90694e-06	-9.89772e-11	-2.29512
43410148	chr1:43410148:T:C	2.45102e-27	0.983012	-2.12941	9.70304e-05	1.01804	-0.100897
43410590	chr1:43410590:A:G	2.75202e-27	-1.03057	-2.88865e-09	1.38869e-05	-1.02693	-2.88865e-09
43410634	chr1:43410634:C:T	1.46439e-26	0.641117	-2.88865e-09	7.39719e-05	0.645809	-2.88865e-09
43410934	chr1:43410934:T:C	7.41817e-28	-9.89772e-11	-2.34156	3.58254e-06	-9.89772e-11	-2.38181
43411593	chr1:43411593:T:C	1.0204e-27	-9.89772e-11	-2.02272	4.33543e-06	-9.89772e-11	-2.19106
43412030	chr1:43412030:A:G	2.18867e-27	0.820368	-2.07998	0.000120723	0.854332	0.281288
43412335	chr1:43412335:G:A	1.09232e-27	-9.89772e-11	-1.9546	0.000117414	-9.89772e-11	1.10783
43412830	chr1:43412830:T:C	7.55593e-28	-9.89772e-11	-2.32316	4.33534e-06	-9.89772e-11	-2.19108
43413045	chr1:43413045:T:C	7.16203e-28	-9.89772e-11	-2.3767	3.80052e-06	-9.89772e-11	-2.32274
43413129	chr1:43413129:C:T	2.07072e-27	0.790984	-2.106	2.72419e-05	0.824584	-1.1777
43413234	chr1:43413234:T:C	9.74385e-27	-0.00673221	0.240461	3.64259e-06	0.00864812	-2.37383
43413336	chr1:43413336:A:G	1.73538e-27	-1.49168	-2.88865e-09	8.72139e-06	-1.4921	-2.88865e-09
43413340	chr1:43413340:T:C	2.34328e-27	0.893832	-2.08519	0.000127494	0.928328	0.261867
43413598	chr1:43413598:A:G	7.41616e-28	-9.89772e-11	-2.34183	3.58254e-06	-9.89772e-11	-2.3818
43413737	chr1:43413737:G:C	1.02554e-27	-9.89772e-11	-2.01769	4.32031e-06	-9.89772e-11	-2.19455
43413821	chr1:43413821:G:A	1.74626e-27	-1.48543	-2.88865e-09	8.77554e-06	-1.48591	-2.88865e-09
43414117	chr1:43414117:A:G	2.13842e-27	-1.28284	-2.88865e-09	1.07947e-05	-1.27883	-2.88865e-09
43414317	chr1:43414317:G:A	8.77409e-28	-9.89772e-11	-2.17369	5.5412e-06	-9.89772e-11	-1.94567
43414425	chr1:43414425:A:T	6.52698e-28	-0.140983	-2.32857	3.5575e-06	-0.116828	-2.27199
43414426	chr1:43414426:A:T	9.04555e-28	-9.89772e-11	-2.14322	5.38246e-06	-9.89772e-11	-1.97473
43414453	chr1:43414453:A:G	2.55835e-27	0.976835	-2.08038	0.000141702	1.01192	0.283932
43414500	chr1:43414500:C:A	7.14418e-28	-9.89772e-11	-2.37919	1.06025e-05	-9.89772e-11	-1.29678
43414611	chr1:43414611:A:C	7.36694e-28	-9.89772e-11	-2.34849	3.58389e-06	-9.89772e-11	-2.38143
43414899	chr1:43414899:C:T	7.31e-28	-9.89772e-11	-2.35625	3.79079e-06	-9.89772e-11	-2.3253
43415506	chr1:43415506:C:G	1.2276e-20	-9.89772e-11	14.2803	3.60377e-06	-9.89772e-11	-2.3759
43416270	chr1:43416270:A:G	7.21167e-27	-1.14398	1.07678	4.50455e-06	-1.13743	-1.01536
43416314	chr1:43416314:G:T	7.41121e-28	-9.89772e-11	-2.3425	3.58258e-06	-9.89772e-11	-2.38179
43416328	chr1:43416328:G:A	2.12457e-28	-1.40652	-2.1854	1.84116e-06	-1.40746	-1.64002
43416433	chr1:43416433:T:G	9.26157e-28	-9.89772e-11	-2.11962	5.97931e-06	-9.89772e-11	-1.86957
43416450	chr1:43416450:G:A	7.41121e-28	-9.89772e-11	-2.3425	3.58258e-06	-9.89772e-11	-2.38179
43417215	chr1:43417215:G:A	8.76411e-28	-9.89772e-11	-2.17483	5.5302e-06	-9.89772e-11	-1.94765
43418131	chr1:43418131:G:T	9.06656e-28	-9.89772e-11	-2.1409	3.93836e-06	-9.89772e-11	-2.28711
43418244	chr1:43418244:G:A	2.26312e-27	1.00122	-2.22739	7.94229e-05	1.03644	-0.319529
43418358	chr1:43418358:T:G	8.20849e-28	-9.89772e-11	-2.24032	4.71936e-06	-9.89772e-11	-2.1062
43419168	chr1:43419168:A:C	1.76675e-26	-0.210909	1.03973	2.96483e-06	-0.196584	-2.37447
43419187	chr1:43419187:G:A	3.22462e-27	0.889858	-1.76195	1.19162e-05	0.909149	-2.08913
43420007	chr1:43420007:G:A	7.60846e-28	-9.89772e-11	-2.31623	3.59139e-06	-9.89772e-11	-2.37934
43420012	chr1:43420012:C:A	8.76411e-28	-9.89772e-11	-2.17483	5.5302e-06	-9.89772e-11	-1.94765
43420046	chr1:43420046:G:T	1.81649e-28	-1.51013	-2.23846	7.97568e-07	-1.51004	-2.37403
43420650	chr1:43420650:A:G	2.08184e-27	0.825453	-2.13511	0.00010176	0.859461	0.105276
43420679	chr1:43420679:C:T	7.44894e-28	-9.89772e-11	-2.33742	3.58281e-06	-9.89772e-11	-2.38173
43420735	chr1:43420735:C:T	7.52215e-28	-9.89772e-11	-2.32764	0.000110978	-9.89772e-11	1.05145
43421079	chr1:43421079:C:T	7.40431e-28	-9.89772e-11	-2.34343	4.51475e-06	-9.89772e-11	-2.15053
43421475	chr1:43421475:G:A	2.52837e-27	1.0526	-2.16793	2.77674e-05	1.08795	-1.42196
43421614	chr1:43421614:C:T	7.44894e-28	-9.89772e-11	-2.33742	3.58281e-06	-9.89772e-11	-2.38173
43421700	chr1:43421700:G:A	8.75176e-28	-9.89772e-11	-2.17624	5.5192e-06	-9.89772e-11	-1.94964
43422931	chr1:43422931:G:A	2.11332e-27	0.801645	-2.09629	0.000112966	0.835467	0.233746
43423042	chr1:43423042:T:C	9.31589e-28	-9.89772e-11	-2.11377	6.02948e-06	-9.89772e-11	-1.86122
43423053	chr1:43423053:C:T	1.78887e-27	-1.46132	-2.88865e-09	8.98886e-06	-1.46189	-2.88865e-09
43423996	chr1:43423996:C:T	3.34463e-27	-9.89772e-11	-0.835552	2.31499e-05	-9.89772e-11	-0.515885
43424190	chr1:43424190:T:G	7.503e-28	-9.89772e-11	-2.33019	3.58499e-06	-9.89772e-11	-2.38112
43425140	chr1:43425140:G:A	1.00234e-26	0.262012	-2.88865e-09	5.0306e-05	0.260247	-2.88865e-09
43425261	chr1:43425261:C:A	2.00142e-26	-9.89772e-11	0.953532	2.16303e-05	-9.89772e-11	-0.583781
43425664	chr1:43425664:C:T	8.21401e-28	-9.89772e-11	-2.23965	4.85932e-06	-9.89772e-11	-2.07698
43425958	chr1:43425958:G:A	7.13855e-28	-9.89772e-11	-2.37998	1.04179e-05	-9.89772e-11	-1.31436
43426268	chr1:43426268:G:A	1.76621e-27	-1.47407	-2.88865e-09	8.87351e-06	-1.47481	-2.88865e-09
43426313	chr1:43426313:G:A	9.07682e-28	-9.89772e-11	-2.13977	3.94159e-06	-9.89772e-11	-2.28629
43426518	chr1:43426518:G:A	2.50104e-27	1.04056	-2.16676	7.86804e-05	1.07598	-0.368464
43427429	chr1:43427429:T:C	8.21583e-28	-9.89772e-11	-2.23943	4.86157e-06	-9.89772e-11	-2.07652
43428371	chr1:43428371:T:C	7.41863e-28	-9.89772e-11	-2.3415	3.58253e-06	-9.89772e-11	-2.38181
43428627	chr1:43428627:G:A	8.87478e-28	-9.89772e-11	-2.16228	5.66397e-06	-9.89772e-11	-1.92375
43429119	chr1:43429119:A:G	5.97116e-17	-9.89772e-11	22.7699	3.58776e-06	-9.89772e-11	-2.38035
43429897	chr1:43429897:G:A	1.70271e-27	-1.51069	-2.88865e-09	8.56095e-06	-1.51067	-2.88865e-09
43429947	chr1:43429947:G:A	9.48131e-28	-9.89772e-11	-2.09617	3.63506e-06	-9.89772e-11	-2.36725
43430716	chr1:43430716:G:A	7.24349e-28	-9.89772e-11	-2.36539	3.58609e-06	-9.89772e-11	-2.38081
43431169	chr1:43431169:G:T	8.01852e-28	-9.89772e-11	-2.26374	4.60449e-06	-9.89772e-11	-2.13084
43431581	chr1:43431581:A:G	7.28281e-28	-9.89772e-11	-2.35998	4.34553e-06	-9.89772e-11	-2.18873
43431671	chr1:43431671:A:G	8.20866e-28	-9.89772e-11	-2.2403	4.85468e-06	-9.89772e-11	-2.07793
43431825	chr1:43431825:G:A	3.25063e-27	-0.864061	-2.88865e-09	1.63679e-05	-0.862554	-2.88865e-09
43431976	chr1:43431976:G:A	1.09116e-27	-9.89772e-11	-1.95567	0.000117111	-9.89772e-11	1.10524
43432382	chr1:43432382:T:G	2.24946e-28	-1.16013	-2.37468	1.23505e-06	-1.16171	-2.28506
43432732	chr1:43432732:T:G	7.15475e-28	-9.89772e-11	-2.37772	7.35904e-06	-9.89772e-11	-1.66195
43433397	chr1:43433397:G:A	1.09304e-27	-9.89772e-11	-1.95394	1.59139e-05	-9.89772e-11	-0.890686
43433545	chr1:43433545:G:C	7.40819e-28	-9.89772e-11	-2.34291	1.37484e-05	-9.89772e-11	-1.03696
43433557	chr1:43433557:G:A	1.69551e-28	-1.48028	-2.33723	8.17815e-07	-1.47852	-2.38048
43433956	chr1:43433956:C:T	1.95331e-27	0.529961	-1.90334	0.000141744	0.56159	0.734556
43435340	chr1:43435340:A:C	2.33834e-27	0.852637	-2.0461	2.88994e-05	0.886566	-1.18062
43435787	chr1:43435787:T:G	2.07128e-27	0.554492	-1.86924	3.1445e-05	0.586286	-0.795922
43436009	chr1:43436009:A:G	7.12771e-28	-9.89772e-11	-2.3815	9.82299e-06	-9.89772e-11	-1.37315
43436043	chr1:43436043:T:C	7.48743e-28	-9.89772e-11	-2.33227	4.12836e-06	-9.89772e-11	-2.24
43436245	chr1:43436245:C:T	2.25044e-27	0.846168	-2.07795	9.75504e-05	0.880212	0.0422802
43436278	chr1:43436278:A:G	7.3867e-28	-9.89772e-11	-2.34581	4.44599e-06	-9.89772e-11	-2.16588
43436400	chr1:43436400:G:A	8.81808e-28	-9.89772e-11	-2.16869	5.58899e-06	-9.89772e-11	-1.93708
43436929	chr1:43436929:T:G	7.55185e-28	-9.89772e-11	-2.3237	3.58829e-06	-9.89772e-11	-2.3802
43437133	chr1:43437133:G:A	8.76411e-28	-9.89772e-11	-2.17483	5.5302e-06	-9.89772e-11	-1.94765
43437762	chr1:43437762:C:T	2.21435e-27	-1.24795	-2.88865e-09	1.11411e-05	-1.24723	-2.88865e-09
43438024	chr1:43438024:A:G	8.58116e-27	-1.14893	1.25559	5.11488e-06	-1.14244	-0.883282
43439278	chr1:43439278:A:T	9.3949e-28	-9.89772e-11	-2.10533	3.63985e-06	-9.89772e-11	-2.36594
43439615	chr1:43439615:C:T	3.30693e-27	-0.846889	-2.88865e-09	1.66875e-05	-0.843217	-2.88865e-09
43440148	chr1:43440148:T:C	2.33651e-27	0.896222	-2.09047	2.7818e-05	0.930467	-1.26266
43440440	chr1:43440440:C:G	9.88307e-28	-9.89772e-11	-2.05467	8.71639e-05	-9.89772e-11	0.809913
43440811	chr1:43440811:C:T	2.61411e-27	0.917161	-1.99915	3.45555e-05	0.951537	-1.06685
43441225	chr1:43441225:A:G	1.86742e-27	0.720688	-2.13904	1.81755e-05	0.753686	-1.51149
43441421	chr1:43441421:G:A	1.34881e-27	0.461776	-2.20546	5.95451e-06	0.479399	-2.35313
43441565	chr1:43441565:G:A	8.76176e-28	-9.89772e-11	-2.1751	5.52819e-06	-9.89772e-11	-1.94802
43443116	chr1:43443116:A:G	3.15203e-27	-0.894862	-2.88865e-09	1.58952e-05	-0.891857	-2.88865e-09
43443152	chr1:43443152:A:G	7.99255e-28	-9.89772e-11	-2.26698	4.58793e-06	-9.89772e-11	-2.13445
43443275	chr1:43443275:A:C	2.07019e-27	-9.89772e-11	-1.31527	7.34869e-06	-9.89772e-11	-1.66335
43443594	chr1:43443594:T:C	2.44501e-27	0.878431	-2.02729	2.97191e-05	0.911729	-1.17782
43444211	chr1:43444211:C:T	2.13861e-26	-9.89772e-11	1.01983	2.35495e-05	-9.89772e-11	-0.498773
43444372	chr1:43444372:T:C	1.79007e-27	0.677069	-2.13772	1.73055e-05	0.709698	-1.51655
43445978	chr1:43445978:C:T	7.81844e-28	-9.89772e-11	-2.28901	5.0753e-06	-9.89772e-11	-2.03349
43446783	chr1:43446783:G:C	9.06635e-28	-9.89772e-11	-2.14092	5.14428e-06	-9.89772e-11	-2.01999
43446919	chr1:43446919:A:G	1.72509e-27	0.543569	-2.0412	2.42985e-05	0.575287	-1.04275
43447497	chr1:43447497:G:A	2.11285e-26	-9.89772e-11	1.00771	2.26743e-05	-9.89772e-11	-0.536644
43447524	chr1:43447524:C:T	1.7175e-27	-1.50204	-2.88865e-09	8.63651e-06	-1.50188	-2.88865e-09
43447837	chr1:43447837:C:T	9.71143e-28	-9.89772e-11	-2.07219	3.43737e-05	-9.89772e-11	-0.120586
43449190	chr1:43449190:T:G	1.67431e-28	-1.4584	-2.3717	8.35027e-07	-1.45694	-2.38123
43449966	chr1:43449966:G:A	5.8089e-27	-0.283516	-2.88865e-09	2.93194e-05	-0.279629	-2.88865e-09
43450722	chr1:43450722:G:A	1.67426e-28	-1.46718	-2.36295	8.71516e-07	-1.46787	-2.32753
43450971	chr1:43450971:T:C	2.16589e-26	-1.20636	2.23887	9.75122e-06	-1.2009	-0.179582
43451013	chr1:43451013:C:T	1.02123e-27	-9.89772e-11	-2.0219	4.30175e-06	-9.89772e-11	-2.19886
43451034	chr1:43451034:C:G	9.79011e-28	-9.89772e-11	-2.06412	6.48205e-06	-9.89772e-11	-1.78884
43451427	chr1:43451427:C:G	2.52361e-26	-9.89772e-11	1.18537	2.66648e-05	-9.89772e-11	-0.374534
43451740	chr1:43451740:C:T	1.02771e-27	-9.89772e-11	-2.01557	7.91617e-06	-9.89772e-11	-1.58897
43452217	chr1:43452217:C:G	2.36096e-27	-1.18384	-2.88865e-09	1.19055e-05	-1.18088	-2.88865e-09
43452407	chr1:43452407:G:A	1.23746e-27	-9.89772e-11	-1.82985	7.66376e-06	-9.89772e-11	-1.62137
43453815	chr1:43453815:C:T	1.3363e-27	0.0474775	-1.80048	5.71196e-06	0.0552934	-1.97061
43453893	chr1:43453893:G:A	3.19316e-27	-9.89772e-11	-0.881898	2.48108e-05	-9.89772e-11	-0.4466
43454055	chr1:43454055:T:C	1.11943e-27	-9.89772e-11	-1.93009	4.60143e-06	-9.89772e-11	-2.13151
43454172	chr1:43454172:T:A	3.39436e-27	-9.89772e-11	-0.820791	7.5288e-06	-9.89772e-11	-1.63914
43454329	chr1:43454329:G:A	3.07024e-27	-0.921153	-2.88865e-09	1.54035e-05	-0.923281	-2.88865e-09
43454829	chr1:43454829:C:A	2.48855e-27	-1.13121	-2.88865e-09	1.25449e-05	-1.12857	-2.88865e-09
43455713	chr1:43455713:T:G	3.29802e-27	0.893978	-1.74356	0.000355978	0.928501	1.28849
43457141	chr1:43457141:A:G	1.65336e-27	-9.89772e-11	-1.5401	1.50899e-05	-9.89772e-11	-0.943852
43457381	chr1:43457381:C:T	1.87563e-26	-9.89772e-11	0.888619	2.06144e-05	-9.89772e-11	-0.631887
43457826	chr1:43457826:A:G	8.21502e-28	-9.89772e-11	-2.23953	3.80468e-06	-9.89772e-11	-2.32165
43458042	chr1:43458042:TAACAA:T	7.70267e-28	-9.89772e-11	-2.30393	4.38469e-06	-9.89772e-11	-2.17976
43458063	chr1:43458063:A:C	8.32188e-28	-9.89772e-11	-2.2266	5.75589e-06	-9.89772e-11	-1.90765
43458069	chr1:43458069:A:G	1.34626e-27	-9.89772e-11	-1.74558	9.90458e-06	-9.89772e-11	-1.36488
43458362	chr1:43458362:G:A	7.12585e-28	-9.89772e-11	-2.38176	9.68724e-06	-9.89772e-11	-1.38707
43458495	chr1:43458495:A:T	2.03746e-27	0.68183	-2.01303	2.86445e-05	0.714605	-1.01752
43458669	chr1:43458669:A:G	7.89212e-28	-9.89772e-11	-2.27963	3.62274e-06	-9.89772e-11	-2.37065
43459809	chr1:43459809:C:T	7.77564e-28	-9.89772e-11	-2.2945	4.41027e-06	-9.89772e-11	-2.17394
43460145	chr1:43460145:G:T	1.72878e-27	-1.49549	-2.88865e-09	8.6937e-06	-1.49528	-2.88865e-09
43460595	chr1:43460595:C:G	1.96733e-27	0.675984	-2.04221	0.000111496	0.708864	0.347248
43460634	chr1:43460634:T:C	3.74155e-27	1.00357	-1.72698	7.50077e-05	1.03666	-0.376941
43460787	chr1:43460787:C:T	7.30731e-28	-9.89772e-11	-2.35662	3.58978e-06	-9.89772e-11	-2.37979
43460870	chr1:43460870:G:C	8.00736e-28	-9.89772e-11	-2.26513	3.69514e-06	-9.89772e-11	-2.35086
43460881	chr1:43460881:A:G	2.00776e-27	-1.34589	-2.88865e-09	1.01062e-05	-1.34473	-2.88865e-09
43460996	chr1:43460996:C:CA	8.45986e-28	-9.89772e-11	-2.21016	5.2224e-06	-9.89772e-11	-2.00492
43461044	chr1:43461044:C:G	2.34269e-27	0.834543	-2.02615	2.84401e-05	0.868338	-1.17842
43461066	chr1:43461066:A:C	7.32647e-28	-9.89772e-11	-2.354	3.58701e-06	-9.89772e-11	-2.38056
43461740	chr1:43461740:T:C	3.29588e-27	0.948421	-1.79866	0.000298555	0.983326	1.05775
43462206	chr1:43462206:A:G	3.47453e-27	1.02845	-1.8259	0.000303346	1.06392	0.993075
43462784	chr1:43462784:G:C	2.51651e-28	-1.24064	-2.18199	1.47696e-06	-1.24227	-2.02563
43462831	chr1:43462831:A:G	7.18389e-28	-9.89772e-11	-2.37365	9.63742e-06	-9.89772e-11	-1.39222
43463474	chr1:43463474:A:G	9.90862e-28	-9.89772e-11	-2.05209	6.58625e-06	-9.89772e-11	-1.77289
43464277	chr1:43464277:A:G	8.97879e-28	-9.89772e-11	-2.15063	3.91458e-06	-9.89772e-11	-2.29317
43464464	chr1:43464464:T:C	7.54321e-28	-9.89772e-11	-2.32485	4.17657e-06	-9.89772e-11	-2.22839
43465067	chr1:43465067:G:A	3.38691e-27	1.16367	-1.98666	0.000210821	1.19858	0.494551
43465633	chr1:43465633:GAGTCCAAACA:G	1.00047e-27	-9.89772e-11	-2.04244	6.68942e-06	-9.89772e-11	-1.75735
43466802	chr1:43466802:G:A	7.18093e-28	-9.89772e-11	-2.37406	3.72675e-06	-9.89772e-11	-2.34234
43467068	chr1:43467068:G:A	1.16818e-27	-9.89772e-11	-1.88746	8.69945e-06	-9.89772e-11	-1.49462
43467362	chr1:43467362:A:G	1.73539e-27	-1.49168	-2.88865e-09	8.72926e-06	-1.4912	-2.88865e-09
43467800	chr1:43467800:G:C	1.39209e-27	-9.89772e-11	-1.7121	5.10727e-06	-9.89772e-11	-2.02721
43467948	chr1:43467948:G:A	1.02471e-27	-9.89772e-11	-2.0185	6.79202e-06	-9.89772e-11	-1.74213
43467995	chr1:43467995:CT:C	1.9207e-26	-9.89772e-11	0.912369	2.08038e-05	-9.89772e-11	-0.622743
43468018	chr1:43468018:T:C	5.90615e-27	1.62126	-1.88817	0.000407466	1.65743	0.694654
43468597	chr1:43468597:T:C	8.93278e-28	-9.89772e-11	-2.15577	3.88409e-06	-9.89772e-11	-2.30099
43468706	chr1:43468706:A:G	2.22518e-27	-1.24307	-2.88865e-09	1.12044e-05	-1.24157	-2.88865e-09
43468814	chr1:43468814:C:T	1.75615e-27	-1.47979	-2.88865e-09	8.82474e-06	-1.48032	-2.88865e-09
43468976	chr1:43468976:C:T	7.46457e-28	-9.89772e-11	-2.33533	4.27755e-06	-9.89772e-11	-2.2045
43469188	chr1:43469188:G:A	4.66673e-27	1.25721	-1.75966	1.68706e-05	1.27618	-2.10849
43469937	chr1:43469937:A:C	7.49596e-28	-9.89772e-11	-2.33113	3.58449e-06	-9.89772e-11	-2.38126
43470117	chr1:43470117:A:G	8.67232e-28	-9.89772e-11	-2.18536	5.3727e-06	-9.89772e-11	-1.97655
43470182	chr1:43470182:A:T	7.49127e-28	-9.89772e-11	-2.33175	3.58426e-06	-9.89772e-11	-2.38133
43470905	chr1:43470905:A:G	8.01852e-28	-9.89772e-11	-2.26374	4.60449e-06	-9.89772e-11	-2.13084
43471038	chr1:43471038:C:T	1.674e-26	-9.89772e-11	0.774893	1.82819e-05	-9.89772e-11	-0.751965
43471388	chr1:43471388:C:T	2.00407e-27	-1.34773	-2.88865e-09	1.00904e-05	-1.34629	-2.88865e-09
43471735	chr1:43471735:C:T	1.0775e-27	-9.89772e-11	-1.96827	7.36895e-06	-9.89772e-11	-1.6606
43472581	chr1:43472581:A:T	8.75912e-28	-9.89772e-11	-2.1754	5.02526e-06	-9.89772e-11	-2.0434
43472706	chr1:43472706:C:T	8.25982e-28	-9.89772e-11	-2.23409	4.8132e-06	-9.89772e-11	-2.08651
43472850	chr1:43472850:G:A	7.95553e-28	-9.89772e-11	-2.27163	3.65503e-06	-9.89772e-11	-2.36177
43473130	chr1:43473130:A:C	2.21274e-27	1.1273	-2.37598	1.40519e-05	1.15945	-2.17456
43474048	chr1:43474048:G:T	8.94821e-27	0.148546	-2.88865e-09	4.49096e-05	0.146774	-2.88865e-09
43474111	chr1:43474111:G:A	2.02902e-27	-1.33535	-2.88865e-09	1.02137e-05	-1.33414	-2.88865e-09
43474154	chr1:43474154:A:G	7.20525e-28	-9.89772e-11	-2.37068	3.75505e-06	-9.89772e-11	-2.33477
43475130	chr1:43475130:G:A	8.68246e-28	-9.89772e-11	-2.18419	3.79234e-06	-9.89772e-11	-2.32489
43475316	chr1:43475316:C:CATATGT	8.09888e-28	-9.89772e-11	-2.25377	3.68034e-06	-9.89772e-11	-2.35487
43475505	chr1:43475505:T:C	1.72867e-27	-9.89772e-11	-1.49555	6.24686e-06	-9.89772e-11	-1.8258
43475681	chr1:43475681:C:T	2.07461e-27	0.781308	-2.09445	7.16844e-05	0.811347	-0.19695
43475837	chr1:43475837:G:A	3.40427e-27	-1.23628	0.418403	2.44707e-06	-1.23168	-1.5313
43476256	chr1:43476256:C:T	2.24602e-27	1.12937	-2.36312	1.5096e-05	1.16145	-2.1049
43476566	chr1:43476566:A:G	9.08221e-28	-9.89772e-11	-2.13918	2.68625e-05	-9.89772e-11	-0.367144
43477950	chr1:43477950:C:T	8.40814e-28	-9.89772e-11	-2.21629	4.77875e-06	-9.89772e-11	-2.0937
43477953	chr1:43477953:A:G	8.41631e-28	-9.89772e-11	-2.21532	4.78499e-06	-9.89772e-11	-2.09239
43478805	chr1:43478805:G:A	1.73127e-27	-1.49405	-2.88865e-09	8.70627e-06	-1.49383	-2.88865e-09
43478998	chr1:43478998:G:T	1.05389e-27	-1.50149	-0.488925	3.39672e-06	-1.50178	-0.933289
43480295	chr1:43480295:G:C	7.14001e-28	-9.89772e-11	-2.37978	3.82992e-06	-9.89772e-11	-2.31503
43480784	chr1:43480784:G:A	8.03003e-28	-9.89772e-11	-2.2623	4.75565e-06	-9.89772e-11	-2.09854
43481046	chr1:43481046:C:T	7.41442e-28	-9.89772e-11	-2.34207	4.11884e-06	-9.89772e-11	-2.24231
43481047	chr1:43481047:G:A	7.12657e-28	-9.89772e-11	-2.38166	2.5502e-05	-9.89772e-11	-0.419118
43481089	chr1:43481089:T:C	7.12879e-28	-9.89772e-11	-2.38135	2.61685e-05	-9.89772e-11	-0.393319
43481691	chr1:43481691:T:G	7.38234e-28	-9.89772e-11	-2.3464	1.96716e-05	-9.89772e-11	-0.678702
43481924	chr1:43481924:C:T	7.84486e-28	-9.89772e-11	-2.28563	6.51852e-05	-9.89772e-11	0.519356
43482124	chr1:43482124:T:C	1.22659e-27	-1.49445	-0.344225	3.77707e-06	-1.49483	-0.834104
43482163	chr1:43482163:G:A	9.6669e-28	-9.89772e-11	-2.07679	6.46456e-06	-9.89772e-11	-1.79154
43482811	chr1:43482811:A:G	7.37235e-28	-9.89772e-11	-2.34776	1.94923e-05	-9.89772e-11	-0.687856
43483103	chr1:43483103:G:A	2.95172e-27	1.3855	-2.34602	2.1037e-05	1.41909	-2.03068
43483108	chr1:43483108:T:A	7.19028e-28	-9.89772e-11	-2.37276	1.72507e-05	-9.89772e-11	-0.810025
43483155	chr1:43483155:G:A	7.13747e-28	-9.89772e-11	-2.38013	3.78817e-06	-9.89772e-11	-2.32599
43483424	chr1:43483424:A:G	3.08416e-27	1.38427	-2.3009	6.84739e-05	1.41805	-0.849478
43483564	chr1:43483564:G:A	2.89196e-27	1.36488	-2.34586	1.81659e-05	1.39837	-2.15671
43484139	chr1:43484139:A:G	1.62467e-27	0.0726727	-1.63028	4.50357e-06	0.0951841	-2.24819
43484170	chr1:43484170:T:A	8.41505e-28	-9.89772e-11	-2.21547	4.30393e-06	-9.89772e-11	-2.19835
43484715	chr1:43484715:C:T	1.6589e-28	-1.49159	-2.34775	1.91242e-06	-1.49198	-1.51752
43485460	chr1:43485460:C:G	5.60235e-26	-9.89772e-11	1.98286	3.63176e-06	-9.89772e-11	-2.36816
43485550	chr1:43485550:G:A	6.93619e-27	-9.89772e-11	-0.106156	3.69837e-06	-9.89772e-11	-2.34999
43486106	chr1:43486106:C:T	2.02272e-27	-9.89772e-11	-1.33846	4.36947e-06	-9.89772e-11	-2.18323
43486123	chr1:43486123:T:C	4.1885e-26	-9.89772e-11	1.69202	3.58563e-06	-9.89772e-11	-2.38094
43486331	chr1:43486331:A:AG	9.61962e-28	-9.89772e-11	-2.08169	6.81169e-06	-9.89772e-11	-1.73924
43486720	chr1:43486720:G:A	9.12342e-27	-9.89772e-11	0.167937	4.79983e-06	-9.89772e-11	-2.0893
43487033	chr1:43487033:G:A	9.45188e-28	-9.89772e-11	-2.09928	3.9598e-06	-9.89772e-11	-2.28168
43488921	chr1:43488921:C:T	8.57629e-28	-9.89772e-11	-2.19649	3.64524e-06	-9.89772e-11	-2.36445
43489074	chr1:43489074:C:T	1.42236e-26	-9.89772e-11	0.611996	0.000357957	-9.89772e-11	2.22254
43489477	chr1:43489477:A:G	1.19602e-26	-0.378743	0.81742	1.83027e-05	-0.367034	-0.383793
43490564	chr1:43490564:C:T	8.5754e-28	-9.89772e-11	-2.1966	4.06226e-06	-9.89772e-11	-2.25614
43491124	chr1:43491124:GTTTA:G	2.81538e-27	-9.89772e-11	-1.00781	1.0213e-05	-9.89772e-11	-1.33422
43491844	chr1:43491844:G:A	7.565e-28	-0.661778	-1.66018	1.8841e-06	-0.651033	-2.3734
43492029	chr1:43492029:C:CA	1.07087e-27	-1.4691	-0.505339	1.19348e-06	-1.46911	-2.0119
43492169	chr1:43492169:G:A	1.72968e-27	-9.89772e-11	-1.49497	9.23811e-06	-9.89772e-11	-1.43454
43492530	chr1:43492530:C:T	9.4358e-28	-9.89772e-11	-2.10098	4.01427e-06	-9.89772e-11	-2.26802
43493050	chr1:43493050:T:C	4.88904e-27	-9.89772e-11	-0.455912	4.9318e-06	-9.89772e-11	-2.06217
43493328	chr1:43493328:T:C	1.79973e-28	-1.45475	-2.30311	3.10384e-06	-1.45383	-1.07141
43493352	chr1:43493352:T:A	2.79201e-28	-1.45183	-1.86691	9.2587e-07	-1.45088	-2.28402
43493455	chr1:43493455:T:C	1.27199e-27	-1.49269	-0.309642	1.49452e-06	-1.49299	-1.76308
43494283	chr1:43494283:C:T	2.8926e-27	-9.89772e-11	-0.980753	1.76346e-05	-9.89772e-11	-0.788014
43494542	chr1:43494542:C:A	8.64796e-28	-9.89772e-11	-2.18817	3.6562e-06	-9.89772e-11	-2.36145
43494808	chr1:43494808:A:G	1.40739e-26	-0.414974	1.01639	2.07708e-05	-0.403455	-0.220874
43494859	chr1:43494859:A:G	8.45584e-28	-0.622638	-1.588	1.94824e-06	-0.611662	-2.37929
43494977	chr1:43494977:A:G	4.09263e-27	-9.89772e-11	-0.63372	2.91174e-05	-9.89772e-11	-0.28654
43495161	chr1:43495161:T:C	5.57663e-25	-9.89772e-11	4.28085	0.000403319	-9.89772e-11	2.34185
43495409	chr1:43495409:C:T	9.9819e-27	0.257865	-2.88865e-09	5.04705e-05	0.263512	-2.88865e-09
43495928	chr1:43495928:C:T	1.01183e-27	-9.89772e-11	-2.03115	4.03987e-06	-9.89772e-11	-2.26166
43496111	chr1:43496111:G:T	9.90885e-28	-9.89772e-11	-2.05206	6.51057e-06	-9.89772e-11	-1.78445
43497107	chr1:43497107:G:A	2.68624e-27	-9.89772e-11	-1.05477	0.0105532	-9.89772e-11	5.60631
43497119	chr1:43497119:A:G	4.56102e-27	-9.89772e-11	-0.525361	1.51217e-05	-9.89772e-11	-0.941747
43497392	chr1:43497392:C:T	7.36024e-27	-9.89772e-11	-0.0468158	3.30945e-05	-9.89772e-11	-0.158508
43497395	chr1:43497395:G:A	5.52443e-25	-9.89772e-11	4.27144	0.000396633	-9.89772e-11	2.32513
43497796	chr1:43497796:A:T	4.36763e-26	-9.89772e-11	1.7339	3.24979e-05	-9.89772e-11	-0.176701
43497910	chr1:43497910:A:G	8.28476e-28	-9.89772e-11	-2.23108	3.70731e-06	-9.89772e-11	-2.34757
43498740	chr1:43498740:A:T	1.83898e-28	-1.49079	-2.24549	8.08125e-07	-1.49024	-2.38068
43499283	chr1:43499283:C:T	1.60989e-28	-1.49096	-2.37837	1.71381e-06	-1.49041	-1.62875
43499654	chr1:43499654:C:T	1.76075e-27	-1.47717	-2.88865e-09	8.84787e-06	-1.4777	-2.88865e-09
43499660	chr1:43499660:TAA:T	1.15948e-26	-9.89772e-11	0.407646	3.7435e-06	-9.89772e-11	-2.33786
43499740	chr1:43499740:T:C	5.57894e-28	-0.532378	-2.09412	3.5277e-06	-0.520964	-1.87627
43499775	chr1:43499775:C:T	1.28022e-27	-9.89772e-11	-1.79587	6.97208e-06	-9.89772e-11	-1.71596
43500338	chr1:43500338:C:T	1.59244e-27	-1.38541	-0.192235	1.36905e-06	-1.38521	-1.95855
43500635	chr1:43500635:T:C	2.2393e-27	-1.23674	-2.88865e-09	1.12751e-05	-1.23528	-2.88865e-09
43500780	chr1:43500780:T:G	6.99318e-27	-9.89772e-11	-0.0979727	3.15199e-05	-9.89772e-11	-0.207259
43500941	chr1:43500941:C:A	9.12198e-24	-0.826191	7.90173	2.28642e-06	-0.828026	-2.00286
43501365	chr1:43501365:G:A	2.03238e-27	-1.3337	-2.88865e-09	1.02228e-05	-1.33326	-2.88865e-09
43501566	chr1:43501566:G:A	8.28807e-28	-9.89772e-11	-2.23068	6.01981e-06	-9.89772e-11	-1.86282
43501811	chr1:43501811:C:A	1.19417e-24	-9.89772e-11	5.0423	0.000734349	-9.89772e-11	2.94111
43501923	chr1:43501923:T:A	8.8054e-28	-9.89772e-11	-2.17013	4.15132e-06	-9.89772e-11	-2.23445
43502518	chr1:43502518:AG:A	4.731e-26	-9.89772e-11	1.81381	3.58451e-06	-9.89772e-11	-2.38126
43502648	chr1:43502648:G:A	2.7165e-27	-9.89772e-11	-1.04356	0.010927	-9.89772e-11	5.64112
43502982	chr1:43502982:AAAAAAG:A	2.4679e-28	-1.22435	-2.21778	1.07198e-06	-1.22583	-2.36254
43503643	chr1:43503643:G:A	7.15381e-28	-9.89772e-11	-2.37785	3.59348e-06	-9.89772e-11	-2.37876
43504047	chr1:43504047:A:T	2.21242e-28	-1.28513	-2.26628	9.9625e-07	-1.28643	-2.3752
43504196	chr1:43504196:G:C	8.88933e-28	-9.89772e-11	-2.16064	3.86851e-06	-9.89772e-11	-2.30501
43504626	chr1:43504626:G:A	2.15521e-28	-1.44805	-2.12955	1.12798e-06	-1.44702	-2.09043
43504665	chr1:43504665:G:T	1.31211e-26	-9.89772e-11	0.531313	3.2943e-05	-9.89772e-11	-0.163099
43504818	chr1:43504818:C:T	7.74983e-28	-9.89772e-11	-2.29782	1.85131e-05	-9.89772e-11	-0.739396
43504970	chr1:43504970:A:AT	1.09317e-27	-9.89772e-11	-1.95383	7.3575e-06	-9.89772e-11	-1.66216
43505274	chr1:43505274:A:T	4.28238e-27	-9.89772e-11	-0.588399	1.90677e-05	-9.89772e-11	-0.70988
43505285	chr1:43505285:C:T	1.44214e-27	-0.0217472	-1.65503	1.86607e-05	-0.0093817	-0.722074
43505437	chr1:43505437:C:A	1.45337e-27	-9.89772e-11	-1.66902	1.05746e-05	-9.89772e-11	-1.29942
43505551	chr1:43505551:G:A	1.7795e-26	-9.89772e-11	0.836012	0.000433593	-9.89772e-11	2.41423
43505655	chr1:43505655:G:A	8.79768e-28	-9.89772e-11	-2.171	3.94361e-06	-9.89772e-11	-2.28578
43506882	chr1:43506882:C:T	9.47826e-28	-1.01566	-1.08083	7.45894e-06	-1.01748	-0.630979
43506924	chr1:43506924:C:T	2.90422e-26	-9.89772e-11	1.32584	0.000758474	-9.89772e-11	2.97343
43507556	chr1:43507556:T:C	1.97519e-27	-9.89772e-11	-1.36224	7.51102e-06	-9.89772e-11	-1.64151
43507613	chr1:43507613:T:A	2.07882e-26	-9.89772e-11	0.991477	2.47548e-05	-9.89772e-11	-0.448856
43508376	chr1:43508376:G:T	7.13544e-28	-9.89772e-11	-2.38042	3.92082e-06	-9.89772e-11	-2.29158
43508420	chr1:43508420:G:A	9.00898e-28	0.234187	-2.38146	5.97059e-06	0.25368	-2.12471
43508818	chr1:43508818:G:A	1.9218e-27	-0.0835071	-1.30614	2.72513e-05	-0.0714466	-0.281328
43509093	chr1:43509093:G:T	2.53845e-28	-1.48486	-1.92908	2.14989e-06	-1.4842	-1.40826
43509567	chr1:43509567:G:A	7.29468e-28	0.0229951	-2.38134	4.08306e-06	0.0356559	-2.28669
43509585	chr1:43509585:G:T	1.86291e-25	-9.89772e-11	3.1844	0.000170399	-9.89772e-11	1.48027
43509954	chr1:43509954:G:A	7.12557e-28	-9.89772e-11	-2.3818	4.00636e-06	-9.89772e-11	-2.26999
43510185	chr1:43510185:A:G	7.6494e-28	-9.89772e-11	-2.31087	5.90543e-06	-9.89772e-11	-1.882
43510486	chr1:43510486:G:A	2.01174e-28	-1.37984	-2.26665	9.49146e-07	-1.37839	-2.33168
43510796	chr1:43510796:A:G	5.03293e-28	-0.349682	-2.37981	2.65364e-06	-0.337992	-2.34395
43510988	chr1:43510988:G:A	7.12573e-28	-9.89772e-11	-2.38178	4.00042e-06	-9.89772e-11	-2.27148
43510999	chr1:43510999:C:T	3.867e-26	-9.89772e-11	1.61216	3.59372e-06	-9.89772e-11	-2.37869
43511004	chr1:43511004:G:A	2.1351e-27	-0.113125	-1.17127	3.03114e-05	-0.101195	-0.145158
43511784	chr1:43511784:C:G	1.88786e-25	-9.89772e-11	3.19771	0.000172318	-9.89772e-11	1.49147
43511932	chr1:43511932:A:G	7.12556e-28	-9.89772e-11	-2.38181	4.00608e-06	-9.89772e-11	-2.27006
43511960	chr1:43511960:T:C	2.14669e-28	-1.27348	-2.30808	1.00203e-06	-1.27483	-2.38102
43511974	chr1:43511974:G:A	1.86291e-25	-9.89772e-11	3.1844	0.000170399	-9.89772e-11	1.48027
43512354	chr1:43512354:T:C	1.86587e-25	-9.89772e-11	3.18599	0.000170903	-9.89772e-11	1.48322
43512466	chr1:43512466:A:T	2.75549e-27	0.0491488	-1.07846	4.2833e-05	0.0617496	0.0376828
43512469	chr1:43512469:A:T	2.73436e-27	0.0241638	-1.06117	4.27761e-05	0.036665	0.0614364
43512484	chr1:43512484:T:G	9.30247e-28	-9.89772e-11	-2.11521	7.43679e-06	-9.89772e-11	-1.65144
43512618	chr1:43512618:C:T	1.83576e-27	-1.43545	-2.88865e-09	9.22256e-06	-1.43622	-2.88865e-09
43512738	chr1:43512738:G:C	9.47134e-28	-9.89772e-11	-2.09722	4.03187e-06	-9.89772e-11	-2.26365
43512943	chr1:43512943:C:T	7.12591e-28	-9.89772e-11	-2.38176	4.0278e-06	-9.89772e-11	-2.26466
43513012	chr1:43513012:G:A	7.5989e-28	-9.89772e-11	-2.31749	3.62743e-06	-9.89772e-11	-2.36935
43513166	chr1:43513166:T:C	7.2594e-28	-0.134455	-2.22874	4.30814e-06	-0.121947	-2.07542
43513742	chr1:43513742:C:T	1.32904e-27	0.167503	-1.92596	6.90771e-06	0.181423	-1.90666
43514044	chr1:43514044:T:A	7.61567e-28	-9.89772e-11	-2.31528	4.04549e-06	-9.89772e-11	-2.26027
43514045	chr1:43514045:C:A	7.61937e-28	-9.89772e-11	-2.3148	4.04816e-06	-9.89772e-11	-2.25962
43514111	chr1:43514111:G:A	1.37976e-27	0.203368	-1.92436	5.65008e-06	0.217503	-2.14371
43515236	chr1:43515236:A:G	6.92339e-28	-1.32211	-1.08848	1.13262e-05	-1.32318	0.0924145
43515408	chr1:43515408:G:A	1.1172e-27	-9.89772e-11	-1.93209	4.11184e-06	-9.89772e-11	-2.24401
43515430	chr1:43515430:T:C	7.16516e-28	-9.89772e-11	-2.37626	3.81845e-06	-9.89772e-11	-2.31803
43515594	chr1:43515594:C:T	2.7711e-27	0.373504	-1.39717	1.35982e-05	0.38825	-1.43619
43515685	chr1:43515685:AT:A	7.12545e-27	-9.89772e-11	-0.0792349	1.87886e-05	-9.89772e-11	-0.724627
43515721	chr1:43515721:G:A	7.13652e-28	-9.89772e-11	-2.38027	3.69738e-06	-9.89772e-11	-2.35025
43516290	chr1:43516290:A:G	1.53506e-27	-0.111306	-1.50303	7.59897e-06	-0.0987621	-1.5311
43516314	chr1:43516314:C:T	1.89247e-27	-9.89772e-11	-1.40502	5.55438e-06	-9.89772e-11	-1.94329
43516554	chr1:43516554:C:A	8.97338e-28	-9.89772e-11	-2.15123	7.45525e-06	-9.89772e-11	-1.64896
43516708	chr1:43516708:C:T	2.26619e-28	-1.27121	-2.25618	1.01793e-06	-1.27256	-2.36754
43516755	chr1:43516755:T:C	2.68256e-27	0.300619	-1.35676	9.2266e-06	0.31515	-1.75094
43517310	chr1:43517310:G:A	1.27166e-27	-9.89772e-11	-1.80258	4.93434e-06	-9.89772e-11	-2.06166
43517547	chr1:43517547:G:A	1.71027e-27	-1.50626	-2.88865e-09	8.59817e-06	-1.50633	-2.88865e-09
43517915	chr1:43517915:C:G	1.72116e-27	-1.49991	-2.88865e-09	8.65436e-06	-1.49981	-2.88865e-09
43517920	chr1:43517920:C:T	2.30659e-28	-1.22932	-2.28041	1.05418e-06	-1.23078	-2.37433
43518271	chr1:43518271:C:T	4.37034e-27	-9.89772e-11	-0.568068	1.83394e-05	-9.89772e-11	-0.748827
43518359	chr1:43518359:T:C	1.96891e-26	-9.89772e-11	0.937158	2.37543e-05	-9.89772e-11	-0.490115
43518971	chr1:43518971:C:CT	2.33567e-27	-1.19461	-2.88865e-09	1.17589e-05	-1.19327	-2.88865e-09
43518978	chr1:43518978:C:G	2.35705e-27	-1.1855	-2.88865e-09	1.18667e-05	-1.18414	-2.88865e-09
43519370	chr1:43519370:C:T	7.14705e-28	-9.89772e-11	-2.37879	4.20826e-06	-9.89772e-11	-2.22083
43519382	chr1:43519382:A:G	7.14417e-28	-9.89772e-11	-2.3792	4.19338e-06	-9.89772e-11	-2.22437
43519518	chr1:43519518:G:A	9.92139e-28	-9.89772e-11	-2.0508	1.93515e-05	-9.89772e-11	-0.695108
43519596	chr1:43519596:AAGCTGCAC:A	8.3292e-28	-9.89772e-11	-2.22573	3.82507e-06	-9.89772e-11	-2.3163
43519670	chr1:43519670:GAGAGA:G	1.19752e-27	-9.89772e-11	-1.86266	7.54098e-06	-9.89772e-11	-1.63752
43519684	chr1:43519684:C:T	7.1389e-28	-9.89772e-11	-2.37993	4.16753e-06	-9.89772e-11	-2.23055
43519718	chr1:43519718:G:A	1.78389e-25	-9.89772e-11	3.14106	0.000163552	-9.89772e-11	1.43925
43520007	chr1:43520007:C:T	1.55868e-27	0.0937815	-1.69285	9.02355e-06	0.107412	-1.56545
43520655	chr1:43520655:G:A	6.82425e-24	-9.89772e-11	6.78533	4.20426e-06	-9.89772e-11	-2.22178
43520774	chr1:43520774:C:T	1.71318e-28	-1.43579	-2.37135	8.58024e-07	-1.43654	-2.37446
43520867	chr1:43520867:C:T	8.19721e-28	-9.89772e-11	-2.2417	3.59417e-06	-9.89772e-11	-2.37857
43521013	chr1:43521013:G:A	8.16461e-28	-9.89772e-11	-2.24568	3.59647e-06	-9.89772e-11	-2.37793
43521506	chr1:43521506:G:A	8.02583e-28	-9.89772e-11	-2.26283	3.60939e-06	-9.89772e-11	-2.37434
43521645	chr1:43521645:G:A	8.07565e-28	-9.89772e-11	-2.25664	3.60418e-06	-9.89772e-11	-2.37578
43521744	chr1:43521744:TC:T	8.08413e-28	-9.89772e-11	-2.25559	3.60328e-06	-9.89772e-11	-2.37603
43521777	chr1:43521777:G:A	1.71043e-27	-9.89772e-11	-1.50616	5.05995e-06	-9.89772e-11	-2.03652
43521845	chr1:43521845:C:T	1.10945e-27	0.0772754	-2.01632	7.56892e-06	0.0898555	-1.72368
43521864	chr1:43521864:G:A	8.04384e-28	-9.89772e-11	-2.26059	3.60588e-06	-9.89772e-11	-2.37531
43521986	chr1:43521986:C:T	1.6348e-25	-9.89772e-11	3.05378	0.000149504	-9.89772e-11	1.34945
43522034	chr1:43522034:T:C	3.78855e-27	-9.89772e-11	-0.710924	1.96861e-05	-9.89772e-11	-0.677966
43522801	chr1:43522801:G:A	1.70293e-27	-1.51056	-2.88865e-09	8.56163e-06	-1.51059	-2.88865e-09
43523748	chr1:43523748:A:G	2.26062e-28	-1.19361	-2.33624	1.20252e-06	-1.18992	-2.28355
43523773	chr1:43523773:A:G	9.37951e-28	-9.89772e-11	-2.10697	4.38668e-06	-9.89772e-11	-2.1793
43523819	chr1:43523819:G:A	7.26107e-28	-9.89772e-11	-2.36297	3.7419e-06	-9.89772e-11	-2.33828
43523863	chr1:43523863:C:T	1.61556e-27	-9.89772e-11	-1.56323	7.2755e-06	-9.89772e-11	-1.67336
43523905	chr1:43523905:A:G	2.48032e-28	-1.14648	-2.29062	1.14248e-06	-1.14815	-2.37653
43524130	chr1:43524130:C:T	9.9118e-28	-9.89772e-11	-2.05177	8.33159e-06	-9.89772e-11	-1.53782
43524184	chr1:43524184:G:C	2.37378e-28	-1.18403	-2.29698	1.09881e-06	-1.18561	-2.37804
43524215	chr1:43524215:G:A	1.56721e-24	-9.89772e-11	5.31414	3.97476e-06	-9.89772e-11	-2.27791
43525511	chr1:43525511:A:G	7.67087e-28	-9.89772e-11	-2.30806	3.64945e-06	-9.89772e-11	-2.3633
43525619	chr1:43525619:A:G	7.718e-28	-9.89772e-11	-2.30194	3.58891e-06	-9.89772e-11	-2.38003
43526077	chr1:43526077:A:G	7.94446e-28	-9.89772e-11	-2.27302	3.81006e-06	-9.89772e-11	-2.32023
43526161	chr1:43526161:G:A	1.91602e-27	-0.181918	-1.21074	1.02925e-05	-0.169832	-1.15663
43526177	chr1:43526177:A:G	2.87809e-27	-0.0764173	-0.909364	1.61288e-05	-0.0637847	-0.813488
43526228	chr1:43526228:G:A	4.57418e-27	-9.89772e-11	-0.52248	8.95599e-05	-9.89772e-11	0.83703
43526510	chr1:43526510:C:T	1.47534e-26	-9.89772e-11	0.648564	1.93522e-05	-9.89772e-11	-0.695072
43526574	chr1:43526574:A:G	7.37452e-28	-9.89772e-11	-2.34746	4.07696e-06	-9.89772e-11	-2.25253
43526714	chr1:43526714:C:T	1.02128e-23	-9.89772e-11	7.18848	4.17999e-06	-9.89772e-11	-2.22757
43526919	chr1:43526919:C:T	9.41113e-28	-9.89772e-11	-2.1036	4.82272e-06	-9.89772e-11	-2.08454
43527222	chr1:43527222:A:G	3.21631e-26	-0.0829746	1.51089	4.28241e-05	-0.0703727	0.169596
43528225	chr1:43528225:C:T	5.93362e-28	-0.753976	-1.81088	2.45033e-06	-0.75002	-2.01164
43528543	chr1:43528543:A:G	2.28421e-27	-1.21689	-2.88865e-09	1.15081e-05	-1.21483	-2.88865e-09
43529596	chr1:43529596:C:T	9.01944e-28	-9.89772e-11	-2.14611	3.78014e-06	-9.89772e-11	-2.32812
43529684	chr1:43529684:C:T	8.21504e-28	-9.89772e-11	-2.23953	3.72218e-06	-9.89772e-11	-2.34357
43529794	chr1:43529794:G:A	7.16065e-28	-9.89772e-11	-2.37689	6.359e-06	-9.89772e-11	-1.80801
43529832	chr1:43529832:T:C	7.16752e-28	-9.89772e-11	-2.37593	6.42219e-06	-9.89772e-11	-1.79812
43529954	chr1:43529954:T:C	6.0196e-24	-9.89772e-11	6.65987	4.66989e-06	-9.89772e-11	-2.11674
43530062	chr1:43530062:T:C	8.90479e-28	-9.89772e-11	-2.1589	5.50997e-06	-9.89772e-11	-1.95132
43530593	chr1:43530593:G:T	3.88564e-27	-9.89772e-11	-0.685621	1.97347e-05	-9.89772e-11	-0.675499
43530734	chr1:43530734:GGGTTGT:G	8.62378e-28	-9.89772e-11	-2.19097	4.76918e-06	-9.89772e-11	-2.0957
43530738	chr1:43530738:T:G	7.28236e-28	-9.89772e-11	-2.36004	3.76728e-06	-9.89772e-11	-2.33152
43531321	chr1:43531321:C:T	3.55269e-27	-9.89772e-11	-0.775204	1.28713e-05	-9.89772e-11	-1.10287
43531870	chr1:43531870:G:C	8.32802e-28	-9.89772e-11	-2.22587	9.83157e-06	-9.89772e-11	-1.37228
43532169	chr1:43532169:T:C	7.12555e-28	-9.89772e-11	-2.38181	5.7325e-06	-9.89772e-11	-1.91173
43532330	chr1:43532330:C:G	6.47996e-27	-9.89772e-11	-0.174193	2.30534e-05	-9.89772e-11	-0.520066
43532473	chr1:43532473:G:A	1.79231e-27	-1.4594	-2.88865e-09	9.01446e-06	-1.45905	-2.88865e-09
43532510	chr1:43532510:G:T	8.17181e-28	-9.89772e-11	-2.2448	3.71299e-06	-9.89772e-11	-2.34604
43532538	chr1:43532538:T:C	1.62141e-26	-9.89772e-11	0.742972	4.4056e-06	-9.89772e-11	-2.175
43532576	chr1:43532576:A:G	7.5377e-28	-9.89772e-11	-2.32558	7.67951e-06	-9.89772e-11	-1.61932
43532638	chr1:43532638:T:A	7.15157e-28	-9.89772e-11	-2.37816	6.28082e-06	-9.89772e-11	-1.82038
43533346	chr1:43533346:A:G	8.12894e-28	-9.89772e-11	-2.25006	3.69774e-06	-9.89772e-11	-2.35016
43533372	chr1:43533372:A:G	1.97313e-27	-1.36329	-2.88865e-09	9.93431e-06	-1.36188	-2.88865e-09
43533449	chr1:43533449:T:C	9.42689e-28	-0.486576	-1.61535	7.16371e-06	-0.476201	-1.21265
43534032	chr1:43534032:TCGGAGGTCAGGGTGAGGTGAGTC:T	2.50608e-27	-9.89772e-11	-1.12419	8.94557e-06	-9.89772e-11	-1.46672
43534769	chr1:43534769:G:A	6.01977e-27	-9.89772e-11	-0.247858	9.04112e-06	-9.89772e-11	-1.45609
43534776	chr1:43534776:G:A	7.42376e-28	-9.89772e-11	-2.34081	8.36431e-06	-9.89772e-11	-1.5339
43535050	chr1:43535050:GGT:G	1.61786e-26	-9.89772e-11	0.740784	4.40816e-06	-9.89772e-11	-2.17442
43535178	chr1:43535178:G:A	7.42376e-28	-9.89772e-11	-2.34081	8.36431e-06	-9.89772e-11	-1.5339
43536142	chr1:43536142:A:G	4.39273e-28	-0.691935	-2.17361	1.92997e-06	-0.68471	-2.31566
43536409	chr1:43536409:T:A	8.43024e-27	-9.89772e-11	0.0889174	3.01958e-05	-9.89772e-11	-0.250175
43536612	chr1:43536612:C:T	1.87093e-26	-9.89772e-11	0.886111	2.45252e-05	-9.89772e-11	-0.458176
43536979	chr1:43536979:C:T	7.69239e-28	-9.89772e-11	-2.30526	7.28321e-06	-9.89772e-11	-1.67231
43537004	chr1:43537004:C:T	6.5062e-27	-9.89772e-11	-0.170153	2.3138e-05	-9.89772e-11	-0.5164
43537286	chr1:43537286:G:A	1.91006e-28	-1.51068	-2.18768	2.19246e-06	-1.51072	-1.36213
43537396	chr1:43537396:G:T	1.84585e-26	-9.89772e-11	0.872617	2.42711e-05	-9.89772e-11	-0.468591
43537463	chr1:43537463:C:T	1.02741e-25	-9.89772e-11	2.5893	1.92934e-05	-9.89772e-11	-0.698117
43537648	chr1:43537648:T:C	5.50768e-26	-9.89772e-11	1.96582	7.07237e-05	-9.89772e-11	0.600904
43537915	chr1:43537915:G:A	1.80505e-28	-1.44621	-2.30869	8.56831e-07	-1.4454	-2.36699
43537973	chr1:43537973:A:G	7.43708e-28	-9.89772e-11	-2.33901	8.2863e-06	-9.89772e-11	-1.54327
43538175	chr1:43538175:C:T	2.06272e-27	-9.89772e-11	-1.31888	8.39078e-06	-9.89772e-11	-1.53074
43538706	chr1:43538706:G:A	1.94637e-27	-9.89772e-11	-1.37694	4.60629e-06	-9.89772e-11	-2.13045
43539160	chr1:43539160:G:A	7.82515e-27	-9.89772e-11	0.0144356	4.85881e-06	-9.89772e-11	-2.07708
43539309	chr1:43539309:C:T	2.20394e-27	-1.25266	-2.88865e-09	1.10977e-05	-1.25114	-2.88865e-09
43539609	chr1:43539609:G:A	4.26866e-28	-0.867986	-2.02621	1.60434e-06	-0.865464	-2.3197
43539770	chr1:43539770:G:A	1.79274e-26	-9.89772e-11	0.843425	7.51721e-05	-9.89772e-11	0.661903
43540257	chr1:43540257:A:G	3.80603e-28	-1.39765	-1.61125	3.04724e-06	-1.39717	-1.14647
43540325	chr1:43540325:T:C	3.59702e-26	-9.89772e-11	1.53978	1.31514e-05	-9.89772e-11	-1.08135
43540425	chr1:43540425:A:G	1.42371e-27	-9.89772e-11	-1.68964	5.35366e-06	-9.89772e-11	-1.9801
43540460	chr1:43540460:C:T	3.31473e-27	-9.89772e-11	-0.844531	4.25766e-06	-9.89772e-11	-2.20916
43540668	chr1:43540668:A:G	3.77171e-28	-1.51074	-1.50723	8.01662e-07	-1.5107	-2.36825
43541300	chr1:43541300:C:T	1.19358e-26	-9.89772e-11	0.436638	1.88196e-05	-9.89772e-11	-0.722977
43541487	chr1:43541487:T:C	7.89571e-27	-9.89772e-11	0.0234114	5.75061e-05	-9.89772e-11	0.394014
43541637	chr1:43541637:C:T	1.7253e-27	-1.49751	-2.88865e-09	8.67255e-06	-1.49771	-2.88865e-09
43541695	chr1:43541695:GGACAGTTCTTCC:G	9.06203e-28	-0.868783	-1.27262	3.38179e-06	-0.857973	-1.5815
43541977	chr1:43541977:T:C	2.32885e-26	-0.312538	1.41759	3.35449e-05	-0.297649	0.152655
43542210	chr1:43542210:C:T	2.53468e-27	-1.11284	-2.88865e-09	1.27209e-05	-1.11463	-2.88865e-09
43542386	chr1:43542386:G:A	7.66948e-27	-9.89772e-11	-0.00565852	5.56067e-05	-9.89772e-11	0.360427
43542559	chr1:43542559:G:A	7.93833e-27	-9.89772e-11	0.0287944	2.78301e-05	-9.89772e-11	-0.331761
43542655	chr1:43542655:T:C	3.78901e-27	-9.89772e-11	-0.710802	4.52256e-06	-9.89772e-11	-2.1488
43542742	chr1:43542742:C:T	1.01662e-27	-9.89772e-11	-2.02643	6.03791e-06	-9.89772e-11	-1.85982
43542868	chr1:43542868:C:T	4.82957e-27	-9.89772e-11	-0.46815	0.0087147	-9.89772e-11	5.41489
43542990	chr1:43542990:G:T	1.19779e-27	0.186692	-2.04912	5.20109e-06	0.192795	-2.2018
43543010	chr1:43543010:T:C	8.64331e-28	-9.89772e-11	-2.18871	4.78221e-06	-9.89772e-11	-2.09297
43543071	chr1:43543071:G:A	4.12771e-26	-9.89772e-11	1.6774	3.60123e-05	-9.89772e-11	-0.0740174
43543097	chr1:43543097:T:C	7.05137e-27	-9.89772e-11	-0.0896862	5.13601e-05	-9.89772e-11	0.280984
43543478	chr1:43543478:G:T	3.42765e-27	-9.89772e-11	-0.811032	4.35738e-06	-9.89772e-11	-2.18601
43543513	chr1:43543513:G:A	1.05294e-27	-9.89772e-11	-1.99132	6.2997e-06	-9.89772e-11	-1.81737
43543830	chr1:43543830:T:C	5.02465e-26	-9.89772e-11	1.87403	0.000135023	-9.89772e-11	1.24757
43544029	chr1:43544029:A:G	1.47311e-27	-9.89772e-11	-1.65553	1.74801e-05	-9.89772e-11	-0.796813
43544107	chr1:43544107:G:A	3.70279e-25	-9.89772e-11	3.87135	0.000113276	-9.89772e-11	1.07195
43544338	chr1:43544338:G:A	7.16666e-27	-9.89772e-11	-0.073468	1.23708e-05	-9.89772e-11	-1.14253
43544429	chr1:43544429:T:C	5.1861e-27	-9.89772e-11	-0.396926	2.11996e-05	-9.89772e-11	-0.603897
43544772	chr1:43544772:C:T	3.18733e-26	-9.89772e-11	1.41886	1.86876e-05	-9.89772e-11	-0.730019
43544785	chr1:43544785:C:T	3.7716e-28	-0.75908	-2.25891	1.74755e-06	-0.755764	-2.3439
43544802	chr1:43544802:C:T	4.02777e-27	-0.582509	-0.0671855	8.77225e-06	-0.585726	-0.900557
43544824	chr1:43544824:G:C	2.82287e-27	-9.89772e-11	-1.00516	1.40471e-05	-9.89772e-11	-1.01546
43544865	chr1:43544865:G:A	8.65165e-27	-9.89772e-11	0.114842	9.43047e-06	-9.89772e-11	-1.41393
43544900	chr1:43544900:A:G	7.48587e-28	-0.924154	-1.40832	1.53621e-06	-0.9215	-2.30706
43545016	chr1:43545016:T:C	3.54567e-27	-9.89772e-11	-0.777182	7.75336e-06	-9.89772e-11	-1.60975
43545214	chr1:43545214:A:G	7.54275e-28	-9.89772e-11	-2.32491	3.9798e-06	-9.89772e-11	-2.27665
43545390	chr1:43545390:G:A	2.17765e-27	-1.26466	-2.88865e-09	1.09716e-05	-1.26257	-2.88865e-09
43545743	chr1:43545743:A:C	1.44466e-24	-9.89772e-11	5.23272	0.000680271	-9.89772e-11	2.86461
43545754	chr1:43545754:G:A	8.15475e-28	-9.89772e-11	-2.24689	3.65735e-06	-9.89772e-11	-2.36114
43545853	chr1:43545853:C:T	1.67328e-27	-9.89772e-11	-1.52812	6.08185e-06	-9.89772e-11	-1.85257
43546099	chr1:43546099:C:T	1.53487e-26	-9.89772e-11	0.688124	5.45816e-05	-9.89772e-11	0.34182
43546246	chr1:43546246:G:A	8.38435e-27	-9.89772e-11	0.0834587	2.97102e-05	-9.89772e-11	-0.266386
43546364	chr1:43546364:G:C	1.94623e-27	-9.89772e-11	-1.37701	2.19785e-05	-9.89772e-11	-0.567813
43546492	chr1:43546492:A:G	1.52893e-26	-9.89772e-11	0.684242	5.44612e-05	-9.89772e-11	0.339612
43547245	chr1:43547245:G:GT	1.08275e-26	-9.89772e-11	0.339182	3.94817e-05	-9.89772e-11	0.0179602
43547252	chr1:43547252:C:T	2.84174e-28	-1.31955	-1.98153	1.22891e-06	-1.32096	-2.13079
43547259	chr1:43547259:G:A	3.01415e-26	-9.89772e-11	1.363	1.71847e-05	-9.89772e-11	-0.81386
43547276	chr1:43547276:G:A	7.10113e-26	-9.89772e-11	2.21993	8.75326e-05	-9.89772e-11	0.814134
43547367	chr1:43547367:T:C	1.60925e-27	-9.89772e-11	-1.56714	1.59125e-05	-9.89772e-11	-0.890769
43547636	chr1:43547636:G:A	1.7307e-27	-9.89772e-11	-1.49438	1.7445e-05	-9.89772e-11	-0.798825
43547684	chr1:43547684:G:A	1.58029e-27	0.122209	-1.70751	6.70385e-06	0.139208	-1.8944
43547883	chr1:43547883:T:C	2.65183e-27	-9.89772e-11	-1.06766	4.27566e-06	-9.89772e-11	-2.20494
43547946	chr1:43547946:G:A	1.06244e-27	-9.89772e-11	-1.98234	4.49741e-06	-9.89772e-11	-2.15438
43547970	chr1:43547970:C:T	2.67342e-27	-9.89772e-11	-1.05955	4.11735e-06	-9.89772e-11	-2.24267
43548206	chr1:43548206:A:G	3.76596e-27	-0.356885	-0.36002	8.01761e-06	-0.346655	-1.22958
43549064	chr1:43549064:C:T	1.14396e-27	-0.737962	-1.17045	3.05968e-06	-0.726437	-1.81313
43549154	chr1:43549154:A:G	4.04716e-28	-0.624055	-2.32342	1.97587e-06	-0.61177	-2.3651
43549278	chr1:43549278:T:C	3.42663e-26	-0.255366	1.74662	5.92599e-05	-0.240539	0.664595
43549355	chr1:43549355:G:A	8.78588e-27	-9.89772e-11	0.130238	1.47506e-05	-9.89772e-11	-0.966592
43549569	chr1:43549569:A:G	1.18462e-27	-9.89772e-11	-1.87349	7.05394e-06	-9.89772e-11	-1.70429
43549579	chr1:43549579:G:A	8.49599e-27	-9.89772e-11	0.096686	1.436e-05	-9.89772e-11	-0.993431
43550082	chr1:43550082:G:C	8.53478e-26	-9.89772e-11	2.40383	3.5873e-06	-9.89772e-11	-2.38048
43550134	chr1:43550134:C:T	1.79248e-27	-9.89772e-11	-1.45931	3.61243e-06	-9.89772e-11	-2.3735
43550138	chr1:43550138:T:C	1.1607e-27	-0.380557	-1.51332	5.51009e-06	-0.367055	-1.58424
43550344	chr1:43550344:G:A	1.71125e-26	-0.336922	1.13383	3.19687e-05	-0.322579	0.129458
43550378	chr1:43550378:C:G	2.01313e-27	-1.34322	-2.88865e-09	1.01148e-05	-1.34387	-2.88865e-09
43550679	chr1:43550679:T:C	6.07979e-27	-9.89772e-11	-0.237937	1.2511e-05	-9.89772e-11	-1.13127
43550878	chr1:43550878:G:C	2.00306e-27	-1.34823	-2.88865e-09	1.00826e-05	-1.34706	-2.88865e-09
43551030	chr1:43551030:G:T	8.63062e-28	-9.89772e-11	-2.19018	3.92341e-06	-9.89772e-11	-2.29092
43551044	chr1:43551044:C:G	5.88791e-27	-9.89772e-11	-0.270007	1.22206e-05	-9.89772e-11	-1.15475
43551225	chr1:43551225:G:A	7.44757e-28	-9.89772e-11	-2.33761	3.90005e-06	-9.89772e-11	-2.29689
43551700	chr1:43551700:A:G	3.22001e-27	-9.89772e-11	-0.873523	4.15027e-05	-9.89772e-11	0.0678809
43551909	chr1:43551909:G:A	7.72369e-28	-9.89772e-11	-2.3012	1.31529e-05	-9.89772e-11	-1.08123
43552145	chr1:43552145:G:A	7.82116e-26	0.533152	1.78336	0.000144464	0.54954	0.765611
43552372	chr1:43552372:G:A	7.63894e-28	-9.89772e-11	-2.31223	4.05866e-06	-9.89772e-11	-2.25702
43552433	chr1:43552433:T:A	7.32841e-28	-9.89772e-11	-2.35373	3.59443e-06	-9.89772e-11	-2.37849
43552492	chr1:43552492:A:G	5.54913e-26	-9.89772e-11	1.97332	1.03557e-05	-9.89772e-11	-1.32034
43552553	chr1:43552553:G:A	5.25148e-27	-9.89772e-11	-0.384398	1.06068e-05	-9.89772e-11	-1.29638
43552622	chr1:43552622:T:C	6.02844e-27	-9.89772e-11	-0.246419	1.25086e-05	-9.89772e-11	-1.13146
43552663	chr1:43552663:G:A	5.45531e-26	-9.89772e-11	1.95627	8.7757e-05	-9.89772e-11	0.816695
43553294	chr1:43553294:T:C	5.74987e-27	-9.89772e-11	-0.293731	1.20403e-05	-9.89772e-11	-1.16961
43553634	chr1:43553634:C:T	7.86399e-27	-9.89772e-11	0.0193864	1.36227e-05	-9.89772e-11	-1.04614
43553969	chr1:43553969:G:A	7.40804e-27	-9.89772e-11	-0.0403419	1.29923e-05	-9.89772e-11	-1.09352
43554060	chr1:43554060:C:T	5.64623e-26	-0.317445	2.30811	7.37247e-05	-0.303002	0.945463
43554309	chr1:43554309:G:A	7.59996e-27	-9.89772e-11	-0.0147652	1.32598e-05	-9.89772e-11	-1.07314
43554338	chr1:43554338:C:T	1.68538e-27	-9.89772e-11	-1.52092	3.59532e-06	-9.89772e-11	-2.37824
43554560	chr1:43554560:G:T	3.83783e-27	-9.89772e-11	-0.698001	4.01035e-06	-9.89772e-11	-2.269
43554723	chr1:43554723:T:C	5.55431e-28	-1.16764	-1.46328	3.30237e-06	-1.16843	-1.2948
43555076	chr1:43555076:T:TCCTGA	7.39901e-28	-9.89772e-11	-2.34415	3.61751e-06	-9.89772e-11	-2.37209
43555148	chr1:43555148:G:A	7.87842e-27	-9.89772e-11	0.0212195	1.35869e-05	-9.89772e-11	-1.04877
43555686	chr1:43555686:C:T	1.64902e-27	-9.89772e-11	-1.54273	1.96592e-05	-9.89772e-11	-0.679332
43555785	chr1:43555785:C:G	9.95581e-28	-1.04611	-1.00123	3.85872e-06	-1.04703	-1.26052
43556042	chr1:43556042:G:T	4.09646e-26	0.390889	1.27891	8.26707e-05	0.406788	0.3502
43556356	chr1:43556356:A:G	2.80217e-26	-0.304595	1.59467	4.98862e-05	-0.29008	0.541948
43556450	chr1:43556450:C:T	5.14165e-26	0.330724	1.56633	9.69743e-05	0.346383	0.570186
43556632	chr1:43556632:A:C	2.7669e-26	-1.05923	2.33663	5.10374e-05	-1.06011	1.3348
43556832	chr1:43556832:C:T	1.64192e-27	-9.89772e-11	-1.54704	1.9543e-05	-9.89772e-11	-0.685258
43556863	chr1:43556863:C:T	5.83737e-28	-1.10669	-1.47452	3.42441e-06	-1.10755	-1.3194
43557024	chr1:43557024:T:C	6.04294e-27	-9.89772e-11	-0.244018	2.56573e-05	-9.89772e-11	-0.413048
43557158	chr1:43557158:G:C	2.39194e-27	-1.1708	-2.88865e-09	1.20202e-05	-1.17129	-2.88865e-09
43557843	chr1:43557843:A:G	1.14221e-26	-9.89772e-11	0.392644	1.79218e-05	-9.89772e-11	-0.771856
43559392	chr1:43559392:CT:C	1.97442e-27	-9.89772e-11	-1.36263	1.13611e-05	-9.89772e-11	-1.22768
43559469	chr1:43559469:G:A	6.58882e-27	-9.89772e-11	-0.157534	1.20623e-05	-9.89772e-11	-1.16779
43559849	chr1:43559849:GGGTGTGCAGCAGGT:G	2.12642e-27	-1.28847	-2.88865e-09	1.07079e-05	-1.2869	-2.88865e-09
43559861	chr1:43559861:G:T	1.87506e-27	-1.41427	-2.88865e-09	9.43526e-06	-1.41342	-2.88865e-09
43559864	chr1:43559864:G:A	4.45432e-27	-9.89772e-11	-0.549033	5.69346e-06	-9.89772e-11	-1.91856
43559963	chr1:43559963:G:T	4.99225e-27	-9.89772e-11	-0.435022	1.08375e-05	-9.89772e-11	-1.27486
43560174	chr1:43560174:C:CTG	3.67448e-28	-1.3498	-1.69428	1.38431e-06	-1.35032	-1.98236
43560406	chr1:43560406:G:C	1.42836e-27	-9.89772e-11	-1.68638	1.62685e-05	-9.89772e-11	-0.868645
43560418	chr1:43560418:C:T	2.23022e-25	-1.3702	4.73456	9.33908e-05	-1.37064	2.24956
43560509	chr1:43560509:A:C	2.05012e-25	-1.32566	4.60583	8.6864e-05	-1.32617	2.13264
43560857	chr1:43560857:A:G	5.90564e-26	-9.89772e-11	2.03559	9.22984e-05	-9.89772e-11	0.86715
43560944	chr1:43560944:C:T	3.66163e-28	-0.741052	-2.30653	1.73307e-06	-0.73414	-2.37384
43561317	chr1:43561317:C:T	7.16864e-28	-9.89772e-11	-2.37578	3.58356e-06	-9.89772e-11	-2.38152
43561361	chr1:43561361:G:A	1.21821e-26	-9.89772e-11	0.457061	1.44441e-05	-9.89772e-11	-0.987592
43561456	chr1:43561456:C:A	1.74646e-27	-1.48532	-2.88865e-09	8.77937e-06	-1.48547	-2.88865e-09
43561625	chr1:43561625:CT:C	8.57142e-28	-9.89772e-11	-2.19706	4.81449e-06	-9.89772e-11	-2.08625
43562256	chr1:43562256:G:A	1.11791e-27	-9.89772e-11	-1.93145	4.33562e-06	-9.89772e-11	-2.19101
43562354	chr1:43562354:C:T	3.72896e-27	-9.89772e-11	-0.72678	6.81226e-06	-9.89772e-11	-1.73915
43562768	chr1:43562768:G:T	2.84223e-27	-9.89772e-11	-0.998319	6.88174e-06	-9.89772e-11	-1.72901
43562836	chr1:43562836:C:T	2.57643e-27	-9.89772e-11	-1.0965	6.4569e-06	-9.89772e-11	-1.79273
43562967	chr1:43562967:C:T	7.55338e-28	-9.89772e-11	-2.3235	3.59172e-06	-9.89772e-11	-2.37925
43563033	chr1:43563033:CTGGG:C	1.51825e-27	-9.89772e-11	-1.62535	8.45567e-06	-9.89772e-11	-1.52304
43563242	chr1:43563242:G:A	1.99865e-27	-0.694656	-0.65578	4.40238e-06	-0.682754	-1.49298
43563291	chr1:43563291:G:A	3.24218e-28	-1.50785	-1.6614	8.17345e-07	-1.50793	-2.35164
43563389	chr1:43563389:C:T	7.97267e-28	-9.89772e-11	-2.26947	4.80427e-06	-9.89772e-11	-2.08837
43563917	chr1:43563917:TGTG:T	1.1969e-27	-9.89772e-11	-1.86317	4.6913e-06	-9.89772e-11	-2.11217
43565306	chr1:43565306:C:T	2.97663e-27	-9.89772e-11	-0.952115	6.7644e-06	-9.89772e-11	-1.7462
43565986	chr1:43565986:C:T	1.57843e-28	-1.51056	-2.3785	1.08694e-06	-1.51059	-2.06392
43566190	chr1:43566190:C:T	1.81478e-27	-1.44694	-2.88865e-09	9.14006e-06	-1.44521	-2.88865e-09
43566444	chr1:43566444:G:A	8.0156e-28	-9.89772e-11	-2.2641	5.30963e-06	-9.89772e-11	-1.98835
43567900	chr1:43567900:G:A	2.61071e-27	-9.89772e-11	-1.08328	6.53842e-06	-9.89772e-11	-1.78018
43568097	chr1:43568097:C:A	4.32836e-28	-1.35396	-1.52634	2.42756e-06	-1.35461	-1.41638
43568464	chr1:43568464:C:T	5.22857e-26	-0.639666	2.55348	4.7399e-05	-0.629349	0.830072
43568706	chr1:43568706:C:T	7.16552e-28	-9.89772e-11	-2.37621	3.58983e-06	-9.89772e-11	-2.37977
43569163	chr1:43569163:C:G	8.33543e-28	-9.89772e-11	-2.22498	4.40143e-06	-9.89772e-11	-2.17595
43569327	chr1:43569327:C:T	7.45348e-28	-9.89772e-11	-2.33681	4.01503e-06	-9.89772e-11	-2.26783
43569681	chr1:43569681:C:T	2.56256e-28	-1.08752	-2.31697	1.2283e-06	-1.08202	-2.37023
43569801	chr1:43569801:G:A	6.20933e-28	-0.389031	-2.13041	2.51283e-06	-0.374928	-2.36154
43569883	chr1:43569883:AG:A	2.64101e-26	1.23084	-2.88865e-09	0.000133751	1.2381	-2.88865e-09
43570414	chr1:43570414:G:A	7.45684e-28	-0.204924	-2.13144	2.96341e-06	-0.189732	-2.3818
43570988	chr1:43570988:C:T	3.3269e-28	-0.956287	-2.18716	1.39627e-06	-0.949853	-2.37422
43571453	chr1:43571453:C:T	3.74627e-27	-1.26962	0.54747	1.01348e-05	-1.26704	-0.0748624
43571570	chr1:43571570:A:G	7.28837e-28	-9.89772e-11	-2.35921	6.17551e-06	-9.89772e-11	-1.83728
43572014	chr1:43572014:G:A	1.62337e-28	-1.48631	-2.37468	9.09239e-07	-1.48555	-2.26748
43572532	chr1:43572532:C:T	7.62977e-27	-9.89772e-11	-0.0108508	1.469e-05	-9.89772e-11	-0.970707
43572968	chr1:43572968:C:G	5.12556e-27	-9.89772e-11	-0.408668	1.09777e-05	-9.89772e-11	-1.26201
43573159	chr1:43573159:A:G	4.57834e-27	-9.89772e-11	-0.52157	1.16537e-05	-9.89772e-11	-1.20226
43573166	chr1:43573166:C:T	3.30359e-28	-0.910799	-2.23969	1.45102e-06	-0.904108	-2.3815
43573361	chr1:43573361:C:T	7.74595e-28	-9.89772e-11	-2.29832	3.58284e-06	-9.89772e-11	-2.38172
43573424	chr1:43573424:C:A	2.99308e-28	-1.02694	-2.22225	1.29041e-06	-1.02113	-2.38179
43573633	chr1:43573633:A:G	3.24142e-28	-1.14288	-2.0266	1.20318e-06	-1.13762	-2.33529
43573877	chr1:43573877:T:C	2.29304e-27	-1.21303	-2.88865e-09	1.15237e-05	-1.21347	-2.88865e-09
43573919	chr1:43573919:T:C	7.16837e-28	-9.89772e-11	-2.37582	3.67115e-06	-9.89772e-11	-2.35737
43574179	chr1:43574179:A:G	4.62896e-28	-0.433546	-2.37962	2.37304e-06	-0.41968	-2.37403
43574242	chr1:43574242:C:T	2.33648e-28	-1.11641	-2.38044	1.61769e-06	-1.11094	-2.06594
43574756	chr1:43574756:A:T	1.93463e-27	-1.33662	-0.0463675	5.89993e-06	-1.33444	-0.548496
43576350	chr1:43576350:T:C	1.19969e-27	-9.89772e-11	-1.86084	7.30094e-06	-9.89772e-11	-1.66987
43576842	chr1:43576842:G:T	2.86536e-27	-9.89772e-11	-0.990213	3.77571e-06	-9.89772e-11	-2.32929
43576868	chr1:43576868:C:G	3.00771e-28	-1.48654	-1.75778	1.16658e-06	-1.48623	-2.01757
43576918	chr1:43576918:G:A	7.73829e-28	-9.89772e-11	-2.29931	3.5924e-06	-9.89772e-11	-2.37906
43577240	chr1:43577240:G:T	3.12131e-28	-1.05998	-2.14726	1.25471e-06	-1.05417	-2.3768
43577605	chr1:43577605:A:G	8.69309e-28	-9.89772e-11	-2.18296	6.22794e-06	-9.89772e-11	-1.82883
43577721	chr1:43577721:G:A	7.61262e-28	-0.131707	-2.18398	3.19821e-06	-0.116147	-2.37914
43577882	chr1:43577882:A:G	5.06624e-28	-0.593261	-2.12963	2.18311e-06	-0.585155	-2.29197
43578633	chr1:43578633:A:C	1.18267e-26	-9.89772e-11	0.427448	9.99804e-06	-9.89772e-11	-1.35549
43578797	chr1:43578797:C:T	2.77349e-28	-1.04071	-2.28468	1.29964e-06	-1.03468	-2.36112
43579111	chr1:43579111:C:T	7.17066e-28	-9.89772e-11	-2.3755	3.60989e-06	-9.89772e-11	-2.3742
43579263	chr1:43579263:C:T	1.71297e-27	-1.50468	-2.88865e-09	8.61421e-06	-1.50446	-2.88865e-09
43579503	chr1:43579503:G:A	1.07365e-26	-9.89772e-11	0.330742	8.41624e-06	-9.89772e-11	-1.52771
43579623	chr1:43579623:A:G	4.05817e-27	-1.02768	0.385506	8.91992e-06	-1.02398	-0.445607
43579728	chr1:43579728:A:ACC	2.74214e-27	-1.26641	0.23224	7.86962e-06	-1.26388	-0.330984
43579857	chr1:43579857:G:A	4.45174e-28	-0.524108	-2.32809	2.39938e-06	-0.510818	-2.27185
43579902	chr1:43579902:G:A	2.55486e-27	-1.25647	0.151563	7.46185e-06	-1.2539	-0.394177
43579978	chr1:43579978:T:C	3.5018e-28	-0.900423	-2.19179	1.46619e-06	-0.893478	-2.38173
43580029	chr1:43580029:C:T	7.17743e-28	-9.89772e-11	-2.37455	3.60575e-06	-9.89772e-11	-2.37535
43580147	chr1:43580147:C:G	1.23552e-27	-9.89772e-11	-1.83142	7.62559e-06	-9.89772e-11	-1.62637
43580248	chr1:43580248:A:G	2.30853e-27	-1.27056	0.0642663	6.87234e-06	-1.26806	-0.462313
43580771	chr1:43580771:A:G	9.2089e-27	-9.89772e-11	0.177262	4.09361e-05	-9.89772e-11	0.0541362
43580779	chr1:43580779:G:A	7.17871e-28	-9.89772e-11	-2.37437	3.6056e-06	-9.89772e-11	-2.37539
43580832	chr1:43580832:C:G	1.21562e-27	-9.89772e-11	-1.84765	7.49674e-06	-9.89772e-11	-1.64341
43581036	chr1:43581036:C:T	1.2071e-27	-9.89772e-11	-1.85469	7.4345e-06	-9.89772e-11	-1.65175
43581414	chr1:43581414:G:C	7.22208e-28	-9.89772e-11	-2.36835	3.7203e-06	-9.89772e-11	-2.34407
43581976	chr1:43581976:C:T	7.12555e-28	-9.89772e-11	-2.38181	3.60429e-06	-9.89772e-11	-2.37575
43582229	chr1:43582229:G:C	3.40733e-27	-1.26561	0.448627	9.58364e-06	-1.26308	-0.134744
43582476	chr1:43582476:G:A	3.031e-28	-1.06901	-2.16759	1.2391e-06	-1.06319	-2.3803
43582612	chr1:43582612:T:C	3.47131e-28	-0.90879	-2.19217	1.46006e-06	-0.900052	-2.37935
43583485	chr1:43583485:G:A	3.91209e-28	-0.601163	-2.38026	2.0429e-06	-0.588426	-2.35508
43583496	chr1:43583496:A:G	3.68657e-28	-0.852654	-2.18814	1.53833e-06	-0.845449	-2.38173
43583595	chr1:43583595:G:T	2.79467e-27	-1.26689	0.251698	7.98613e-06	-1.26437	-0.315803
43583984	chr1:43583984:C:A	7.1256e-28	-9.89772e-11	-2.3818	3.60356e-06	-9.89772e-11	-2.37596
43584299	chr1:43584299:TG:T	7.1382e-28	-9.89772e-11	-2.38003	3.68296e-06	-9.89772e-11	-2.35416
43584932	chr1:43584932:C:T	7.17871e-28	-9.89772e-11	-2.37437	3.6056e-06	-9.89772e-11	-2.37539
43585125	chr1:43585125:G:T	2.68272e-27	-1.25243	0.196352	7.69344e-06	-1.24983	-0.36768
43585185	chr1:43585185:T:C	2.77738e-28	-1.50403	-1.81995	1.07035e-06	-1.50387	-2.08602
43585772	chr1:43585772:A:G	1.4778e-27	-9.89772e-11	-1.65235	5.3617e-06	-9.89772e-11	-1.9786
43585916	chr1:43585916:G:C	8.89069e-27	-9.89772e-11	0.142097	7.78939e-06	-9.89772e-11	-1.60511
43585959	chr1:43585959:G:A	3.86827e-28	-0.610882	-2.3818	2.00164e-06	-0.598224	-2.36569
43586100	chr1:43586100:T:C	4.044e-28	-0.566524	-2.38173	2.10127e-06	-0.553532	-2.36181
43586107	chr1:43586107:G:A	3.31688e-27	-0.387222	-0.456661	6.96678e-06	-0.373084	-1.34364
43586297	chr1:43586297:C:T	6.18617e-28	-0.917517	-1.60566	2.192e-06	-0.91064	-1.96242
43586412	chr1:43586412:C:T	1.73255e-27	-1.49331	-2.88865e-09	8.70828e-06	-1.4936	-2.88865e-09
43586491	chr1:43586491:C:A	7.1893e-26	-9.89772e-11	2.23227	3.13197e-05	-9.89772e-11	-0.213631
43586527	chr1:43586527:G:A	4.1695e-28	-0.560797	-2.3569	2.09306e-06	-0.548856	-2.37039
43586706	chr1:43586706:T:G	6.97207e-28	-1.51076	-0.892826	2.48361e-06	-1.51077	-1.23739
43586710	chr1:43586710:TTGTC:T	3.6955e-27	-9.89772e-11	-0.735793	3.90363e-06	-9.89772e-11	-2.29597
43586839	chr1:43586839:G:A	1.29902e-27	-9.89772e-11	-1.7813	5.94585e-06	-9.89772e-11	-1.87518
43586926	chr1:43586926:T:C	3.90462e-28	-0.777068	-2.20626	1.65982e-06	-0.769455	-2.38171
43587002	chr1:43587002:T:C	3.70142e-28	-0.844405	-2.19237	1.55109e-06	-0.837149	-2.38177
43587107	chr1:43587107:G:A	3.80904e-28	-0.834823	-2.17329	1.56727e-06	-0.827515	-2.38103
43587254	chr1:43587254:G:A	3.69546e-28	-0.860773	-2.17762	1.52654e-06	-0.853607	-2.38126
43587357	chr1:43587357:C:G	7.95864e-28	-9.89772e-11	-2.27124	5.30511e-06	-9.89772e-11	-1.98921
43587588	chr1:43587588:C:T	3.67164e-28	-0.839271	-2.20558	1.55917e-06	-0.831987	-2.38173
43587791	chr1:43587791:C:T	1.09531e-27	-9.89772e-11	-1.95187	6.70534e-06	-9.89772e-11	-1.75497
43588133	chr1:43588133:G:A	7.30747e-28	-9.89772e-11	-2.3566	3.8703e-06	-9.89772e-11	-2.30454
43588163	chr1:43588163:G:A	3.30988e-28	-0.781347	-2.36723	2.2709e-06	-0.773807	-2.06389
43588561	chr1:43588561:G:A	7.42044e-28	-9.89772e-11	-2.34125	4.46863e-06	-9.89772e-11	-2.1608
43588653	chr1:43588653:T:C	1.88956e-27	-9.89772e-11	-1.40656	0.00019855	-9.89772e-11	1.63316
43588698	chr1:43588698:G:A	3.89407e-27	-9.89772e-11	-0.683452	1.31372e-05	-9.89772e-11	-1.08243
43589217	chr1:43589217:C:T	1.1075e-25	-9.89772e-11	2.66437	6.15431e-06	-9.89772e-11	-1.84072
43589323	chr1:43589323:G:A	4.32858e-28	-0.648395	-2.23186	2.03774e-06	-0.639049	-2.30699
43589603	chr1:43589603:G:T	3.76054e-28	-0.830322	-2.19061	1.57329e-06	-0.822992	-2.38171
43589698	chr1:43589698:A:G	4.12843e-28	-0.696627	-2.23097	1.79996e-06	-0.688607	-2.3815
43589877	chr1:43589877:A:G	1.85603e-27	-9.89772e-11	-1.42447	9.53826e-06	-9.89772e-11	-1.40257
43590008	chr1:43590008:A:G	1.9367e-27	-9.89772e-11	-1.38192	9.95989e-06	-9.89772e-11	-1.35931
43590100	chr1:43590100:G:A	7.34302e-28	-9.89772e-11	-2.35174	3.58333e-06	-9.89772e-11	-2.38159
43590136	chr1:43590136:G:A	3.83752e-28	-0.810169	-2.1905	1.60544e-06	-0.802732	-2.38175
43590366	chr1:43590366:G:A	7.41576e-28	-9.89772e-11	-2.34189	3.96493e-06	-9.89772e-11	-2.28039
43590662	chr1:43590662:A:G	3.86929e-28	-0.797324	-2.1951	1.6262e-06	-0.789821	-2.38181
43590791	chr1:43590791:T:C	3.61216e-28	-0.687535	-2.37365	1.81778e-06	-0.679515	-2.38075
43591477	chr1:43591477:C:T	7.12737e-28	-9.89772e-11	-2.38155	3.66157e-06	-9.89772e-11	-2.35999
43591586	chr1:43591586:A:G	3.89991e-28	-0.79005	-2.19449	1.63815e-06	-0.782504	-2.3818
43591997	chr1:43591997:G:T	3.86437e-28	-0.803517	-2.19018	1.61623e-06	-0.796044	-2.38174
43592025	chr1:43592025:A:G	3.85509e-28	-0.806682	-2.18942	1.61106e-06	-0.799225	-2.38176
43592204	chr1:43592204:G:A	7.54043e-28	-9.89772e-11	-2.32521	3.60538e-06	-9.89772e-11	-2.37545
43592211	chr1:43592211:A:T	3.72517e-28	-0.842452	-2.18793	1.55431e-06	-0.835186	-2.38166
43592279	chr1:43592279:T:C	1.05883e-27	-1.50911	-0.476637	3.58973e-06	-1.50902	-0.870779
43592327	chr1:43592327:C:T	1.88367e-26	-9.89772e-11	0.892897	1.34387e-05	-9.89772e-11	-1.05974
43592363	chr1:43592363:G:A	3.84756e-28	-0.807432	-2.19062	1.6099e-06	-0.799978	-2.38172
43592983	chr1:43592983:T:C	2.11228e-26	-9.89772e-11	1.00745	1.77866e-05	-9.89772e-11	-0.779432
43593193	chr1:43593193:CTGTG:C	4.45597e-28	-0.684386	-2.16686	1.84262e-06	-0.676347	-2.37034
43593228	chr1:43593228:C:T	3.47743e-28	-0.774665	-2.32453	1.68817e-06	-0.767039	-2.36719
43593381	chr1:43593381:A:G	2.36777e-27	-0.314967	-0.865993	9.54986e-06	-0.302746	-1.0986
43593385	chr1:43593385:G:T	1.21952e-27	-9.89772e-11	-1.84445	3.77806e-06	-9.89772e-11	-2.32867
43593433	chr1:43593433:CTG:C	7.15672e-28	-9.89772e-11	-2.37744	3.59053e-06	-9.89772e-11	-2.37958
43593488	chr1:43593488:C:T	7.98263e-28	-9.89772e-11	-2.26823	4.06074e-06	-9.89772e-11	-2.25651
43593571	chr1:43593571:G:A	2.18177e-27	-0.394741	-0.86803	5.10438e-06	-0.38066	-1.64712
43593773	chr1:43593773:G:A	7.63867e-28	-9.89772e-11	-2.31227	3.61541e-06	-9.89772e-11	-2.37267
43594215	chr1:43594215:G:GGTCCCACTTCA	1.07469e-27	-9.89772e-11	-1.97088	5.1049e-06	-9.89772e-11	-2.02768
43594590	chr1:43594590:G:A	4.17662e-28	-0.768598	-2.14739	1.67944e-06	-0.760944	-2.37848
43594822	chr1:43594822:T:C	2.50091e-27	-0.342483	-0.783769	1.00678e-05	-0.330402	-1.01813
43594974	chr1:43594974:G:C	7.84163e-28	-9.89772e-11	-2.28605	3.59915e-06	-9.89772e-11	-2.37718
43595115	chr1:43595115:T:C	3.90927e-28	-0.812829	-2.16931	1.60259e-06	-0.805404	-2.38085
43595361	chr1:43595361:T:C	2.2143e-28	-1.46345	-2.0871	8.46323e-07	-1.46213	-2.3626
43596059	chr1:43596059:G:A	1.52018e-27	-9.89772e-11	-1.62408	6.80533e-06	-9.89772e-11	-1.74017
43596088	chr1:43596088:C:T	4.07362e-28	-0.7746	-2.16636	1.66568e-06	-0.766984	-2.38066
43596124	chr1:43596124:C:T	1.769e-28	-1.467	-2.30807	8.32674e-07	-1.46659	-2.3744
43596483	chr1:43596483:C:T	1.39397e-26	0.253364	0.338467	2.35704e-05	0.272135	-0.770019
43596488	chr1:43596488:C:T	4.93449e-27	-0.266403	-0.180256	9.79234e-06	-0.251553	-1.12472
43596596	chr1:43596596:T:C	4.14391e-28	-0.765278	-2.15858	1.68239e-06	-0.757615	-2.38005
43596766	chr1:43596766:C:T	2.2311e-27	-1.24925	0.00883824	6.59748e-06	-1.24664	-0.52455
43596852	chr1:43596852:C:T	4.01701e-28	-0.79138	-2.16357	1.63818e-06	-0.783852	-2.38044
43597061	chr1:43597061:G:T	7.51532e-28	-9.89772e-11	-2.32855	4.43408e-06	-9.89772e-11	-2.16856
43597134	chr1:43597134:T:C	2.02125e-27	-1.24594	-0.0932471	6.01772e-06	-1.24332	-0.619853
43597354	chr1:43597354:G:A	2.06159e-27	-1.25665	-0.0627841	6.14116e-06	-1.25407	-0.588789
43597443	chr1:43597443:G:A	3.97794e-28	-0.783229	-2.1815	1.64989e-06	-0.775663	-2.38151
43598409	chr1:43598409:G:A	1.33575e-27	-9.89772e-11	-1.75341	6.08811e-06	-9.89772e-11	-1.85154
43598430	chr1:43598430:G:T	7.69743e-27	-9.89772e-11	-0.00202178	2.16882e-05	-9.89772e-11	-0.581107
43598474	chr1:43598474:C:T	3.99792e-28	-0.78342	-2.1763	1.64997e-06	-0.775851	-2.38127
43598648	chr1:43598648:A:G	6.20428e-27	-0.371597	0.153928	9.59114e-06	-0.359645	-1.03739
43599033	chr1:43599033:C:G	2.2131e-26	-9.89772e-11	1.05407	9.22066e-06	-9.89772e-11	-1.43643
43599192	chr1:43599192:C:T	4.034e-28	-0.772192	-2.17854	1.66854e-06	-0.764565	-2.38136
43599429	chr1:43599429:A:T	2.08243e-27	-1.25226	-0.0571155	6.19745e-06	-1.24966	-0.584077
43600459	chr1:43600459:C:T	7.19418e-28	-9.89772e-11	-2.37222	3.99337e-06	-9.89772e-11	-2.27324
43600664	chr1:43600664:C:A	7.48318e-28	-9.89772e-11	-2.33283	3.9621e-06	-9.89772e-11	-2.2811
43600735	chr1:43600735:C:T	2.5955e-27	-1.26094	0.171809	7.10759e-06	-1.25839	-0.438325
43600996	chr1:43600996:C:T	7.00148e-27	-0.293149	0.196363	1.07672e-05	-0.280797	-1.00058
43601370	chr1:43601370:G:A	1.08345e-27	-9.89772e-11	-1.96276	6.0254e-06	-9.89772e-11	-1.86189
43601409	chr1:43601409:G:A	4.14755e-27	-0.620391	-2.88865e-09	2.09079e-05	-0.617751	-2.88865e-09
43601587	chr1:43601587:T:C	1.196e-25	-9.89772e-11	2.74124	1.96654e-05	-9.89772e-11	-0.679018
43601802	chr1:43601802:T:C	6.87776e-27	-0.330915	0.216299	1.0519e-05	-0.31875	-0.985941
43602466	chr1:43602466:G:A	1.36322e-27	-9.89772e-11	-1.73306	6.19458e-06	-9.89772e-11	-1.8342
43602563	chr1:43602563:C:A	7.1479e-28	-9.89772e-11	-2.37867	3.64869e-06	-9.89772e-11	-2.36351
43602564	chr1:43602564:CA:C	7.14855e-28	-9.89772e-11	-2.37858	3.64951e-06	-9.89772e-11	-2.36328
43602604	chr1:43602604:G:A	3.95988e-28	-0.669939	-2.29934	1.85578e-06	-0.658893	-2.38068
43602750	chr1:43602750:G:A	1.36056e-27	-9.89772e-11	-1.73501	6.18362e-06	-9.89772e-11	-1.83597
43603717	chr1:43603717:G:A	1.04622e-25	-9.89772e-11	2.60745	5.76846e-06	-9.89772e-11	-1.90547
43604361	chr1:43604361:A:G	6.23018e-28	-0.898285	-1.6178	1.46496e-06	-0.894268	-2.38178
43605020	chr1:43605020:A:G	5.261e-27	-0.301427	-0.0811605	1.00169e-05	-0.287022	-1.06659
43605550	chr1:43605550:G:A	4.35882e-28	-1.47771	-1.39558	9.38935e-07	-1.47733	-2.24355
43605875	chr1:43605875:G:A	4.0143e-27	-1.05774	0.404694	6.52326e-06	-1.05435	-0.728156
43606023	chr1:43606023:G:T	1.04951e-27	-9.89772e-11	-1.99459	5.82958e-06	-9.89772e-11	-1.89493
43606057	chr1:43606057:G:A	1.41553e-27	-9.89772e-11	-1.6954	5.35944e-06	-9.89772e-11	-1.97902
43606347	chr1:43606347:C:T	4.00772e-28	-0.90301	-2.05426	1.52754e-06	-0.897823	-2.3364
43606395	chr1:43606395:C:T	4.43941e-28	-1.0313	-1.82368	1.49005e-06	-1.02636	-2.23271
43606749	chr1:43606749:A:G	6.11794e-28	-1.35741	-1.17685	1.09256e-06	-1.35662	-2.21273
43607501	chr1:43607501:A:G	7.29272e-28	-9.89772e-11	-2.35862	3.95992e-06	-9.89772e-11	-2.28165
43607790	chr1:43607790:A:G	7.13295e-28	-9.89772e-11	-2.38077	3.7431e-06	-9.89772e-11	-2.33796
43608620	chr1:43608620:C:G	6.8774e-27	-9.89772e-11	-0.114668	3.17322e-05	-9.89772e-11	-0.200546
43608770	chr1:43608770:T:C	2.69589e-27	-1.05118	-2.88865e-09	1.35759e-05	-1.04958	-2.88865e-09
43609163	chr1:43609163:C:T	7.59701e-28	-9.89772e-11	-2.31774	3.58277e-06	-9.89772e-11	-2.38174
43609342	chr1:43609342:T:G	1.61138e-27	-9.89772e-11	-1.56582	7.09662e-06	-9.89772e-11	-1.69826
43609556	chr1:43609556:T:C	2.14154e-27	-1.28138	-2.88865e-09	1.07598e-05	-1.28206	-2.88865e-09
43609900	chr1:43609900:T:G	2.162e-27	-1.27187	-2.88865e-09	1.08804e-05	-1.27092	-2.88865e-09
43610348	chr1:43610348:G:A	1.13688e-27	-1.43447	-0.480145	1.72834e-06	-1.43321	-1.6775
43610650	chr1:43610650:C:T	2.66721e-27	-9.89772e-11	-1.06188	1.13352e-05	-9.89772e-11	-1.22997
43610798	chr1:43610798:G:A	2.63685e-28	-1.37749	-1.99842	9.41459e-07	-1.37582	-2.34239
43611155	chr1:43611155:C:T	2.18543e-27	-9.89772e-11	-1.2611	9.44623e-06	-9.89772e-11	-1.41226
43612239	chr1:43612239:C:T	1.07152e-27	-9.89772e-11	-1.97383	3.61937e-06	-9.89772e-11	-2.37158
43612491	chr1:43612491:A:G	9.98314e-28	-9.89772e-11	-2.0446	3.67456e-06	-9.89772e-11	-2.35644
43612584	chr1:43612584:G:T	9.7551e-28	-9.89772e-11	-2.0677	3.7002e-06	-9.89772e-11	-2.34949
43612688	chr1:43612688:T:A	4.62605e-28	-0.75366	-2.06013	1.76565e-06	-0.746109	-2.34325
43612713	chr1:43612713:T:C	2.18564e-28	-1.28297	-2.28062	1.0257e-06	-1.28126	-2.35123
43612933	chr1:43612933:A:G	3.43096e-28	-1.42588	-1.68678	9.24591e-07	-1.42443	-2.31185
43613290	chr1:43613290:G:C	7.1984e-28	-9.89772e-11	-2.37163	3.60405e-06	-9.89772e-11	-2.37582
43613740	chr1:43613740:T:C	2.04481e-28	-1.30071	-2.32948	9.84596e-07	-1.29907	-2.37433
43613952	chr1:43613952:A:G	7.57125e-27	-9.89772e-11	-0.0185499	3.48062e-05	-9.89772e-11	-0.10808
43613992	chr1:43613992:G:A	2.1493e-27	-1.27777	-2.88865e-09	1.07882e-05	-1.27942	-2.88865e-09
43614453	chr1:43614453:A:G	5.03686e-27	-9.89772e-11	-0.426125	6.86661e-06	-9.89772e-11	-1.73121
43614741	chr1:43614741:T:C	8.81355e-28	-1.40448	-0.764721	1.2881e-06	-1.40418	-2.00053
43615718	chr1:43615718:T:C	1.83992e-28	-1.35773	-2.37804	9.99547e-07	-1.35733	-2.301
43616041	chr1:43616041:T:G	1.72556e-28	-1.4316	-2.36834	9.03823e-07	-1.4314	-2.3276
43616091	chr1:43616091:T:G	2.38458e-28	-1.13534	-2.34113	1.52224e-06	-1.13532	-2.10238
43616241	chr1:43616241:A:G	3.92523e-28	-1.40203	-1.57604	1.00942e-06	-1.4004	-2.2481
43616545	chr1:43616545:G:A	1.81429e-28	-1.38207	-2.36773	9.48913e-07	-1.38175	-2.32856
43616651	chr1:43616651:C:T	5.68885e-28	-1.48341	-1.12358	9.00494e-07	-1.48344	-2.27925
43617054	chr1:43617054:A:AT	7.1511e-28	-9.89772e-11	-2.37823	3.58388e-06	-9.89772e-11	-2.38143
43617065	chr1:43617065:C:T	1.77516e-27	-9.89772e-11	-1.46902	1.11896e-05	-9.89772e-11	-1.2429
43617344	chr1:43617344:G:A	4.25063e-28	-1.32702	-1.57141	9.7028e-07	-1.32549	-2.36256
43617439	chr1:43617439:C:T	1.78609e-28	-1.39577	-2.3697	9.40162e-07	-1.39547	-2.32411
43617587	chr1:43617587:C:T	7.18333e-28	-9.89772e-11	-2.37373	3.65007e-06	-9.89772e-11	-2.36313
43617836	chr1:43617836:T:C	1.87227e-28	-1.35159	-2.36675	9.76658e-07	-1.35125	-2.33024
43617848	chr1:43617848:G:A	1.83872e-28	-1.36623	-2.3702	9.69532e-07	-1.3659	-2.32292
43618392	chr1:43618392:C:T	3.93083e-28	-1.46337	-1.51327	9.222e-07	-1.46229	-2.27658
43618446	chr1:43618446:G:A	1.54381e-27	-9.89772e-11	-1.60866	7.22976e-06	-9.89772e-11	-1.67967
43619068	chr1:43619068:C:T	1.79379e-28	-1.38488	-2.37628	9.66252e-07	-1.38457	-2.30764
43619724	chr1:43619724:C:T	7.15176e-28	-9.89772e-11	-2.37813	3.58373e-06	-9.89772e-11	-2.38147
43620007	chr1:43620007:G:T	7.49937e-28	-9.89772e-11	-2.33067	3.64405e-06	-9.89772e-11	-2.36478
43621160	chr1:43621160:C:T	2.10253e-28	-1.34289	-2.25946	9.41158e-07	-1.34144	-2.37708
43621441	chr1:43621441:G:A	7.99837e-28	-9.89772e-11	-2.26626	9.1187e-06	-9.89772e-11	-1.44755
43621470	chr1:43621470:G:A	3.81321e-28	-1.42466	-1.58236	9.79926e-07	-1.4232	-2.25495
43621825	chr1:43621825:C:T	1.66568e-28	-1.50697	-2.32829	8.04336e-07	-1.50692	-2.3687
43621901	chr1:43621901:G:A	9.29582e-28	-9.89772e-11	-2.11593	4.94942e-06	-9.89772e-11	-2.05861
43622218	chr1:43622218:T:C	7.71258e-28	-9.89772e-11	-2.30264	3.58628e-06	-9.89772e-11	-2.38076
43622254	chr1:43622254:G:A	2.42576e-27	-1.15676	-2.88865e-09	1.22236e-05	-1.15451	-2.88865e-09
43622305	chr1:43622305:G:A	4.0004e-26	-9.89772e-11	1.64607	3.76636e-06	-9.89772e-11	-2.33177
43622403	chr1:43622403:C:T	1.64603e-27	-9.89772e-11	-1.54454	4.82289e-06	-9.89772e-11	-2.0845
43622898	chr1:43622898:A:G	7.45882e-28	-9.89772e-11	-2.3361	3.58653e-06	-9.89772e-11	-2.38069
43623750	chr1:43623750:C:T	7.59505e-28	-9.89772e-11	-2.318	3.59074e-06	-9.89772e-11	-2.37952
43623810	chr1:43623810:A:G	8.02463e-28	-9.89772e-11	-2.26298	4.91207e-06	-9.89772e-11	-2.06618
43623961	chr1:43623961:A:G	1.85927e-28	-1.34994	-2.37537	1.00225e-06	-1.34958	-2.30605
43624243	chr1:43624243:C:T	7.47261e-28	-9.89772e-11	-2.33425	8.64022e-06	-9.89772e-11	-1.50145
43624269	chr1:43624269:A:G	1.863e-28	-1.35573	-2.36757	9.76323e-07	-1.35538	-2.32646
43624436	chr1:43624436:C:T	7.53132e-28	-9.89772e-11	-2.32642	3.58365e-06	-9.89772e-11	-2.3815
43624510	chr1:43624510:C:A	1.13906e-27	-9.89772e-11	-1.91271	4.59965e-06	-9.89772e-11	-2.1319
43624687	chr1:43624687:A:G	4.73892e-28	-0.791176	-1.99851	1.74177e-06	-0.783807	-2.31917
43624926	chr1:43624926:G:A	2.80411e-27	-1.01182	-2.88865e-09	1.40742e-05	-1.01353	-2.88865e-09
43625004	chr1:43625004:T:C	1.88747e-28	-1.33695	-2.37331	1.00427e-06	-1.33657	-2.31705
43625065	chr1:43625065:C:T	1.85474e-28	-1.35314	-2.37462	9.9189e-07	-1.35278	-2.31324
43625322	chr1:43625322:G:A	7.31464e-28	-1.50778	-0.84783	9.57702e-07	-1.5078	-2.1933
43625603	chr1:43625603:A:G	1.8815e-28	-1.34077	-2.37265	9.98494e-07	-1.3404	-2.31899
43625733	chr1:43625733:C:T	4.42262e-28	-1.42647	-1.43229	1.04421e-06	-1.42503	-2.18959
43625805	chr1:43625805:T:A	4.3568e-28	-1.43479	-1.43896	1.03256e-06	-1.43342	-2.19241
43625884	chr1:43625884:T:G	1.72564e-28	-1.44482	-2.35507	8.47423e-07	-1.44406	-2.37937
43626120	chr1:43626120:G:A	1.72159e-27	-1.49966	-2.88865e-09	8.65257e-06	-1.50002	-2.88865e-09
43626140	chr1:43626140:C:T	4.07892e-27	-0.637074	-2.88865e-09	2.05589e-05	-0.634583	-2.88865e-09
43626415	chr1:43626415:T:C	7.18279e-28	-9.89772e-11	-2.37381	3.82486e-06	-9.89772e-11	-2.31635
43626547	chr1:43626547:A:G	7.8694e-28	-9.89772e-11	-2.28251	9.23867e-06	-9.89772e-11	-1.43448
43626632	chr1:43626632:C:T	2.61375e-27	-9.89772e-11	-1.08212	0.000228425	-9.89772e-11	1.77333
43627105	chr1:43627105:A:G	4.12971e-28	-0.892791	-2.0345	1.55089e-06	-0.885973	-2.33307
43627586	chr1:43627586:G:A	1.40203e-27	-9.89772e-11	-1.70498	3.91734e-06	-9.89772e-11	-2.29246
43628022	chr1:43628022:T:C	3.06788e-27	-9.89772e-11	-0.921921	5.52225e-06	-9.89772e-11	-1.94909
43628310	chr1:43628310:C:T	1.18976e-27	-9.89772e-11	-1.86915	5.97317e-06	-9.89772e-11	-1.8706
43628352	chr1:43628352:C:T	7.96291e-28	-9.89772e-11	-2.2707	9.04088e-06	-9.89772e-11	-1.45612
43628569	chr1:43628569:T:A	7.12553e-28	-9.89772e-11	-2.38181	1.79853e-05	-9.89772e-11	-0.768325
43628857	chr1:43628857:G:A	3.94779e-28	-1.43754	-1.53479	9.88099e-07	-1.4362	-2.23365
43629002	chr1:43629002:T:A	1.15395e-27	-9.89772e-11	-1.89972	5.23311e-06	-9.89772e-11	-2.00287
43629437	chr1:43629437:A:G	1.97036e-28	-1.291	-2.37628	1.06283e-06	-1.29058	-2.30637
43629847	chr1:43629847:C:T	7.13004e-28	-9.89772e-11	-2.38118	3.59353e-06	-9.89772e-11	-2.37874
43630806	chr1:43630806:C:T	2.32121e-26	-9.89772e-11	1.10176	5.67398e-05	-9.89772e-11	0.3806
43631699	chr1:43631699:G:A	7.1439e-28	-9.89772e-11	-2.37923	3.91964e-06	-9.89772e-11	-2.29188
43631723	chr1:43631723:C:T	1.21164e-27	-9.89772e-11	-1.85093	3.59298e-06	-9.89772e-11	-2.3789
43631859	chr1:43631859:T:C	2.10276e-28	-1.30001	-2.30223	1.01716e-06	-1.29837	-2.34249
43632007	chr1:43632007:T:G	7.96005e-28	-9.89772e-11	-2.27106	8.96515e-06	-9.89772e-11	-1.46453
43632654	chr1:43632654:C:T	1.87014e-27	-1.4169	-2.88865e-09	9.41652e-06	-1.41541	-2.88865e-09
43632835	chr1:43632835:G:A	1.245e-27	-0.136592	-1.68718	3.98544e-06	-0.122207	-2.15302
43633384	chr1:43633384:A:G	1.19638e-27	-9.89772e-11	-1.86361	7.84029e-06	-9.89772e-11	-1.5986
43633883	chr1:43633883:A:T	5.20881e-28	-1.46525	-1.22989	1.02999e-06	-1.46419	-2.16414
43634192	chr1:43634192:G:T	1.91255e-28	-1.32599	-2.37106	1.00843e-06	-1.32561	-2.32387
43634413	chr1:43634413:G:A	5.48664e-28	-1.37675	-1.26643	1.1718e-06	-1.37544	-2.12389
43634587	chr1:43634587:G:A	4.17145e-27	-9.89772e-11	-0.614644	0.000796201	-9.89772e-11	3.02197
43634657	chr1:43634657:G:A	7.14094e-28	-9.89772e-11	-2.37965	3.58618e-06	-9.89772e-11	-2.38079
43634837	chr1:43634837:C:T	4.1055e-28	-0.914666	-2.0185	1.5268e-06	-0.907977	-2.32672
43634971	chr1:43634971:C:T	1.47573e-27	-9.89772e-11	-1.65376	7.06609e-06	-9.89772e-11	-1.70257
43635230	chr1:43635230:A:G	7.54589e-28	-9.89772e-11	-2.32449	4.60086e-06	-9.89772e-11	-2.13163
43635401	chr1:43635401:A:G	2.65409e-26	-9.89772e-11	1.23578	6.27736e-05	-9.89772e-11	0.481658
43635776	chr1:43635776:A:T	7.86331e-28	-9.89772e-11	-2.28329	8.46365e-06	-9.89772e-11	-1.5221
43635977	chr1:43635977:G:A	2.04024e-27	-0.0391932	-1.29065	5.72942e-06	-0.0243025	-1.88796
43636043	chr1:43636043:A:T	1.85835e-28	-1.35527	-2.37054	9.78647e-07	-1.35491	-2.32455
43636096	chr1:43636096:T:G	5.89362e-28	-1.44382	-1.1278	1.15573e-06	-1.44254	-2.0706
43636586	chr1:43636586:T:C	1.99143e-28	-1.28161	-2.37502	1.06765e-06	-1.28118	-2.31123
43636916	chr1:43636916:C:T	5.84009e-28	-1.45568	-1.12506	1.06256e-06	-1.45452	-2.14268
43637111	chr1:43637111:G:A	5.32526e-28	-1.43479	-1.23824	1.1045e-06	-1.43343	-2.12506
43637252	chr1:43637252:G:A	7.81322e-28	-9.89772e-11	-2.28968	8.37422e-06	-9.89772e-11	-1.53272
43637362	chr1:43637362:G:A	3.10159e-27	-0.00747906	-0.903513	7.68303e-06	0.00756851	-1.62643
43637604	chr1:43637604:G:A	5.31728e-28	-1.42744	-1.24709	1.10957e-06	-1.42601	-2.12789
43637827	chr1:43637827:A:G	1.94207e-28	-1.31849	-2.36325	1.00312e-06	-1.31813	-2.33663
43638043	chr1:43638043:G:A	1.93229e-28	-1.31698	-2.36981	1.01655e-06	-1.31662	-2.32485
43638903	chr1:43638903:G:T	2.00675e-28	-1.29928	-2.3497	1.00658e-06	-1.2989	-2.35241
43638912	chr1:43638912:A:G	2.00555e-28	-1.29274	-2.35684	1.02082e-06	-1.29235	-2.34492
43638947	chr1:43638947:AT:A	1.09888e-27	-0.258334	-1.69028	2.9621e-06	-0.248785	-2.32319
43639319	chr1:43639319:C:T	1.24239e-27	-9.89772e-11	-1.82587	4.76033e-06	-9.89772e-11	-2.09756
43639388	chr1:43639388:T:C	3.69138e-28	-0.94665	-2.09284	1.43862e-06	-0.940058	-2.35414
43639625	chr1:43639625:T:C	1.05815e-27	-9.89772e-11	-1.98639	7.6597e-06	-9.89772e-11	-1.6219
43639979	chr1:43639979:C:T	1.53972e-27	-9.89772e-11	-1.61131	7.43549e-06	-9.89772e-11	-1.65161
43640118	chr1:43640118:C:T	5.24868e-28	-1.45218	-1.23534	1.09921e-06	-1.45101	-2.11227
43640277	chr1:43640277:T:C	1.97399e-28	-1.29158	-2.37385	1.05622e-06	-1.2912	-2.31198
43640559	chr1:43640559:G:GT	1.28986e-27	-9.89772e-11	-1.78838	7.85059e-06	-9.89772e-11	-1.59729
43640845	chr1:43640845:C:A	1.97412e-28	-1.30461	-2.36076	1.01423e-06	-1.30424	-2.33951
43640977	chr1:43640977:G:C	9.7598e-28	-9.89772e-11	-2.06722	5.62015e-06	-9.89772e-11	-1.93152
43641198	chr1:43641198:GA:G	1.56009e-27	-9.89772e-11	-1.59816	7.54131e-06	-9.89772e-11	-1.63748
43641199	chr1:43641199:A:G	1.49744e-27	-9.89772e-11	-1.63915	7.36193e-06	-9.89772e-11	-1.66156
43641315	chr1:43641315:G:T	1.95804e-28	-1.32016	-2.35339	9.89668e-07	-1.3198	-2.34846
43641401	chr1:43641401:A:C	5.55985e-28	-1.43557	-1.19436	1.13538e-06	-1.43421	-2.0967
43641784	chr1:43641784:C:T	8.41966e-28	-9.89772e-11	-2.21492	4.01876e-06	-9.89772e-11	-2.2669
43642106	chr1:43642106:T:C	2.68299e-28	-0.976863	-2.3817	1.53315e-06	-0.97628	-2.25428
43642270	chr1:43642270:C:T	7.33959e-28	-9.89772e-11	-2.35221	3.6058e-06	-9.89772e-11	-2.37533
43642285	chr1:43642285:C:T	1.97452e-28	-1.30549	-2.35967	1.01191e-06	-1.30512	-2.34092
43642448	chr1:43642448:T:A	2.02446e-28	-1.27783	-2.36236	1.04414e-06	-1.27744	-2.33725
43643151	chr1:43643151:T:C	3.85249e-27	-9.89772e-11	-0.694189	6.8816e-06	-9.89772e-11	-1.72903
43643528	chr1:43643528:A:G	1.99656e-28	-1.29212	-2.36195	1.02869e-06	-1.29173	-2.33786
43644145	chr1:43644145:G:T	2.73386e-28	-1.17558	-2.16419	1.1314e-06	-1.17513	-2.35929
43644818	chr1:43644818:A:G	1.96674e-28	-1.3114	-2.35772	1.0032e-06	-1.31103	-2.34365
43644985	chr1:43644985:C:T	2.43486e-28	-1.46243	-1.99317	8.75573e-07	-1.46264	-2.32812
43645516	chr1:43645516:A:G	2.02798e-28	-1.27396	-2.36449	1.05184e-06	-1.27356	-2.33378
43645907	chr1:43645907:A:T	3.88478e-28	-0.969845	-2.01858	1.44541e-06	-0.963402	-2.32608
43646161	chr1:43646161:G:A	2.44434e-27	-0.988909	-0.160223	2.81064e-06	-0.982592	-1.64187
43646292	chr1:43646292:A:T	3.63198e-27	-0.1564	-0.596731	8.54494e-06	-0.142142	-1.3704
43646964	chr1:43646964:C:T	7.20851e-28	-9.89772e-11	-2.37023	3.59958e-06	-9.89772e-11	-2.37706
43647437	chr1:43647437:C:CA	3.07238e-27	-0.126128	-0.794327	7.44524e-06	-0.111703	-1.5386
43647709	chr1:43647709:T:C	1.13216e-27	-9.89772e-11	-1.91878	8.31036e-06	-9.89772e-11	-1.54037
43647770	chr1:43647770:T:C	2.09486e-28	-1.25276	-2.35325	1.05784e-06	-1.25234	-2.3493
43648404	chr1:43648404:T:C	1.34874e-27	-9.89772e-11	-1.74373	6.60156e-06	-9.89772e-11	-1.77057
43648697	chr1:43648697:T:C	5.03764e-27	-9.89772e-11	-0.42597	4.74992e-06	-9.89772e-11	-2.09975
43648734	chr1:43648734:A:T	2.11803e-28	-1.24562	-2.34938	1.05917e-06	-1.2452	-2.35519
43648767	chr1:43648767:C:A	1.77685e-27	-9.89772e-11	-1.46807	3.84028e-06	-9.89772e-11	-2.31233
43648951	chr1:43648951:A:G	7.12906e-28	-9.89772e-11	-2.38131	3.72827e-06	-9.89772e-11	-2.34193
43649102	chr1:43649102:C:G	2.04762e-27	-1.32623	-2.88865e-09	1.03007e-05	-1.32567	-2.88865e-09
43649119	chr1:43649119:G:GC	2.10957e-27	-1.29643	-2.88865e-09	1.06123e-05	-1.29587	-2.88865e-09
43649302	chr1:43649302:G:C	5.01483e-27	-9.89772e-11	-0.430508	6.53267e-06	-9.89772e-11	-1.78106
43649351	chr1:43649351:A:G	2.26356e-28	-1.14803	-2.38053	1.25319e-06	-1.14755	-2.28464
43649383	chr1:43649383:A:C	2.00444e-28	-1.26878	-2.38134	1.12317e-06	-1.26838	-2.27334
43650795	chr1:43650795:G:A	8.57788e-28	0.162785	-2.35909	4.56665e-06	0.178647	-2.31774
43650805	chr1:43650805:C:A	7.70427e-28	-9.89772e-11	-2.30372	3.74782e-06	-9.89772e-11	-2.3367
43651335	chr1:43651335:G:T	1.00914e-27	0.177545	-2.21136	5.79209e-06	0.193472	-2.09485
43651405	chr1:43651405:G:C	7.23833e-28	-9.89772e-11	-2.3661	3.59302e-06	-9.89772e-11	-2.37888
43651569	chr1:43651569:T:C	7.42607e-28	-9.89772e-11	-2.3405	3.62822e-06	-9.89772e-11	-2.36914
43651970	chr1:43651970:A:G	7.23833e-28	-9.89772e-11	-2.3661	3.59302e-06	-9.89772e-11	-2.37888
43652023	chr1:43652023:C:T	7.59343e-28	-9.89772e-11	-2.31821	3.70741e-06	-9.89772e-11	-2.34754
43652050	chr1:43652050:G:A	1.85409e-27	-1.42551	-2.88865e-09	9.32829e-06	-1.42483	-2.88865e-09
43652735	chr1:43652735:G:A	1.34522e-27	-0.101838	-1.64452	4.1131e-06	-0.087269	-2.15643
43652839	chr1:43652839:T:C	2.17432e-26	0.330789	0.705605	3.16037e-05	0.341844	-0.546447
43652906	chr1:43652906:AC:A	7.66561e-28	-9.89772e-11	-2.30875	3.73222e-06	-9.89772e-11	-2.34087
43652973	chr1:43652973:C:T	1.52463e-27	-1.41531	-0.205842	4.86883e-06	-1.41432	-0.660705
43653205	chr1:43653205:C:T	9.23886e-28	-9.89772e-11	-2.12207	6.22561e-06	-9.89772e-11	-1.82921
43653223	chr1:43653223:C:A	7.70693e-28	-9.89772e-11	-2.30337	3.74876e-06	-9.89772e-11	-2.33645
43653415	chr1:43653415:T:C	7.8363e-28	-9.89772e-11	-2.28673	3.79627e-06	-9.89772e-11	-2.32386
43653966	chr1:43653966:TTA:T	8.65186e-28	-9.89772e-11	-2.18772	3.91213e-06	-9.89772e-11	-2.29379
43654326	chr1:43654326:T:A	1.50695e-26	0.484303	0.185464	2.49323e-05	0.495813	-0.937523
43654371	chr1:43654371:C:T	7.71114e-28	-9.89772e-11	-2.30283	3.75127e-06	-9.89772e-11	-2.33578
43654727	chr1:43654727:GTGTGTGTGTGTGT:G	7.73406e-27	0.00272638	-2.88865e-09	3.94582e-05	0.0173643	-2.88865e-09
43654833	chr1:43654833:TAACTA:T	1.15914e-27	-9.89772e-11	-1.89523	5.67929e-06	-9.89772e-11	-1.92105
43655886	chr1:43655886:C:G	1.41407e-27	0.184239	-1.88068	9.10554e-06	0.200179	-1.64917
43656494	chr1:43656494:T:C	1.6785e-27	-1.41899	-0.106024	2.1145e-06	-1.41746	-1.4916
43656701	chr1:43656701:T:C	9.41709e-28	-9.89772e-11	-2.10297	6.35888e-06	-9.89772e-11	-1.80803
43656722	chr1:43656722:C:G	1.78098e-27	-1.46575	-2.88865e-09	8.96047e-06	-1.46505	-2.88865e-09
43656850	chr1:43656850:C:T	1.90321e-27	-1.39936	-2.88865e-09	9.55768e-06	-1.40053	-2.88865e-09
43656919	chr1:43656919:G:A	5.55554e-26	-9.89772e-11	1.97447	4.16733e-06	-9.89772e-11	-2.2306
43656930	chr1:43656930:G:A	2.40753e-27	-9.89772e-11	-1.16431	3.64288e-06	-9.89772e-11	-2.3651
43657002	chr1:43657002:A:G	1.17899e-27	-9.89772e-11	-1.87825	0.000168318	-9.89772e-11	1.46798
43657169	chr1:43657169:T:C	1.40932e-27	-9.89772e-11	-1.6998	6.80737e-06	-9.89772e-11	-1.73987
43657520	chr1:43657520:T:C	3.89953e-28	-1.03132	-1.95332	1.41381e-06	-1.02368	-2.28791
43657697	chr1:43657697:G:C	7.12845e-28	-9.89772e-11	-2.3814	3.7034e-06	-9.89772e-11	-2.34863
43657781	chr1:43657781:C:T	4.96288e-28	-0.997334	-1.74617	1.67645e-06	-0.989422	-2.15178
43657831	chr1:43657831:G:A	2.75726e-28	-0.954148	-2.37711	1.50124e-06	-0.953587	-2.298
43658113	chr1:43658113:C:T	8.63962e-28	-9.89772e-11	-2.18913	5.6313e-06	-9.89772e-11	-1.92954
43658195	chr1:43658195:A:G	4.41101e-28	-0.480205	-2.38118	2.40876e-06	-0.480234	-2.29853
43658317	chr1:43658317:C:T	3.71566e-27	-0.0620658	-0.668287	1.13077e-05	-0.0473251	-1.18507
43658652	chr1:43658652:C:T	1.53499e-27	-9.89772e-11	-1.61439	7.36051e-06	-9.89772e-11	-1.66175
43658738	chr1:43658738:T:C	9.67759e-28	-1.17021	-0.905468	2.12787e-06	-1.16379	-1.73896
43658834	chr1:43658834:T:C	1.22754e-27	-9.89772e-11	-1.83789	4.88854e-06	-9.89772e-11	-2.07098
43658843	chr1:43658843:G:T	2.59379e-26	-1.48994	2.70274	4.70493e-05	-1.48947	1.68279
43659032	chr1:43659032:A:C	5.84377e-28	-1.40604	-1.17408	1.44551e-06	-1.40227	-1.88715
43659475	chr1:43659475:C:T	1.47643e-27	-1.42264	-0.230641	4.86797e-06	-1.42121	-0.653993
43659970	chr1:43659970:A:G	1.0338e-27	-9.89772e-11	-2.00966	5.05621e-06	-9.89772e-11	-2.03726
43660029	chr1:43660029:C:A	7.16002e-28	-9.89772e-11	-2.37698	3.66753e-06	-9.89772e-11	-2.35836
43660215	chr1:43660215:A:G	1.01232e-27	-9.89772e-11	-2.03066	7.1112e-06	-9.89772e-11	-1.69621
43660472	chr1:43660472:C:T	3.51242e-28	-1.45501	-1.63417	1.19757e-06	-1.45387	-2.02372
43660541	chr1:43660541:A:C	7.12784e-28	-9.89772e-11	-2.38149	3.59575e-06	-9.89772e-11	-2.37812
43660769	chr1:43660769:G:A	5.44678e-28	-1.42178	-1.22869	1.16078e-06	-1.42031	-2.08847
43661037	chr1:43661037:C:T	4.90951e-28	-0.924672	-1.82965	1.69868e-06	-0.916241	-2.21179
43661038	chr1:43661038:G:C	4.41538e-27	-0.171276	-0.386539	1.2785e-05	-0.157106	-0.952499
43661253	chr1:43661253:G:C	7.12756e-28	-9.89772e-11	-2.38152	3.59621e-06	-9.89772e-11	-2.378
43662234	chr1:43662234:TTTTGTGGTCATAG:T	8.10409e-28	-9.89772e-11	-2.25312	1.12845e-05	-9.89772e-11	-1.23445
43662376	chr1:43662376:A:G	2.09529e-28	-1.22584	-2.37996	1.21983e-06	-1.22542	-2.23374
43662381	chr1:43662381:G:A	1.00629e-27	-9.89772e-11	-2.03664	4.98865e-06	-9.89772e-11	-2.05071
43662885	chr1:43662885:C:T	1.30279e-27	-9.89772e-11	-1.7784	7.77985e-06	-9.89772e-11	-1.60634
43663428	chr1:43663428:T:C	1.76452e-28	-1.48042	-2.29719	8.18213e-07	-1.48052	-2.37799
43663538	chr1:43663538:T:C	2.78469e-28	-1.50559	-1.81576	2.4577e-06	-1.50551	-1.25314
43663812	chr1:43663812:A:T	8.3399e-28	-9.89772e-11	-2.22444	1.05805e-05	-9.89772e-11	-1.29886
43663933	chr1:43663933:C:T	1.43672e-26	0.622038	-2.88865e-09	7.26872e-05	0.628288	-2.88865e-09
43664038	chr1:43664038:T:A	1.1766e-27	-9.89772e-11	-1.88028	6.86166e-06	-9.89772e-11	-1.73193
43664055	chr1:43664055:G:A	8.17864e-28	-9.89772e-11	-2.24397	1.03037e-05	-9.89772e-11	-1.32537
43664108	chr1:43664108:A:G	1.77466e-28	-1.50757	-2.26431	1.09257e-06	-1.50764	-2.0617
43664168	chr1:43664168:GAGA:G	1.42572e-27	-9.89772e-11	-1.68823	9.9417e-06	-9.89772e-11	-1.36114
43664270	chr1:43664270:A:G	4.48196e-27	-9.89772e-11	-0.542848	4.66472e-06	-9.89772e-11	-2.11785
43664597	chr1:43664597:A:G	1.59001e-27	-9.89772e-11	-1.57917	3.93645e-06	-9.89772e-11	-2.2876
43664893	chr1:43664893:A:G	2.21165e-28	-1.50858	-2.04317	1.25024e-06	-1.50881	-1.92574
43665213	chr1:43665213:G:A	7.45999e-28	-9.89772e-11	-2.33594	3.61227e-06	-9.89772e-11	-2.37354
43665332	chr1:43665332:T:C	1.32012e-27	-9.89772e-11	-1.76519	7.82361e-06	-9.89772e-11	-1.60073
43666123	chr1:43666123:C:T	6.46898e-28	-0.33129	-2.14718	3.0336e-06	-0.318957	-2.22917
43666403	chr1:43666403:G:A	3.91366e-27	-0.678434	-2.88865e-09	1.96525e-05	-0.679673	-2.88865e-09
43666660	chr1:43666660:A:G	7.45903e-28	-9.89772e-11	-2.33607	3.61255e-06	-9.89772e-11	-2.37346
43667073	chr1:43667073:C:T	8.89118e-28	-9.89772e-11	-2.16043	6.23165e-06	-9.89772e-11	-1.82824
43667357	chr1:43667357:G:A	3.45517e-28	-0.882243	-2.22338	1.49558e-06	-0.87531	-2.38006
43667628	chr1:43667628:C:T	4.67569e-28	-0.54091	-2.26221	2.25971e-06	-0.529657	-2.31298
43667709	chr1:43667709:G:A	7.46555e-28	-9.89772e-11	-2.33519	3.61121e-06	-9.89772e-11	-2.37383
43667976	chr1:43667976:A:G	5.55648e-27	-9.89772e-11	-0.327944	6.67908e-06	-9.89772e-11	-1.7589
43668050	chr1:43668050:G:A	9.25365e-28	-9.89772e-11	-2.12048	5.71419e-06	-9.89772e-11	-1.91492
43668086	chr1:43668086:T:G	1.22214e-27	-9.89772e-11	-1.84231	8.16698e-06	-9.89772e-11	-1.55778
43668123	chr1:43668123:T:G	4.0177e-27	-9.89772e-11	-0.652199	7.59873e-06	-9.89772e-11	-1.6299
43668327	chr1:43668327:G:GT	6.38088e-26	-9.89772e-11	2.11298	3.88686e-06	-9.89772e-11	-2.30028
43668406	chr1:43668406:T:C	3.08662e-27	-0.723413	-0.192418	5.94593e-06	-0.713249	-1.16192
43669560	chr1:43669560:T:C	2.90836e-28	-0.896097	-2.38181	1.4725e-06	-0.889219	-2.3817
43670250	chr1:43670250:A:C	1.26787e-27	-9.89772e-11	-1.80557	7.49757e-06	-9.89772e-11	-1.6433
43670541	chr1:43670541:C:T	7.16452e-28	-9.89772e-11	-2.37635	3.94992e-06	-9.89772e-11	-2.28418
43671189	chr1:43671189:C:T	1.11324e-27	-9.89772e-11	-1.93563	4.2127e-06	-9.89772e-11	-2.21977
43671586	chr1:43671586:C:A	1.67214e-28	-1.45026	-2.38113	9.64335e-07	-1.45031	-2.24389
43671620	chr1:43671620:G:A	5.65318e-27	-9.89772e-11	-0.31069	5.37051e-06	-9.89772e-11	-1.97695
43672614	chr1:43672614:C:T	1.0025e-27	-9.89772e-11	-2.04041	8.05619e-06	-9.89772e-11	-1.57144
43672644	chr1:43672644:A:G	1.04935e-27	-9.89772e-11	-1.99474	8.6347e-06	-9.89772e-11	-1.50209
43673440	chr1:43673440:C:T	7.161e-28	-9.89772e-11	-2.37684	3.6202e-06	-9.89772e-11	-2.37135
43673653	chr1:43673653:G:T	1.50582e-27	-9.89772e-11	-1.63357	6.25271e-06	-9.89772e-11	-1.82486
43674244	chr1:43674244:C:T	7.12308e-26	-9.89772e-11	2.22302	3.83253e-06	-9.89772e-11	-2.31435
43674248	chr1:43674248:C:A	7.21897e-28	-9.89772e-11	-2.36878	3.6515e-06	-9.89772e-11	-2.36274
43674404	chr1:43674404:A:C	3.40967e-27	-0.79582	-0.0204721	6.28178e-06	-0.786265	-1.03396
43674527	chr1:43674527:T:C	7.43442e-28	-9.89772e-11	-2.33937	4.34594e-06	-9.89772e-11	-2.18863
43674545	chr1:43674545:C:G	6.35542e-26	-9.89772e-11	2.10899	3.90116e-06	-9.89772e-11	-2.2966
43674641	chr1:43674641:C:T	1.81454e-28	-1.49806	-2.2516	1.01884e-06	-1.49751	-2.1417
43676437	chr1:43676437:C:T	7.80393e-28	-9.89772e-11	-2.29087	5.55369e-06	-9.89772e-11	-1.94342
43677102	chr1:43677102:C:T	7.82611e-28	-9.89772e-11	-2.28803	5.52173e-06	-9.89772e-11	-1.94918
43677178	chr1:43677178:T:C	7.96503e-28	-9.89772e-11	-2.27043	5.72916e-06	-9.89772e-11	-1.91231
43677216	chr1:43677216:G:A	7.6985e-28	-9.89772e-11	-2.30447	3.67195e-06	-9.89772e-11	-2.35716
43677654	chr1:43677654:A:G	2.00639e-27	-9.89772e-11	-1.34657	9.28592e-06	-9.89772e-11	-1.42938
43678218	chr1:43678218:T:C	7.36633e-28	-9.89772e-11	-2.34857	4.24125e-06	-9.89772e-11	-2.21302
43679221	chr1:43679221:A:G	7.15078e-28	-9.89772e-11	-2.37827	5.5137e-06	-9.89772e-11	-1.95064
43679826	chr1:43679826:T:G	2.14356e-25	-9.89772e-11	3.32473	3.58255e-06	-9.89772e-11	-2.3818
43680164	chr1:43680164:T:C	1.0788e-27	-9.89772e-11	-1.96705	7.56209e-06	-9.89772e-11	-1.63473
43680523	chr1:43680523:C:T	1.45034e-27	-9.89772e-11	-1.67111	9.48302e-06	-9.89772e-11	-1.40837
43680683	chr1:43680683:C:T	2.48917e-28	-1.15058	-2.28296	1.13897e-06	-1.14602	-2.38173
43680795	chr1:43680795:T:C	2.80582e-28	-0.95593	-2.35787	2.78649e-06	-0.946758	-1.68634
43681253	chr1:43681253:CCTT:C	7.98304e-28	-9.89772e-11	-2.26817	3.62082e-06	-9.89772e-11	-2.37118
43681908	chr1:43681908:GT:G	1.29004e-27	-1.19063	-0.597601	3.99006e-06	-1.18479	-1.08928
43681920	chr1:43681920:G:A	7.15248e-28	-9.89772e-11	-2.37803	3.6254e-06	-9.89772e-11	-2.36991
43681941	chr1:43681941:T:A	8.58487e-28	-9.89772e-11	-2.19549	3.73921e-06	-9.89772e-11	-2.339
43682407	chr1:43682407:G:A	1.83693e-27	-1.43481	-2.88865e-09	9.24047e-06	-1.43428	-2.88865e-09
43682497	chr1:43682497:T:C	9.24127e-28	-0.882163	-1.23965	2.43514e-06	-0.873277	-1.8946
43682688	chr1:43682688:T:C	9.26294e-28	-9.89772e-11	-2.11947	6.3421e-06	-9.89772e-11	-1.81067
43682747	chr1:43682747:A:C	7.12628e-28	-9.89772e-11	-2.3817	3.62743e-06	-9.89772e-11	-2.36935
43682828	chr1:43682828:G:C	7.03834e-28	-0.106856	-2.28726	4.11308e-06	-0.0980581	-2.14565
43682946	chr1:43682946:A:G	4.39937e-28	-0.817814	-2.04622	3.15158e-06	-0.808735	-1.70124
43683057	chr1:43683057:CA:C	7.81756e-28	-9.89772e-11	-2.28912	4.86684e-06	-9.89772e-11	-2.07543
43683455	chr1:43683455:C:A	1.15312e-27	-9.89772e-11	-1.90043	4.30775e-06	-9.89772e-11	-2.19746
43684451	chr1:43684451:C:T	1.10668e-27	-9.89772e-11	-1.94154	4.10888e-06	-9.89772e-11	-2.24473
43684550	chr1:43684550:T:C	7.88417e-28	-9.89772e-11	-2.28064	4.87979e-06	-9.89772e-11	-2.07278
43684734	chr1:43684734:T:C	7.8831e-28	-9.89772e-11	-2.28077	4.88306e-06	-9.89772e-11	-2.0721
43685089	chr1:43685089:C:T	2.04892e-27	-9.89772e-11	-1.32559	6.2322e-06	-9.89772e-11	-1.82815
43685344	chr1:43685344:T:G	1.93341e-28	-1.39133	-2.29488	9.88229e-07	-1.39138	-2.27834
43685491	chr1:43685491:G:A	3.08639e-27	-9.89772e-11	-0.915905	4.28975e-06	-9.89772e-11	-2.20165
43686131	chr1:43686131:C:T	7.41793e-28	-9.89772e-11	-2.34159	4.57958e-06	-9.89772e-11	-2.13627
43686273	chr1:43686273:T:A	7.92809e-28	-9.89772e-11	-2.27508	3.62019e-06	-9.89772e-11	-2.37135
43686617	chr1:43686617:G:A	3.54461e-28	-1.09278	-1.98728	1.25914e-06	-1.08608	-2.34136
43686782	chr1:43686782:A:G	1.40179e-27	-9.89772e-11	-1.70516	1.90538e-05	-9.89772e-11	-0.71061
43687260	chr1:43687260:A:G	7.87082e-28	-9.89772e-11	-2.28233	4.86794e-06	-9.89772e-11	-2.07521
43687431	chr1:43687431:G:A	7.99098e-28	-9.89772e-11	-2.26718	4.97892e-06	-9.89772e-11	-2.05266
43687461	chr1:43687461:T:C	2.0833e-27	-1.30895	-2.88865e-09	1.04569e-05	-1.31062	-2.88865e-09
43687729	chr1:43687729:CCT:C	2.76815e-28	-1.02962	-2.29769	1.35343e-06	-1.02244	-2.3328
43687862	chr1:43687862:T:C	1.16761e-27	-9.89772e-11	-1.88794	4.34027e-06	-9.89772e-11	-2.18994
43688153	chr1:43688153:A:G	7.87736e-28	-9.89772e-11	-2.2815	4.87504e-06	-9.89772e-11	-2.07375
43688163	chr1:43688163:G:A	1.40339e-27	-9.89772e-11	-1.70402	5.03933e-06	-9.89772e-11	-2.0406
43688448	chr1:43688448:A:AAG	1.32361e-27	-9.89772e-11	-1.76255	4.62474e-06	-9.89772e-11	-2.12646
43688980	chr1:43688980:G:C	1.72113e-27	-9.89772e-11	-1.49993	1.1001e-05	-9.89772e-11	-1.25989
43689199	chr1:43689199:C:T	1.49694e-27	-9.89772e-11	-1.63949	2.12179e-05	-9.89772e-11	-0.603034
43689712	chr1:43689712:A:G	1.95973e-28	-1.38606	-2.28663	1.00446e-06	-1.38611	-2.26732
43690003	chr1:43690003:G:C	8.55232e-28	-9.89772e-11	-2.19929	9.81238e-06	-9.89772e-11	-1.37423
43690518	chr1:43690518:A:G	7.86682e-28	-9.89772e-11	-2.28284	4.8637e-06	-9.89772e-11	-2.07608
43690614	chr1:43690614:C:T	1.9057e-27	-1.39806	-2.88865e-09	9.56909e-06	-1.39934	-2.88865e-09
43691151	chr1:43691151:T:C	8.08417e-28	-9.89772e-11	-2.25559	3.66332e-06	-9.89772e-11	-2.35951
43691178	chr1:43691178:A:G	7.86682e-28	-9.89772e-11	-2.28284	4.8637e-06	-9.89772e-11	-2.07608
43691959	chr1:43691959:C:G	1.30177e-25	-9.89772e-11	2.82599	3.61589e-06	-9.89772e-11	-2.37254
43692494	chr1:43692494:C:G	1.82321e-27	-1.44231	-2.88865e-09	9.17329e-06	-1.44158	-2.88865e-09
43692952	chr1:43692952:G:A	7.61829e-28	-9.89772e-11	-2.31494	3.58688e-06	-9.89772e-11	-2.38059
43693613	chr1:43693613:G:A	7.51809e-28	-9.89772e-11	-2.32818	4.74813e-06	-9.89772e-11	-2.10013
43693760	chr1:43693760:C:T	1.60952e-27	-9.89772e-11	-1.56697	2.35993e-05	-9.89772e-11	-0.496659
43694387	chr1:43694387:G:A	3.01065e-28	-0.995152	-2.24819	1.36298e-06	-0.987722	-2.36048
43694409	chr1:43694409:G:A	8.31497e-28	-9.89772e-11	-2.22744	3.69399e-06	-9.89772e-11	-2.35117
43694626	chr1:43694626:G:A	7.16351e-28	-9.89772e-11	-2.37649	3.58648e-06	-9.89772e-11	-2.38071
43694651	chr1:43694651:C:T	8.78324e-28	-9.89772e-11	-2.17265	3.72089e-06	-9.89772e-11	-2.34391
43695319	chr1:43695319:A:G	2.04465e-26	-9.89772e-11	0.974906	7.72009e-05	-9.89772e-11	0.688534
43695604	chr1:43695604:G:A	1.78112e-27	-1.46567	-2.88865e-09	8.94841e-06	-1.4664	-2.88865e-09
43695635	chr1:43695635:A:C	7.84732e-28	-9.89772e-11	-2.28532	3.8884e-06	-9.89772e-11	-2.29988
43695801	chr1:43695801:C:T	7.86557e-28	-9.89772e-11	-2.283	4.86794e-06	-9.89772e-11	-2.07521
43696179	chr1:43696179:C:G	1.70746e-27	-1.5079	-2.88865e-09	8.58353e-06	-1.50803	-2.88865e-09
43696279	chr1:43696279:A:G	7.67009e-28	-9.89772e-11	-2.30816	4.24509e-06	-9.89772e-11	-2.21211
43696309	chr1:43696309:G:A	2.85927e-28	-1.03345	-2.26147	1.31873e-06	-1.02631	-2.3549
43696763	chr1:43696763:C:T	1.21611e-27	0.43017	-2.27742	1.04942e-05	0.430066	-1.73712
43697236	chr1:43697236:G:A	2.87235e-28	-1.00015	-2.29021	1.38667e-06	-0.992753	-2.33822
43697465	chr1:43697465:C:T	2.40412e-26	-9.89772e-11	1.13686	8.88321e-05	-9.89772e-11	0.828871
43697575	chr1:43697575:A:G	1.16165e-27	-9.89772e-11	-1.89307	4.3273e-06	-9.89772e-11	-2.19293
43698215	chr1:43698215:G:T	4.5187e-28	-0.841825	-1.99544	1.61688e-06	-0.833472	-2.3439
43698559	chr1:43698559:G:T	7.67611e-28	-9.89772e-11	-2.30738	3.64376e-06	-9.89772e-11	-2.36486
43698879	chr1:43698879:C:T	8.00231e-28	-9.89772e-11	-2.26576	3.71105e-06	-9.89772e-11	-2.34656
43698969	chr1:43698969:T:C	2.10764e-27	-9.89772e-11	-1.29734	1.01226e-05	-9.89772e-11	-1.34311
43699101	chr1:43699101:T:A	7.95898e-28	-9.89772e-11	-2.27119	3.69831e-06	-9.89772e-11	-2.35
43699102	chr1:43699102:T:A	1.87146e-27	-9.89772e-11	-1.41619	1.01022e-05	-9.89772e-11	-1.34513
43699752	chr1:43699752:T:C	7.96257e-28	-9.89772e-11	-2.27074	3.71353e-06	-9.89772e-11	-2.34589
43700009	chr1:43700009:G:A	7.79512e-28	-9.89772e-11	-2.292	3.67113e-06	-9.89772e-11	-2.35738
43700590	chr1:43700590:A:G	1.95955e-27	-1.37019	-2.88865e-09	9.8623e-06	-1.36916	-2.88865e-09
43700789	chr1:43700789:A:G	5.33774e-27	-0.368106	-2.88865e-09	2.68366e-05	-0.368112	-2.88865e-09
43700844	chr1:43700844:TC:T	1.3196e-27	-9.89772e-11	-1.76558	1.72799e-05	-9.89772e-11	-0.808332
43701057	chr1:43701057:C:T	7.2746e-28	-9.89772e-11	-2.3611	3.60813e-06	-9.89772e-11	-2.37469
43701777	chr1:43701777:A:G	2.31284e-27	1.12465	-2.32909	2.04093e-05	1.12444	-1.76633
43702097	chr1:43702097:G:A	1.30994e-27	-9.89772e-11	-1.77293	1.72407e-05	-9.89772e-11	-0.810606
43702399	chr1:43702399:G:A	7.72923e-28	-9.89772e-11	-2.30048	3.66672e-06	-9.89772e-11	-2.35858
43702561	chr1:43702561:T:C	7.73709e-28	-9.89772e-11	-2.29947	3.66984e-06	-9.89772e-11	-2.35773
43702587	chr1:43702587:G:T	1.56092e-27	-9.89772e-11	-1.59763	3.89921e-06	-9.89772e-11	-2.2971
43703029	chr1:43703029:G:A	7.36219e-28	-9.89772e-11	-2.34914	3.64708e-06	-9.89772e-11	-2.36395
43703053	chr1:43703053:C:T	1.6091e-27	-9.89772e-11	-1.56723	5.17467e-06	-9.89772e-11	-2.0141
43703252	chr1:43703252:CAT:C	8.06235e-28	-9.89772e-11	-2.25829	3.74026e-06	-9.89772e-11	-2.33872
43703374	chr1:43703374:A:G	7.12587e-28	-9.89772e-11	-2.38176	3.72664e-06	-9.89772e-11	-2.34237
43703746	chr1:43703746:G:A	1.01609e-27	-9.89772e-11	-2.02694	4.44219e-06	-9.89772e-11	-2.16673
43704645	chr1:43704645:G:A	1.06766e-27	-9.89772e-11	-1.97744	4.55138e-06	-9.89772e-11	-2.14245
43705540	chr1:43705540:C:T	4.17643e-28	-0.780171	-2.13587	2.80266e-06	-0.770961	-1.85635
43706044	chr1:43706044:TC:T	1.27521e-27	-9.89772e-11	-1.7998	1.64038e-05	-9.89772e-11	-0.860365
43706787	chr1:43706787:C:T	2.43252e-28	-1.25723	-2.19933	1.02419e-06	-1.2522	-2.38178
43707057	chr1:43707057:A:T	8.02523e-28	-9.89772e-11	-2.2629	4.67423e-06	-9.89772e-11	-2.11581
43707227	chr1:43707227:G:A	7.90852e-28	-9.89772e-11	-2.27755	3.59967e-06	-9.89772e-11	-2.37703
43707459	chr1:43707459:C:A	7.9151e-28	-9.89772e-11	-2.27672	3.60016e-06	-9.89772e-11	-2.3769
43707752	chr1:43707752:G:A	3.08977e-28	-0.961012	-2.25638	2.11774e-06	-0.952877	-1.95465
43707946	chr1:43707946:G:T	9.07075e-28	-9.89772e-11	-2.14044	3.77062e-06	-9.89772e-11	-2.33064
43708410	chr1:43708410:G:A	1.80483e-28	-1.37335	-2.38167	1.60985e-06	-1.36952	-1.81221
43708423	chr1:43708423:G:C	1.25951e-27	-9.89772e-11	-1.81219	8.61349e-06	-9.89772e-11	-1.50455
43708662	chr1:43708662:AAAT:A	8.63583e-28	-9.89772e-11	-2.18957	5.15577e-06	-9.89772e-11	-2.01776
43708798	chr1:43708798:G:A	7.13389e-28	-9.89772e-11	-2.38064	3.60832e-06	-9.89772e-11	-2.37463
43709122	chr1:43709122:T:G	1.77528e-28	-1.43179	-2.33975	8.57072e-07	-1.43178	-2.38033
43709801	chr1:43709801:C:T	8.40755e-28	-9.89772e-11	-2.21636	3.65566e-06	-9.89772e-11	-2.3616
43709849	chr1:43709849:A:G	1.23597e-27	-9.89772e-11	-1.83105	1.50144e-05	-9.89772e-11	-0.948868
43710193	chr1:43710193:C:T	7.41282e-28	-9.89772e-11	-2.34228	3.59563e-06	-9.89772e-11	-2.37816
43710431	chr1:43710431:A:G	1.15983e-27	-9.89772e-11	-1.89464	1.34919e-05	-9.89772e-11	-1.05579
43710436	chr1:43710436:A:T	8.48732e-28	-9.89772e-11	-2.20692	5.12793e-06	-9.89772e-11	-2.02318
43710635	chr1:43710635:C:T	8.8365e-28	-9.89772e-11	-2.1666	3.75962e-06	-9.89772e-11	-2.33356
43710745	chr1:43710745:G:A	7.39598e-28	-9.89772e-11	-2.34456	3.59493e-06	-9.89772e-11	-2.37835
43711198	chr1:43711198:C:T	1.21788e-27	-9.89772e-11	-1.8458	1.46642e-05	-9.89772e-11	-0.972465
43712123	chr1:43712123:T:A	7.82609e-28	-9.89772e-11	-2.28803	4.33764e-06	-9.89772e-11	-2.19055
43712235	chr1:43712235:C:A	7.84602e-28	-9.89772e-11	-2.28549	7.55217e-06	-9.89772e-11	-1.63604
43712399	chr1:43712399:T:G	2.36528e-28	-1.48813	-1.99646	8.72301e-07	-1.48822	-2.30627
43712637	chr1:43712637:A:G	7.44811e-28	-9.89772e-11	-2.33753	3.6031e-06	-9.89772e-11	-2.37608
43713161	chr1:43713161:G:C	1.80994e-28	-1.37116	-2.38104	1.57672e-06	-1.36731	-1.83523
43713645	chr1:43713645:C:T	7.34551e-28	-9.89772e-11	-2.3514	4.31125e-06	-9.89772e-11	-2.19665
43714250	chr1:43714250:C:G	7.5653e-28	-9.89772e-11	-2.32192	3.62232e-06	-9.89772e-11	-2.37076
43714565	chr1:43714565:A:G	2.28844e-27	-1.21504	-2.88865e-09	1.15199e-05	-1.2138	-2.88865e-09
43715136	chr1:43715136:A:T	1.01831e-27	-9.89772e-11	-2.02476	4.25994e-06	-9.89772e-11	-2.20862
43715432	chr1:43715432:C:T	1.89451e-27	-1.40395	-2.88865e-09	9.5175e-06	-1.40475	-2.88865e-09
43715838	chr1:43715838:C:T	7.13807e-28	-9.89772e-11	-2.38005	3.7088e-06	-9.89772e-11	-2.34717
43716053	chr1:43716053:T:C	1.22903e-27	-9.89772e-11	-1.83668	1.4756e-05	-9.89772e-11	-0.966227
43716335	chr1:43716335:T:C	1.35551e-27	-9.89772e-11	-1.73873	1.57989e-05	-9.89772e-11	-0.897938
43716573	chr1:43716573:A:G	4.16317e-28	-0.99287	-1.92635	1.90866e-06	-0.984967	-2.02651
43716656	chr1:43716656:C:A	1.18242e-27	-9.89772e-11	-1.87534	1.39683e-05	-9.89772e-11	-1.02109
43716673	chr1:43716673:T:C	2.83743e-28	-1.01787	-2.28472	1.30474e-06	-1.01208	-2.3798
43716782	chr1:43716782:G:A	7.42767e-28	-9.89772e-11	-2.34028	3.60161e-06	-9.89772e-11	-2.3765
43716785	chr1:43716785:T:G	1.35727e-27	-9.89772e-11	-1.73743	1.57983e-05	-9.89772e-11	-0.897975
43716903	chr1:43716903:A:G	7.20374e-28	-9.89772e-11	-2.37089	3.73387e-06	-9.89772e-11	-2.34043
43717229	chr1:43717229:A:G	7.38754e-28	-9.89772e-11	-2.3457	3.59508e-06	-9.89772e-11	-2.37831
43717337	chr1:43717337:A:G	8.42746e-28	-9.89772e-11	-2.214	4.11676e-06	-9.89772e-11	-2.24281
43717371	chr1:43717371:C:G	7.30967e-28	-9.89772e-11	-2.3563	3.80126e-06	-9.89772e-11	-2.32254
43717465	chr1:43717465:A:G	7.43055e-28	-9.89772e-11	-2.33989	3.60202e-06	-9.89772e-11	-2.37638
43717869	chr1:43717869:G:T	1.99492e-28	-1.40838	-2.24651	9.5818e-07	-1.40846	-2.29214
43717872	chr1:43717872:T:A	7.44799e-28	-9.89772e-11	-2.33755	4.46385e-06	-9.89772e-11	-2.16187
43717873	chr1:43717873:T:A	1.21928e-27	-9.89772e-11	-1.84465	8.28136e-06	-9.89772e-11	-1.54387
43718390	chr1:43718390:T:C	1.73599e-28	-1.41866	-2.37525	1.38703e-06	-1.41553	-1.91519
43718440	chr1:43718440:C:T	1.23336e-27	-9.89772e-11	-1.83317	1.49508e-05	-9.89772e-11	-0.953113
43719290	chr1:43719290:G:A	1.05899e-27	-9.89772e-11	-1.98559	4.7842e-06	-9.89772e-11	-2.09256
43719376	chr1:43719376:T:C	1.14983e-27	-9.89772e-11	-1.9033	4.76801e-06	-9.89772e-11	-2.09595
43719497	chr1:43719497:G:A	1.73138e-28	-1.41989	-2.37669	1.39938e-06	-1.41677	-1.90508
43719555	chr1:43719555:C:T	2.04531e-28	-1.43706	-2.19288	1.24329e-06	-1.43824	-2.00187
43719685	chr1:43719685:T:C	7.84996e-28	-9.89772e-11	-2.28498	4.3526e-06	-9.89772e-11	-2.1871
43719719	chr1:43719719:GGTCAGGA:G	3.67496e-28	-1.04783	-1.99612	1.30948e-06	-1.04084	-2.34741
43719771	chr1:43719771:A:G	1.84967e-27	-1.49487	0.0669725	6.20416e-06	-1.49429	-0.338369
43719988	chr1:43719988:A:G	8.84604e-28	-9.89772e-11	-2.16552	3.73268e-06	-9.89772e-11	-2.34075
43720151	chr1:43720151:C:G	1.03485e-27	-9.89772e-11	-2.00865	7.32583e-06	-9.89772e-11	-1.66647
43720240	chr1:43720240:A:G	7.43329e-28	-9.89772e-11	-2.33952	3.60256e-06	-9.89772e-11	-2.37623
43720374	chr1:43720374:A:G	9.45513e-28	-9.89772e-11	-2.09894	4.23848e-06	-9.89772e-11	-2.21367
43720725	chr1:43720725:A:G	2.94469e-28	-1.50452	-1.76097	1.10589e-06	-1.50488	-2.05234
43720772	chr1:43720772:C:T	9.47893e-28	-9.89772e-11	-2.09642	4.24684e-06	-9.89772e-11	-2.2117
43721012	chr1:43721012:A:G	7.43951e-28	-9.89772e-11	-2.33869	3.60376e-06	-9.89772e-11	-2.3759
43721074	chr1:43721074:T:C	7.46118e-28	-9.89772e-11	-2.33578	3.60736e-06	-9.89772e-11	-2.3749
43721141	chr1:43721141:A:T	1.45571e-27	-0.863283	-0.80413	3.88906e-06	-0.854416	-1.44529
43721200	chr1:43721200:G:A	1.53783e-27	-9.89772e-11	-1.61254	5.16425e-06	-9.89772e-11	-2.01612
43721408	chr1:43721408:A:G	5.18172e-27	-0.397771	-2.88865e-09	2.61169e-05	-0.395293	-2.88865e-09
43721641	chr1:43721641:G:C	8.31144e-28	-9.89772e-11	-2.22786	4.08319e-06	-9.89772e-11	-2.251
43721792	chr1:43721792:G:A	1.92527e-27	-1.38784	-2.88865e-09	9.67843e-06	-1.38798	-2.88865e-09
43721954	chr1:43721954:AACAG:A	7.36075e-28	-9.89772e-11	-2.34933	4.33634e-06	-9.89772e-11	-2.19085
43722125	chr1:43722125:G:A	9.08917e-28	-9.89772e-11	-2.13841	3.77313e-06	-9.89772e-11	-2.32997
43722652	chr1:43722652:A:G	7.67558e-28	-9.89772e-11	-2.30745	4.66386e-06	-9.89772e-11	-2.11803
43722794	chr1:43722794:A:C	3.21212e-28	-1.04335	-2.13522	1.72319e-06	-1.03584	-2.07786
43723048	chr1:43723048:A:G	3.21662e-28	-1.02424	-2.15292	1.792e-06	-1.01658	-2.05796
43723155	chr1:43723155:C:T	1.70998e-27	-1.50643	-2.88865e-09	8.5984e-06	-1.5063	-2.88865e-09
43723293	chr1:43723293:GAGACGGGATTTCACCATGTTGGCC:G	7.17462e-28	-9.89772e-11	-2.37494	3.72194e-06	-9.89772e-11	-2.34363
43723590	chr1:43723590:T:C	1.18876e-27	-9.89772e-11	-1.87	1.40799e-05	-9.89772e-11	-1.01313
43723636	chr1:43723636:G:A	7.31265e-28	-9.89772e-11	-2.35589	3.61561e-06	-9.89772e-11	-2.37262
43723640	chr1:43723640:C:CT	3.12873e-28	-1.04537	-2.15949	1.76901e-06	-1.03788	-2.04958
43723678	chr1:43723678:C:G	6.01416e-27	-0.248791	-2.88865e-09	3.01797e-05	-0.250709	-2.88865e-09
43723732	chr1:43723732:T:C	8.32662e-28	-9.89772e-11	-2.22604	4.09287e-06	-9.89772e-11	-2.24863
43723970	chr1:43723970:G:A	7.21055e-28	-9.89772e-11	-2.36995	3.59984e-06	-9.89772e-11	-2.37699
43724008	chr1:43724008:T:C	1.16815e-27	-9.89772e-11	-1.88749	4.25183e-06	-9.89772e-11	-2.21053
43724024	chr1:43724024:A:G	3.8038e-28	-0.972232	-2.03726	1.40315e-06	-0.964724	-2.35443
43724038	chr1:43724038:T:C	7.12925e-28	-9.89772e-11	-2.38129	3.6559e-06	-9.89772e-11	-2.36154
43724080	chr1:43724080:A:G	7.58566e-28	-9.89772e-11	-2.31923	4.5623e-06	-9.89772e-11	-2.14005
43724144	chr1:43724144:T:G	7.56194e-28	-9.89772e-11	-2.32236	4.50341e-06	-9.89772e-11	-2.15304
43724152	chr1:43724152:G:A	1.16872e-27	-9.89772e-11	-1.887	4.25279e-06	-9.89772e-11	-2.2103
43724418	chr1:43724418:C:A	2.19812e-27	-9.89772e-11	-1.25531	8.5007e-06	-9.89772e-11	-1.51773
43725057	chr1:43725057:A:G	1.36389e-27	-9.89772e-11	-1.73257	5.45833e-06	-9.89772e-11	-1.96073
43725437	chr1:43725437:G:T	7.27817e-28	-9.89772e-11	-2.36061	3.58309e-06	-9.89772e-11	-2.38165
43726088	chr1:43726088:C:T	1.93968e-28	-1.39758	-2.28539	9.56538e-07	-1.39766	-2.30465
43726902	chr1:43726902:C:T	1.26375e-27	-9.89772e-11	-1.80882	8.66287e-06	-9.89772e-11	-1.49883
43727029	chr1:43727029:C:T	7.26532e-28	-9.89772e-11	-2.36238	3.79258e-06	-9.89772e-11	-2.32483
43727097	chr1:43727097:C:T	7.41771e-28	-9.89772e-11	-2.34162	4.41183e-06	-9.89772e-11	-2.17359
43727276	chr1:43727276:AAGG:A	1.2679e-27	-9.89772e-11	-1.80555	8.71265e-06	-9.89772e-11	-1.4931
43727785	chr1:43727785:T:A	1.91058e-28	-1.32733	-2.37076	1.47151e-06	-1.3229	-1.94869
43727786	chr1:43727786:T:A	1.25221e-27	-9.89772e-11	-1.818	1.52436e-05	-9.89772e-11	-0.933717
43728015	chr1:43728015:G:A	1.16227e-27	-9.89772e-11	-1.89254	4.24404e-06	-9.89772e-11	-2.21236
43728236	chr1:43728236:T:C	2.39614e-27	-9.89772e-11	-1.16905	9.56429e-06	-9.89772e-11	-1.39984
43728545	chr1:43728545:T:G	2.07035e-28	-1.38379	-2.23398	9.93274e-07	-1.38389	-2.28074
43728841	chr1:43728841:A:T	3.33037e-28	-1.14746	-1.99495	1.19191e-06	-1.14126	-2.34106
43729577	chr1:43729577:G:A	9.16451e-28	-9.89772e-11	-2.13015	4.14243e-06	-9.89772e-11	-2.23659
43729631	chr1:43729631:C:A	3.45195e-28	-1.11066	-1.99589	1.23655e-06	-1.10415	-2.3414
43729673	chr1:43729673:A:G	1.00197e-25	-9.89772e-11	2.56423	3.67549e-06	-9.89772e-11	-2.35619
43729682	chr1:43729682:T:C	1.98654e-28	-1.38813	-2.27097	9.78902e-07	-1.38822	-2.29098
43729733	chr1:43729733:C:T	1.92481e-28	-1.45074	-2.23992	9.18992e-07	-1.4508	-2.29155
43729948	chr1:43729948:A:AAG	1.92965e-28	-1.41858	-2.26957	9.50931e-07	-1.41866	-2.28953
43730699	chr1:43730699:T:C	1.91332e-27	-1.39407	-2.88865e-09	9.61294e-06	-1.39477	-2.88865e-09
43730903	chr1:43730903:T:C	7.12917e-28	-9.89772e-11	-2.3813	3.65567e-06	-9.89772e-11	-2.3616
43731274	chr1:43731274:C:T	1.90471e-28	-1.39876	-2.3024	9.41181e-07	-1.39884	-2.31965
43731639	chr1:43731639:C:T	7.71499e-28	-9.89772e-11	-2.30233	3.65742e-06	-9.89772e-11	-2.36112
43731649	chr1:43731649:G:A	7.57473e-28	-9.89772e-11	-2.32068	3.62378e-06	-9.89772e-11	-2.37036
43731688	chr1:43731688:C:T	7.46195e-28	-9.89772e-11	-2.33568	3.8835e-06	-9.89772e-11	-2.30114
43731692	chr1:43731692:C:T	3.70594e-27	-9.89772e-11	-0.73297	3.60353e-06	-9.89772e-11	-2.37596
43731845	chr1:43731845:A:T	8.85121e-26	-9.89772e-11	2.44023	3.69655e-06	-9.89772e-11	-2.35048
43731928	chr1:43731928:T:A	9.97769e-28	-9.89772e-11	-2.04514	7.2473e-06	-9.89772e-11	-1.67725
43732207	chr1:43732207:C:T	7.64895e-28	-9.89772e-11	-2.31092	3.64221e-06	-9.89772e-11	-2.36529
43732626	chr1:43732626:A:G	2.47453e-28	-1.43358	-2.00586	9.25196e-07	-1.4323	-2.30333
43732743	chr1:43732743:A:G	2.29003e-27	-9.89772e-11	-1.21434	1.20748e-05	-9.89772e-11	-1.16676
43732860	chr1:43732860:A:G	7.06031e-28	-0.934601	-1.4564	1.97934e-06	-0.926645	-2.04847
43732918	chr1:43732918:T:A	7.34909e-28	-9.89772e-11	-2.35092	3.90879e-06	-9.89772e-11	-2.29465
43733187	chr1:43733187:G:A	2.14726e-27	-1.27872	-2.88865e-09	1.08162e-05	-1.27684	-2.88865e-09
43733751	chr1:43733751:A:ATTT	8.9664e-28	-9.89772e-11	-2.15201	4.28643e-06	-9.89772e-11	-2.20242
43733753	chr1:43733753:T:TA	8.9664e-28	-9.89772e-11	-2.15201	4.28643e-06	-9.89772e-11	-2.20242
43733798	chr1:43733798:A:C	6.3547e-28	-1.13051	-1.36579	1.36781e-06	-1.12406	-2.22061
43733817	chr1:43733817:C:T	7.13165e-28	-9.89772e-11	-2.38095	3.60887e-06	-9.89772e-11	-2.37448
43733837	chr1:43733837:C:T	2.47889e-27	-1.1351	-2.88865e-09	1.24506e-05	-1.13611	-2.88865e-09
43733838	chr1:43733838:G:A	1.03722e-27	-9.89772e-11	-2.00636	5.0658e-06	-9.89772e-11	-2.03536
43733884	chr1:43733884:G:A	7.65592e-28	-9.89772e-11	-2.31001	4.73021e-06	-9.89772e-11	-2.10391
43734092	chr1:43734092:CAG:C	7.21994e-28	-9.89772e-11	-2.36865	3.84587e-06	-9.89772e-11	-2.31088
43734114	chr1:43734114:G:A	7.22235e-28	-9.89772e-11	-2.36831	3.84929e-06	-9.89772e-11	-2.30999
43734276	chr1:43734276:TTCTC:T	1.10672e-27	-9.89772e-11	-1.94151	5.64216e-06	-9.89772e-11	-1.92761
43734500	chr1:43734500:G:A	3.06577e-28	-1.20068	-2.02451	1.14232e-06	-1.19492	-2.32989
43734587	chr1:43734587:G:T	1.85718e-27	-1.42385	-2.88865e-09	9.3469e-06	-1.42283	-2.88865e-09
43734635	chr1:43734635:T:C	7.49583e-28	-9.89772e-11	-2.33115	4.53311e-06	-9.89772e-11	-2.14647
43734985	chr1:43734985:G:A	2.83092e-28	-1.01623	-2.28866	1.30866e-06	-1.01039	-2.37848
43735136	chr1:43735136:G:T	7.16753e-28	-9.89772e-11	-2.37593	3.77644e-06	-9.89772e-11	-2.3291
43735522	chr1:43735522:G:T	7.22367e-28	-9.89772e-11	-2.36813	3.85042e-06	-9.89772e-11	-2.30969
43735643	chr1:43735643:C:T	1.0799e-27	-9.89772e-11	-1.96604	4.55987e-06	-9.89772e-11	-2.14058
43736835	chr1:43736835:C:T	8.70265e-28	-9.89772e-11	-2.18187	4.29827e-06	-9.89772e-11	-2.19966
43737042	chr1:43737042:CTTG:C	2.99374e-28	-1.13481	-2.11416	1.16329e-06	-1.12848	-2.37815
43737062	chr1:43737062:A:G	6.19576e-28	-1.18819	-1.33344	1.25291e-06	-1.18226	-2.25015
43737068	chr1:43737068:C:T	8.6844e-28	-9.89772e-11	-2.18396	4.32026e-06	-9.89772e-11	-2.19456
43737115	chr1:43737115:C:CA	4.11376e-28	-1.20823	-1.72293	1.2077e-06	-1.20247	-2.26668
43738850	chr1:43738850:G:C	8.91626e-28	-9.89772e-11	-2.15762	4.21162e-06	-9.89772e-11	-2.22003
43738921	chr1:43738921:T:A	7.6291e-28	-9.89772e-11	-2.31352	4.09592e-06	-9.89772e-11	-2.24788
43739162	chr1:43739162:A:G	7.84381e-28	-9.89772e-11	-2.28577	3.70484e-06	-9.89772e-11	-2.34824
43739318	chr1:43739318:G:T	1.00134e-27	-9.89772e-11	-2.04157	4.00705e-06	-9.89772e-11	-2.26982
43739416	chr1:43739416:C:T	7.13571e-28	-9.89772e-11	-2.38038	6.15481e-06	-9.89772e-11	-1.84064
43739423	chr1:43739423:T:C	2.3131e-28	-1.50847	-1.99843	8.2745e-07	-1.5085	-2.33878
43739675	chr1:43739675:C:T	4.9363e-27	-9.89772e-11	-0.446292	2.19902e-05	-9.89772e-11	-0.567282
43739816	chr1:43739816:C:T	6.09645e-27	-9.89772e-11	-0.235202	2.70807e-05	-9.89772e-11	-0.359054
43740191	chr1:43740191:G:A	1.02352e-27	-9.89772e-11	-2.01966	5.23318e-06	-9.89772e-11	-2.00286
43741115	chr1:43741115:C:G	5.1066e-27	-9.89772e-11	-0.412375	2.28012e-05	-9.89772e-11	-0.531065
43741779	chr1:43741779:G:A	7.98932e-28	-9.89772e-11	-2.26739	5.69641e-06	-9.89772e-11	-1.91804
43741882	chr1:43741882:C:T	3.10133e-28	-1.33211	-1.88155	1.03951e-06	-1.32769	-2.29144
43741963	chr1:43741963:G:A	1.65301e-27	-9.89772e-11	-1.54031	3.75587e-06	-9.89772e-11	-2.33456
43742175	chr1:43742175:C:T	8.04487e-27	-9.89772e-11	0.042127	3.86012e-06	-9.89772e-11	-2.30718
43742228	chr1:43742228:C:A	2.94614e-28	-1.31818	-1.94682	1.02726e-06	-1.31359	-2.3174
43742451	chr1:43742451:C:T	3.04855e-28	-1.21371	-2.01711	1.13111e-06	-1.20809	-2.32659
43742635	chr1:43742635:T:G	2.62759e-26	1.22574	-2.88865e-09	0.000133053	1.23287	-2.88865e-09
43742916	chr1:43742916:G:A	4.9381e-27	-9.89772e-11	-0.445928	2.19947e-05	-9.89772e-11	-0.567074
43743954	chr1:43743954:A:G	1.17484e-27	-9.89772e-11	-1.88177	5.95671e-06	-9.89772e-11	-1.87336
43744027	chr1:43744027:T:C	9.83779e-28	-9.89772e-11	-2.05926	3.92884e-06	-9.89772e-11	-2.28953
43744194	chr1:43744194:G:A	5.23156e-27	-9.89772e-11	-0.388199	2.33179e-05	-9.89772e-11	-0.508656
43744459	chr1:43744459:T:C	1.70726e-27	-1.50802	-2.88865e-09	8.58476e-06	-1.50789	-2.88865e-09
43744487	chr1:43744487:C:T	2.12422e-27	-1.2895	-2.88865e-09	1.06937e-05	-1.28822	-2.88865e-09
43744520	chr1:43744520:C:T	2.92014e-28	-1.31514	-1.95872	1.02492e-06	-1.31051	-2.32275
43744994	chr1:43744994:AAAAAG:A	3.7329e-28	-1.09689	-1.93141	1.278e-06	-1.09027	-2.32231
43745041	chr1:43745041:G:A	7.90522e-28	-9.89772e-11	-2.27797	3.70076e-06	-9.89772e-11	-2.34934
43745219	chr1:43745219:A:G	7.6291e-28	-9.89772e-11	-2.31352	4.09592e-06	-9.89772e-11	-2.24788
43745326	chr1:43745326:T:A	1.32072e-27	-9.89772e-11	-1.76473	0.000211645	-9.89772e-11	1.69703
43745339	chr1:43745339:A:G	1.68925e-28	-1.51034	-2.31086	7.98743e-07	-1.51033	-2.37226
43745448	chr1:43745448:A:ACT	2.47364e-28	-1.25158	-2.18822	1.04895e-06	-1.24629	-2.3638
43745580	chr1:43745580:C:T	3.12694e-28	-1.19921	-2.00622	1.15303e-06	-1.19345	-2.32203
43745619	chr1:43745619:A:G	1.0201e-27	-9.89772e-11	-2.023	4.00732e-06	-9.89772e-11	-2.26975
43746026	chr1:43746026:T:C	1.62616e-28	-1.51035	-2.34892	8.16821e-07	-1.51033	-2.34988
43746409	chr1:43746409:G:A	1.76506e-27	-1.47472	-2.88865e-09	8.87849e-06	-1.47425	-2.88865e-09
43746532	chr1:43746532:G:A	3.33531e-27	-9.89772e-11	-0.838342	1.05397e-05	-9.89772e-11	-1.30272
43746612	chr1:43746612:G:A	3.13236e-28	-1.19999	-2.00372	1.15274e-06	-1.19424	-2.3215
43747271	chr1:43747271:A:G	1.62158e-28	-1.51039	-2.35171	8.19058e-07	-1.51037	-2.3471
43747380	chr1:43747380:C:G	2.42068e-28	-1.27495	-2.18649	1.28885e-06	-1.2698	-2.13432
43747418	chr1:43747418:A:G	2.34118e-28	-1.25386	-2.24097	1.03467e-06	-1.24863	-2.37516
43747526	chr1:43747526:C:T	9.7914e-28	-9.89772e-11	-2.06399	6.63153e-06	-9.89772e-11	-1.76604
43747811	chr1:43747811:C:A	2.63846e-28	-1.31407	-2.06123	1.41027e-06	-1.30936	-2.00473
43747842	chr1:43747842:AG:A	9.21987e-28	-9.89772e-11	-2.12413	3.89617e-06	-9.89772e-11	-2.29788
43747941	chr1:43747941:T:C	5.02981e-27	-9.89772e-11	-0.427525	2.2488e-05	-9.89772e-11	-0.544897
43747976	chr1:43747976:A:G	5.14723e-27	-9.89772e-11	-0.404449	2.29804e-05	-9.89772e-11	-0.523234
43748151	chr1:43748151:A:G	5.09564e-27	-9.89772e-11	-0.414524	2.27548e-05	-9.89772e-11	-0.533102
43748182	chr1:43748182:T:A	4.88359e-27	-9.89772e-11	-0.457027	2.18384e-05	-9.89772e-11	-0.574208
43748525	chr1:43748525:C:T	3.23355e-28	-1.2377	-1.93422	1.10591e-06	-1.23232	-2.32489
43748599	chr1:43748599:T:A	2.41831e-27	-9.89772e-11	-1.15984	1.35704e-05	-9.89772e-11	-1.04998
43748716	chr1:43748716:C:G	5.10011e-27	-9.89772e-11	-0.413646	2.27731e-05	-9.89772e-11	-0.532296
43748888	chr1:43748888:A:G	5.13236e-27	-9.89772e-11	-0.407342	2.29333e-05	-9.89772e-11	-0.525286
43749025	chr1:43749025:A:G	7.57281e-28	-9.89772e-11	-2.32093	4.31553e-06	-9.89772e-11	-2.19566
43749217	chr1:43749217:A:G	3.75892e-28	-1.27743	-1.74393	1.26633e-06	-1.27239	-2.14936
43749344	chr1:43749344:G:T	3.13766e-28	-1.31941	-1.88261	1.05253e-06	-1.31484	-2.29184
43749549	chr1:43749549:C:A	3.19684e-28	-1.22197	-1.96136	1.14804e-06	-1.21642	-2.3034
43749723	chr1:43749723:A:G	2.37474e-28	-1.28543	-2.19517	1.25667e-06	-1.28053	-2.14888
43749741	chr1:43749741:T:C	3.79873e-28	-1.29521	-1.71562	1.26688e-06	-1.29037	-2.13095
43749843	chr1:43749843:C:T	4.71414e-27	-9.89772e-11	-0.492342	2.11038e-05	-9.89772e-11	-0.608426
43750162	chr1:43750162:A:G	7.12573e-28	-9.89772e-11	-2.38178	3.70064e-06	-9.89772e-11	-2.34937
43750188	chr1:43750188:A:G	2.49407e-28	-1.23935	-2.19223	1.06076e-06	-1.23393	-2.36496
43750316	chr1:43750316:A:G	1.14672e-27	-9.89772e-11	-1.906	5.95871e-06	-9.89772e-11	-1.87302
43750518	chr1:43750518:G:C	4.45671e-27	-9.89772e-11	-0.548497	1.99627e-05	-9.89772e-11	-0.66401
43750618	chr1:43750618:A:G	5.57932e-27	-9.89772e-11	-0.323841	2.48526e-05	-9.89772e-11	-0.444915
43750705	chr1:43750705:T:C	2.48182e-28	-1.2698	-2.1667	1.03649e-06	-1.2647	-2.35734
43750963	chr1:43750963:C:T	2.27514e-28	-1.24738	-2.27607	1.20583e-06	-1.24201	-2.2287
43751205	chr1:43751205:T:C	1.62705e-28	-1.51018	-2.34854	8.16273e-07	-1.51016	-2.35072
43751216	chr1:43751216:G:A	2.47028e-28	-1.25663	-2.18454	1.04485e-06	-1.25139	-2.36261
43751310	chr1:43751310:G:A	1.35716e-26	-9.89772e-11	0.565071	5.60756e-05	-9.89772e-11	0.368823
43751544	chr1:43751544:A:G	4.69946e-27	-9.89772e-11	-0.495461	2.09902e-05	-9.89772e-11	-0.613823
43751866	chr1:43751866:C:T	5.08192e-27	-9.89772e-11	-0.41722	2.26964e-05	-9.89772e-11	-0.53567
43752082	chr1:43752082:G:A	2.93084e-28	-1.31361	-1.9566	1.02647e-06	-1.30897	-2.32278
43753372	chr1:43753372:T:C	7.67219e-28	-9.89772e-11	-2.30789	4.7208e-06	-9.89772e-11	-2.1059
43753604	chr1:43753604:T:C	1.63739e-28	-1.50753	-2.34486	8.15645e-07	-1.5075	-2.35416
43754077	chr1:43754077:G:A	5.02033e-27	-9.89772e-11	-0.429411	2.24928e-05	-9.89772e-11	-0.544684
43754240	chr1:43754240:A:G	5.06984e-27	-9.89772e-11	-0.419599	2.26441e-05	-9.89772e-11	-0.537977
43754297	chr1:43754297:A:G	7.85838e-28	-9.89772e-11	-2.28391	4.87153e-06	-9.89772e-11	-2.07447
43754890	chr1:43754890:C:T	5.04869e-27	-9.89772e-11	-0.423779	2.25423e-05	-9.89772e-11	-0.542483
43754999	chr1:43754999:G:A	2.41261e-28	-1.25639	-2.20839	1.0373e-06	-1.25115	-2.37011
43755066	chr1:43755066:T:G	2.45151e-28	-1.2567	-2.19209	1.04226e-06	-1.25146	-2.36503
43755076	chr1:43755076:G:A	2.06831e-28	-1.31108	-2.30768	9.7315e-07	-1.30651	-2.37858
43755534	chr1:43755534:C:G	5.09259e-27	-9.89772e-11	-0.415121	2.27426e-05	-9.89772e-11	-0.533637
43755673	chr1:43755673:G:C	7.12675e-28	-9.89772e-11	-2.38164	3.71093e-06	-9.89772e-11	-2.34659
43755900	chr1:43755900:G:A	1.03453e-27	-9.89772e-11	-2.00896	4.04021e-06	-9.89772e-11	-2.26158
43756470	chr1:43756470:T:C	7.88206e-28	-9.89772e-11	-2.2809	3.69549e-06	-9.89772e-11	-2.35076
43756533	chr1:43756533:A:G	3.71908e-28	-1.30782	-1.7242	1.14021e-06	-1.30331	-2.22336
43756580	chr1:43756580:CAAAAT:C	5.06612e-27	-9.89772e-11	-0.420332	2.26228e-05	-9.89772e-11	-0.538917
43756634	chr1:43756634:A:G	7.92549e-28	-9.89772e-11	-2.27541	3.73826e-06	-9.89772e-11	-2.33926
43756899	chr1:43756899:C:T	2.36223e-28	-1.24724	-2.23865	1.25625e-06	-1.24187	-2.18788
43756926	chr1:43756926:G:A	2.07614e-28	-1.51063	-2.10435	8.02444e-07	-1.51062	-2.36735
43757080	chr1:43757080:T:A	5.09064e-27	-9.89772e-11	-0.415505	2.27535e-05	-9.89772e-11	-0.533159
43757239	chr1:43757239:A:G	3.12435e-28	-1.18963	-2.01664	1.15939e-06	-1.18378	-2.3262
43757260	chr1:43757260:G:T	1.64377e-27	-9.89772e-11	-1.54592	7.93369e-06	-9.89772e-11	-1.58676
43757295	chr1:43757295:G:C	1.06349e-26	-9.89772e-11	0.321236	4.33366e-05	-9.89772e-11	0.111121
43757358	chr1:43757358:T:G	8.76471e-28	-9.89772e-11	-2.17476	6.1115e-06	-9.89772e-11	-1.84771
43757785	chr1:43757785:T:C	3.30029e-28	-1.31317	-1.83831	1.07935e-06	-1.30852	-2.273
43758005	chr1:43758005:TAAAC:T	3.12287e-28	-1.3222	-1.88454	1.0482e-06	-1.31766	-2.29314
43758050	chr1:43758050:T:C	1.70513e-27	-1.50927	-2.88865e-09	8.57439e-06	-1.5091	-2.88865e-09
43758215	chr1:43758215:A:G	1.89256e-27	-1.40498	-2.88865e-09	9.54747e-06	-1.4016	-2.88865e-09
43758814	chr1:43758814:G:A	4.94183e-27	-9.89772e-11	-0.445171	2.20742e-05	-9.89772e-11	-0.56347
43758824	chr1:43758824:C:T	7.64548e-28	-9.89772e-11	-2.31138	4.68329e-06	-9.89772e-11	-2.11388
43758840	chr1:43758840:A:G	5.08567e-27	-9.89772e-11	-0.416481	2.28036e-05	-9.89772e-11	-0.530959
43759017	chr1:43759017:G:A	2.08064e-28	-1.24272	-2.37009	1.16757e-06	-1.23744	-2.26551
43759146	chr1:43759146:CAATA:C	4.81439e-27	-9.89772e-11	-0.471298	2.18332e-05	-9.89772e-11	-0.574444
43759314	chr1:43759314:T:C	2.55954e-28	-1.2352	-2.17046	1.07068e-06	-1.22975	-2.35984
43759353	chr1:43759353:A:T	1.87852e-27	-1.41242	-2.88865e-09	9.45268e-06	-1.41158	-2.88865e-09
43759380	chr1:43759380:A:G	2.46026e-28	-1.46718	-1.97805	9.16325e-07	-1.46752	-2.27774
43759440	chr1:43759440:T:A	5.06625e-27	-9.89772e-11	-0.420308	2.30301e-05	-9.89772e-11	-0.521074
43759861	chr1:43759861:T:C	2.41629e-28	-1.26782	-2.19544	1.02966e-06	-1.2627	-2.36595
43759880	chr1:43759880:T:C	7.56892e-28	-9.89772e-11	-2.32144	4.3116e-06	-9.89772e-11	-2.19657
43760020	chr1:43760020:G:T	4.57979e-27	-0.521255	-2.88865e-09	2.30972e-05	-0.518166	-2.88865e-09
43760527	chr1:43760527:A:G	5.11366e-27	-9.89772e-11	-0.410993	2.324e-05	-9.89772e-11	-0.512001
43760869	chr1:43760869:A:G	7.12704e-28	-9.89772e-11	-2.3816	3.61894e-06	-9.89772e-11	-2.3717
43760986	chr1:43760986:A:G	2.37843e-28	-1.2126	-2.26646	1.26384e-06	-1.20691	-2.21682
43761163	chr1:43761163:C:G	1.03609e-27	-9.89772e-11	-2.00746	4.04348e-06	-9.89772e-11	-2.26077
43761460	chr1:43761460:A:G	7.82385e-28	-9.89772e-11	-2.28832	4.48708e-06	-9.89772e-11	-2.15667
43761594	chr1:43761594:A:T	8.63032e-28	-9.89772e-11	-2.19021	1.38709e-05	-9.89772e-11	-1.02808
43761677	chr1:43761677:G:A	1.31759e-27	-9.89772e-11	-1.7671	7.31014e-06	-9.89772e-11	-1.66861
43762082	chr1:43762082:A:T	1.83491e-27	-1.43591	-2.88865e-09	9.23175e-06	-1.43523	-2.88865e-09
43762349	chr1:43762349:A:T	8.64897e-28	-9.89772e-11	-2.18805	1.39337e-05	-9.89772e-11	-1.02357
43762460	chr1:43762460:C:T	8.61764e-28	-9.89772e-11	-2.19168	1.38038e-05	-9.89772e-11	-1.03293
43763784	chr1:43763784:GGA:G	7.87865e-28	-9.89772e-11	-2.28134	3.69436e-06	-9.89772e-11	-2.35107
43763926	chr1:43763926:G:A	1.60756e-28	-1.50849	-2.36228	8.31633e-07	-1.50846	-2.33378
43764587	chr1:43764587:G:A	4.25581e-28	-1.08275	-1.81446	1.35823e-06	-1.07604	-2.27566
43764745	chr1:43764745:G:C	5.92696e-27	-9.89772e-11	-0.263396	4.06258e-06	-9.89772e-11	-2.25606
43764991	chr1:43764991:A:G	1.04285e-27	-9.89772e-11	-2.00095	4.04974e-06	-9.89772e-11	-2.25922
43765214	chr1:43765214:G:A	4.28545e-28	-1.05359	-1.83668	1.38555e-06	-1.04665	-2.28513
43765363	chr1:43765363:C:G	9.04135e-28	-9.89772e-11	-2.14368	1.56869e-05	-9.89772e-11	-0.905048
43765380	chr1:43765380:C:T	8.22891e-27	-9.89772e-11	0.0647452	3.82674e-06	-9.89772e-11	-2.31586
43766500	chr1:43766500:A:G	1.50425e-27	-9.89772e-11	-1.63461	7.32443e-06	-9.89772e-11	-1.66666
43766954	chr1:43766954:A:T	5.95179e-27	-9.89772e-11	-0.259215	4.05842e-06	-9.89772e-11	-2.25708
43767124	chr1:43767124:G:GT	8.60533e-28	-9.89772e-11	-2.19311	1.37513e-05	-9.89772e-11	-1.03674
43767255	chr1:43767255:G:A	3.08373e-28	-1.23551	-1.98385	1.09615e-06	-1.23004	-2.33603
43767788	chr1:43767788:C:T	2.51999e-27	-9.89772e-11	-1.11865	4.20555e-06	-9.89772e-11	-2.22147
43767861	chr1:43767861:C:T	3.20957e-28	-1.14592	-2.03344	1.16774e-06	-1.1397	-2.36311
43768116	chr1:43768116:C:T	7.57173e-28	-9.89772e-11	-2.32107	4.31432e-06	-9.89772e-11	-2.19594
43768260	chr1:43768260:G:T	5.7455e-27	-9.89772e-11	-0.294491	4.09579e-06	-9.89772e-11	-2.24792
43768287	chr1:43768287:A:T	1.05777e-27	-9.89772e-11	-1.98675	5.41175e-06	-9.89772e-11	-1.9693
43768292	chr1:43768292:T:A	7.58393e-28	-9.89772e-11	-2.31946	4.32618e-06	-9.89772e-11	-2.19319
43768405	chr1:43768405:C:T	3.11141e-28	-1.31581	-1.89461	1.05142e-06	-1.31119	-2.29654
43768849	chr1:43768849:T:A	2.20113e-28	-1.28098	-2.27554	1.00497e-06	-1.27599	-2.37693
43769463	chr1:43769463:G:A	7.82206e-28	-9.89772e-11	-2.28854	4.90373e-06	-9.89772e-11	-2.06788
43769694	chr1:43769694:T:G	7.5752e-28	-9.89772e-11	-2.32061	4.31791e-06	-9.89772e-11	-2.19511
43770335	chr1:43770335:T:G	1.16196e-27	-9.89772e-11	-1.8928	6.0451e-06	-9.89772e-11	-1.85863
43770435	chr1:43770435:A:G	5.10313e-27	-9.89772e-11	-0.413054	2.31955e-05	-9.89772e-11	-0.513917
43770443	chr1:43770443:A:G	1.87056e-28	-1.3657	-2.35356	1.20721e-06	-1.36169	-2.10787
43770919	chr1:43770919:G:A	3.31794e-28	-1.12183	-2.02431	1.19886e-06	-1.1154	-2.3611
43771418	chr1:43771418:C:T	8.56313e-28	-9.89772e-11	-2.19803	3.6052e-06	-9.89772e-11	-2.3755
43771449	chr1:43771449:C:T	3.46988e-28	-1.1816	-1.91977	1.21814e-06	-1.17568	-2.28487
43771608	chr1:43771608:C:T	9.21817e-28	-9.89772e-11	-2.12432	3.89497e-06	-9.89772e-11	-2.29819
43771794	chr1:43771794:C:T	2.50684e-28	-1.29614	-2.13033	1.3214e-06	-1.29122	-2.08797
43771954	chr1:43771954:G:A	7.26268e-28	-9.89772e-11	-2.36274	5.76527e-06	-9.89772e-11	-1.90603
43772110	chr1:43772110:C:T	1.44591e-27	-1.48358	-0.190587	4.05444e-06	-1.48325	-0.774815
43772332	chr1:43772332:G:A	1.83725e-27	-1.43464	-2.88865e-09	9.24446e-06	-1.43385	-2.88865e-09
43772438	chr1:43772438:C:G	2.8665e-26	1.31277	-2.88865e-09	0.000145157	1.31994	-2.88865e-09
43772547	chr1:43772547:A:G	1.87741e-28	-1.38061	-2.33499	9.27261e-07	-1.37681	-2.35659
43772950	chr1:43772950:T:C	9.05517e-28	-9.89772e-11	-2.14216	6.42724e-06	-9.89772e-11	-1.79733
43773171	chr1:43773171:G:C	5.10313e-27	-9.89772e-11	-0.413054	2.31955e-05	-9.89772e-11	-0.513917
43774079	chr1:43774079:AAGAC:A	2.0181e-28	-1.34151	-2.30183	9.40688e-07	-1.33844	-2.38058
43774123	chr1:43774123:A:C	4.23746e-27	-0.598945	-2.88865e-09	2.12616e-05	-0.600973	-2.88865e-09
43774159	chr1:43774159:A:G	5.14375e-27	-9.89772e-11	-0.405125	2.33967e-05	-9.89772e-11	-0.505282
43774550	chr1:43774550:G:A	2.09924e-28	-1.33428	-2.26964	9.60889e-07	-1.32998	-2.3678
43774862	chr1:43774862:T:A	1.89843e-28	-1.36296	-2.34151	1.11772e-06	-1.35901	-2.18758
43775139	chr1:43775139:A:G	1.03565e-27	-9.89772e-11	-2.00788	4.05243e-06	-9.89772e-11	-2.25856
43775598	chr1:43775598:A:G	7.67976e-28	-9.89772e-11	-2.30691	4.72684e-06	-9.89772e-11	-2.10462
43775846	chr1:43775846:T:A	7.14335e-28	-9.89772e-11	-2.37931	3.59477e-06	-9.89772e-11	-2.3784
43776199	chr1:43776199:C:T	1.83909e-28	-1.40709	-2.32914	8.98898e-07	-1.4037	-2.36077
43776200	chr1:43776200:G:A	1.71412e-27	-1.50401	-2.88865e-09	8.61568e-06	-1.50429	-2.88865e-09
43776431	chr1:43776431:G:T	7.78633e-28	-9.89772e-11	-2.29312	3.67826e-06	-9.89772e-11	-2.35544
43776452	chr1:43776452:T:C	4.70549e-27	-9.89772e-11	-0.494178	4.48161e-06	-9.89772e-11	-2.1579
43776636	chr1:43776636:T:C	8.62907e-28	-9.89772e-11	-2.19036	1.38526e-05	-9.89772e-11	-1.0294
43776796	chr1:43776796:G:A	4.01878e-28	-1.13521	-1.8193	1.28016e-06	-1.12894	-2.28195
43777378	chr1:43777378:T:C	1.93232e-28	-1.34968	-2.33709	1.13386e-06	-1.34557	-2.18668
43777612	chr1:43777612:C:T	1.60974e-28	-1.5108	-2.35862	8.2558e-07	-1.5108	-2.33875
43777872	chr1:43777872:A:G	1.27531e-27	-9.89772e-11	-1.79972	6.25106e-06	-9.89772e-11	-1.82513
43777890	chr1:43777890:A:T	1.73293e-28	-1.4359	-2.35977	9.68802e-07	-1.43302	-2.25655
43777987	chr1:43777987:C:T	1.84377e-28	-1.41812	-2.31556	1.4921e-06	-1.41493	-1.84277
43778195	chr1:43778195:T:C	1.61083e-28	-1.5107	-2.35804	8.23229e-07	-1.5107	-2.3417
43778503	chr1:43778503:T:A	5.10313e-27	-9.89772e-11	-0.413054	2.31955e-05	-9.89772e-11	-0.513917
43778512	chr1:43778512:C:T	1.8797e-28	-1.40218	-2.31219	9.1377e-07	-1.39871	-2.34934
43778574	chr1:43778574:A:G	5.18618e-27	-9.89772e-11	-0.39691	2.36721e-05	-9.89772e-11	-0.49358
43778669	chr1:43778669:G:A	4.5785e-28	-1.26592	-1.5582	1.22278e-06	-1.26084	-2.19591
43778996	chr1:43778996:G:A	1.7645e-28	-1.42827	-2.34936	9.56125e-07	-1.42524	-2.2775
43779345	chr1:43779345:A:G	7.37563e-28	-9.89772e-11	-2.34731	4.10953e-06	-9.89772e-11	-2.24457
43779347	chr1:43779347:A:G	1.70585e-27	-1.50884	-2.88865e-09	8.57819e-06	-1.50865	-2.88865e-09
43779378	chr1:43779378:T:C	1.74934e-28	-1.43325	-2.353	9.57196e-07	-1.43032	-2.27131
43779512	chr1:43779512:T:C	1.0961e-26	-9.89772e-11	0.351435	4.45949e-05	-9.89772e-11	0.139742
43780268	chr1:43780268:C:A	1.749e-28	-1.43634	-2.35011	9.49845e-07	-1.43347	-2.27586
43780996	chr1:43780996:A:G	7.31015e-28	-9.89772e-11	-2.35623	3.58355e-06	-9.89772e-11	-2.38152
43781155	chr1:43781155:T:C	5.09114e-27	-9.89772e-11	-0.415406	2.31535e-05	-9.89772e-11	-0.515731
43781195	chr1:43781195:G:A	5.52351e-27	-9.89772e-11	-0.333894	4.13607e-06	-9.89772e-11	-2.23813
43781280	chr1:43781280:C:T	9.37354e-28	-9.89772e-11	-2.1076	3.93068e-06	-9.89772e-11	-2.28906
43781438	chr1:43781438:C:T	9.17645e-28	-9.89772e-11	-2.12885	3.88538e-06	-9.89772e-11	-2.30066
43781604	chr1:43781604:G:A	5.18972e-27	-9.89772e-11	-0.396228	2.39699e-05	-9.89772e-11	-0.481078
43781738	chr1:43781738:G:C	5.84794e-27	-9.89772e-11	-0.276818	2.64862e-05	-9.89772e-11	-0.381253
43782559	chr1:43782559:A:ACT	1.69024e-28	-1.51066	-2.30996	7.97228e-07	-1.51065	-2.37384
43782640	chr1:43782640:C:A	2.27926e-27	-1.21906	-2.88865e-09	1.14369e-05	-1.22103	-2.88865e-09
43782849	chr1:43782849:T:C	1.59187e-27	-9.89772e-11	-1.578	8.12954e-06	-9.89772e-11	-1.56237
43782961	chr1:43782961:C:T	7.8604e-28	-9.89772e-11	-2.28366	3.67052e-06	-9.89772e-11	-2.35754
43783081	chr1:43783081:G:A	2.75428e-28	-1.16566	-2.16668	1.13453e-06	-1.16094	-2.37072
43783298	chr1:43783298:C:G	8.66228e-28	-9.89772e-11	-2.18652	3.58848e-06	-9.89772e-11	-2.38015
43783407	chr1:43783407:A:G	9.47928e-28	-9.89772e-11	-2.09638	4.14857e-06	-9.89772e-11	-2.23511
43783635	chr1:43783635:C:T	7.12926e-28	-9.89772e-11	-2.38129	3.62163e-06	-9.89772e-11	-2.37095
43783673	chr1:43783673:A:G	3.058e-28	-0.851217	-2.37652	1.61143e-06	-0.84406	-2.3367
43783736	chr1:43783736:G:GC	2.88426e-27	-0.983641	-2.88865e-09	1.45296e-05	-0.981688	-2.88865e-09
43783814	chr1:43783814:A:G	1.69153e-28	-1.44372	-2.37614	1.57691e-06	-1.44401	-1.7584
43783940	chr1:43783940:G:A	5.70704e-27	-0.301208	-2.88865e-09	2.862e-05	-0.30377	-2.88865e-09
43784099	chr1:43784099:T:C	1.87231e-28	-1.36762	-2.3507	1.07491e-06	-1.36395	-2.22169
43784229	chr1:43784229:C:T	3.01667e-27	-9.89772e-11	-0.938756	4.80586e-06	-9.89772e-11	-2.08804
43784245	chr1:43784245:G:A	1.81131e-28	-1.48485	-2.26659	8.34662e-07	-1.48473	-2.35387
43784541	chr1:43784541:C:A	7.409e-28	-9.89772e-11	-2.3428	3.60501e-06	-9.89772e-11	-2.37555
43784630	chr1:43784630:T:G	3.71389e-28	-1.34634	-1.68707	1.31892e-06	-1.34604	-2.03503
43784704	chr1:43784704:T:C	1.78237e-27	-1.46496	-2.88865e-09	8.96686e-06	-1.46434	-2.88865e-09
43784710	chr1:43784710:T:C	2.38939e-28	-1.38659	-2.08787	9.95858e-07	-1.38632	-2.27571
43785214	chr1:43785214:T:A	8.82902e-28	-9.89772e-11	-2.16745	6.03074e-06	-9.89772e-11	-1.86101
43785657	chr1:43785657:G:A	8.61093e-28	-9.89772e-11	-2.19246	5.63659e-06	-9.89772e-11	-1.9286
43785680	chr1:43785680:G:A	1.87674e-28	-1.35667	-2.35929	9.30624e-07	-1.35661	-2.37317
43786579	chr1:43786579:C:T	2.00158e-27	-1.34897	-2.88865e-09	1.00545e-05	-1.34986	-2.88865e-09
43786588	chr1:43786588:C:T	1.82669e-27	-1.4404	-2.88865e-09	9.19263e-06	-1.43948	-2.88865e-09
43786875	chr1:43786875:C:A	1.5935e-28	-1.50772	-2.37184	8.8512e-07	-1.50788	-2.27203
43787237	chr1:43787237:C:T	3.41494e-28	-1.34299	-1.77434	1.60192e-06	-1.33896	-1.84772
43787400	chr1:43787400:T:G	3.00111e-27	-9.89772e-11	-0.943924	4.81431e-06	-9.89772e-11	-2.08628
43787489	chr1:43787489:C:T	7.18904e-28	-9.89772e-11	-2.37293	3.70571e-06	-9.89772e-11	-2.348
43787627	chr1:43787627:G:A	2.64309e-28	-1.36013	-2.01342	9.33432e-07	-1.35631	-2.37045
43788474	chr1:43788474:G:A	2.77186e-28	-1.25884	-2.06714	1.36249e-06	-1.25391	-2.09465
43788609	chr1:43788609:C:G	2.64502e-28	-0.991248	-2.38156	1.33858e-06	-0.984642	-2.38163
43788731	chr1:43788731:G:A	1.72898e-28	-1.41624	-2.38172	1.11054e-06	-1.416	-2.13703
43788843	chr1:43788843:C:T	3.33693e-28	-1.3458	-1.79465	1.56759e-06	-1.3418	-1.86654
43788915	chr1:43788915:G:A	6.23228e-28	-0.144147	-2.3716	3.14874e-06	-0.137364	-2.37351
43789405	chr1:43789405:GTGA:G	7.13784e-28	-9.89772e-11	-2.38008	3.63469e-06	-9.89772e-11	-2.36735
43789604	chr1:43789604:C:T	2.51721e-28	-1.36465	-2.05769	1.63729e-06	-1.36089	-1.80394
43789609	chr1:43789609:G:C	2.43907e-28	-1.48779	-1.96609	9.14313e-07	-1.48812	-2.25934
43790016	chr1:43790016:G:A	7.19607e-28	-9.89772e-11	-2.37196	5.44852e-06	-9.89772e-11	-1.96253
43790258	chr1:43790258:T:G	2.75163e-28	-1.41328	-1.92002	1.01269e-06	-1.41394	-2.23132
43790787	chr1:43790787:C:T	2.74236e-28	-1.2796	-2.05708	1.34715e-06	-1.27488	-2.08501
43790851	chr1:43790851:T:G	2.28094e-28	-1.48444	-2.03647	8.86277e-07	-1.48479	-2.29381
43791011	chr1:43791011:A:C	1.70849e-28	-1.42823	-2.38166	9.38778e-07	-1.42801	-2.29304
43791148	chr1:43791148:C:G	3.38135e-28	-1.36841	-1.75881	1.58228e-06	-1.36469	-1.83432
43791300	chr1:43791300:C:T	3.71045e-27	-9.89772e-11	-0.731754	3.97156e-06	-9.89772e-11	-2.27872
43791416	chr1:43791416:TTTGA:T	2.04711e-28	-1.47544	-2.15363	8.58212e-07	-1.47583	-2.33495
43791425	chr1:43791425:A:T	7.73822e-28	-9.89772e-11	-2.29932	3.68616e-06	-9.89772e-11	-2.35329
43792353	chr1:43792353:A:AGT	2.5513e-28	-1.33533	-2.07357	1.63568e-06	-1.3312	-1.83462
43792704	chr1:43792704:A:G	7.13303e-28	-9.89772e-11	-2.38076	5.06385e-06	-9.89772e-11	-2.03575
43793050	chr1:43793050:A:C	8.22797e-28	-9.89772e-11	-2.23795	3.66172e-06	-9.89772e-11	-2.35994
43793260	chr1:43793260:G:A	3.612e-28	-1.29508	-1.76615	1.68587e-06	-1.29051	-1.84508
43793853	chr1:43793853:C:T	9.63169e-28	-9.89772e-11	-2.08043	1.6191e-05	-9.89772e-11	-0.87342
43793925	chr1:43793925:T:A	7.12561e-28	-9.89772e-11	-2.3818	4.8958e-06	-9.89772e-11	-2.0695
43794441	chr1:43794441:ACT:A	3.50994e-28	-1.28201	-1.80788	1.6474e-06	-1.27727	-1.88141
43794558	chr1:43794558:A:G	1.81455e-28	-1.36981	-2.37985	1.05262e-06	-1.37062	-2.23597
43794641	chr1:43794641:C:G	2.83903e-28	-1.22287	-2.07916	1.3956e-06	-1.21756	-2.10699
43794789	chr1:43794789:T:C	5.35396e-27	-0.365071	-2.88865e-09	2.70029e-05	-0.361933	-2.88865e-09
43795524	chr1:43795524:G:A	2.83399e-28	-1.20642	-2.09739	1.39447e-06	-1.20096	-2.1244
43795537	chr1:43795537:T:C	3.3632e-28	-1.31782	-1.81478	1.57458e-06	-1.31346	-1.89043
43797029	chr1:43797029:A:C	8.66291e-28	-9.89772e-11	-2.18644	3.75198e-06	-9.89772e-11	-2.33559
43797394	chr1:43797394:A:G	7.12595e-28	-9.89772e-11	-2.38175	4.91928e-06	-9.89772e-11	-2.06471
43797945	chr1:43797945:G:A	2.76115e-28	-1.30818	-2.02166	1.41941e-06	-1.30372	-2.00392
43798043	chr1:43798043:G:C	2.81739e-28	-1.31673	-1.99296	1.44733e-06	-1.31236	-1.9758
43798659	chr1:43798659:T:C	7.25743e-28	-9.89772e-11	-2.36347	5.7161e-06	-9.89772e-11	-1.91459
43798764	chr1:43798764:T:C	1.99959e-28	-1.40943	-2.24312	1.08015e-06	-1.40627	-2.17451
43798827	chr1:43798827:G:A	2.37878e-28	-1.22019	-2.25872	1.24105e-06	-1.21485	-2.22706
43799114	chr1:43799114:T:C	2.8721e-27	-0.987866	-2.88865e-09	1.44024e-05	-0.990482	-2.88865e-09
43799423	chr1:43799423:G:A	1.87427e-27	-1.41469	-2.88865e-09	9.41295e-06	-1.41579	-2.88865e-09
43799776	chr1:43799776:C:A	7.65213e-28	-9.89772e-11	-2.31051	3.65659e-06	-9.89772e-11	-2.36135
43799796	chr1:43799796:C:T	2.77549e-28	-1.21293	-2.11174	1.36556e-06	-1.20753	-2.13878
43799984	chr1:43799984:T:C	2.2975e-28	-1.39103	-2.12264	9.71315e-07	-1.39076	-2.29622
43800524	chr1:43800524:G:A	2.60428e-28	-1.34261	-2.04572	1.33661e-06	-1.33854	-2.02919
43800639	chr1:43800639:G:A	2.707e-28	-1.33012	-2.01953	1.39035e-06	-1.3259	-2.00242
43800749	chr1:43800749:A:G	2.75655e-28	-1.19201	-2.1395	1.35856e-06	-1.18643	-2.16503
43800994	chr1:43800994:A:G	7.24507e-28	-9.89772e-11	-2.36517	5.61987e-06	-9.89772e-11	-1.93157
43801119	chr1:43801119:A:G	9.01202e-28	-9.89772e-11	-2.14693	1.3883e-05	-9.89772e-11	-1.02721
43801731	chr1:43801731:A:G	2.12733e-27	-1.28804	-2.88865e-09	1.06771e-05	-1.28978	-2.88865e-09
43801997	chr1:43801997:G:C	3.51876e-28	-1.3307	-1.75668	1.26897e-06	-1.33038	-2.08929
43802140	chr1:43802140:C:T	1.9716e-28	-1.4264	-2.24025	1.06267e-06	-1.42351	-2.17358
43802341	chr1:43802341:T:C	1.97848e-28	-1.42947	-2.23369	1.06949e-06	-1.42666	-2.16404
43802548	chr1:43802548:C:T	3.51126e-28	-1.19078	-1.89874	1.31719e-06	-1.19033	-2.19204
43803028	chr1:43803028:T:C	1.74746e-28	-1.43966	-2.34767	1.07452e-06	-1.43703	-2.14897
43803114	chr1:43803114:C:T	1.75717e-28	-1.43193	-2.34985	1.07967e-06	-1.42914	-2.15208
43804639	chr1:43804639:T:C	1.77034e-28	-1.43801	-2.33631	1.10824e-06	-1.43535	-2.11976
43804702	chr1:43804702:A:G	1.03622e-27	-9.89772e-11	-2.00733	5.6897e-06	-9.89772e-11	-1.91922
43805591	chr1:43805591:A:G	7.24804e-28	-9.89772e-11	-2.36476	5.60892e-06	-9.89772e-11	-1.93352
43805985	chr1:43805985:T:C	2.04786e-28	-1.27117	-2.35753	1.01198e-06	-1.26639	-2.37958
43806024	chr1:43806024:G:A	7.16161e-28	-9.89772e-11	-2.37676	4.73906e-06	-9.89772e-11	-2.10204
43806858	chr1:43806858:G:A	2.94523e-28	-1.2216	-2.04371	1.48791e-06	-1.21647	-2.04403
43807308	chr1:43807308:C:T	8.49422e-28	-9.89772e-11	-2.20611	4.12393e-06	-9.89772e-11	-2.24107
43807423	chr1:43807423:A:AATAAATAC	1.10014e-27	-9.89772e-11	-1.94747	7.95856e-06	-9.89772e-11	-1.58363
43807526	chr1:43807526:G:A	2.40024e-28	-1.20843	-2.2615	1.50722e-06	-1.20319	-2.04442
43808763	chr1:43808763:G:C	2.08258e-28	-1.34943	-2.26245	9.41861e-07	-1.34902	-2.36875
43808888	chr1:43808888:T:C	1.87207e-27	-1.41586	-2.88865e-09	9.40542e-06	-1.41659	-2.88865e-09
43808905	chr1:43808905:A:G	9.3191e-28	-9.89772e-11	-2.11343	4.77755e-05	-9.89772e-11	0.208636
43809028	chr1:43809028:C:T	3.032e-28	-1.13266	-2.10361	1.24146e-06	-1.12648	-2.3151
43809283	chr1:43809283:TC:T	7.134e-28	-9.89772e-11	-2.38062	3.87031e-06	-9.89772e-11	-2.30454
43809705	chr1:43809705:AG:A	2.60616e-28	-1.26586	-2.12176	1.31935e-06	-1.26114	-2.1196
43809770	chr1:43809770:G:A	2.55378e-28	-1.16911	-2.23881	1.32066e-06	-1.16355	-2.21619
43809924	chr1:43809924:T:C	3.03895e-28	-1.26323	-1.97075	1.17895e-06	-1.26272	-2.23053
43810015	chr1:43810015:A:G	2.70544e-28	-1.25664	-2.09359	1.37132e-06	-1.25184	-2.09026
43810176	chr1:43810176:A:C	7.63842e-28	-9.89772e-11	-2.3123	3.65471e-06	-9.89772e-11	-2.36186
43810391	chr1:43810391:C:T	2.60199e-28	-1.25671	-2.1325	1.31653e-06	-1.25192	-2.13096
43810392	chr1:43810392:G:A	7.28134e-28	-9.89772e-11	-2.36018	5.51664e-06	-9.89772e-11	-1.95011
43810401	chr1:43810401:G:A	1.985e-27	-1.35729	-2.88865e-09	9.99316e-06	-1.35598	-2.88865e-09
43810921	chr1:43810921:CT:C	7.12935e-28	-9.89772e-11	-2.38127	5.01856e-06	-9.89772e-11	-2.04473
43811083	chr1:43811083:T:A	2.47463e-27	-1.13682	-2.88865e-09	1.24606e-05	-1.13531	-2.88865e-09
43811143	chr1:43811143:TTGCCATTTCCAAACTTAGAG:T	1.09056e-27	-9.89772e-11	-1.95622	6.01697e-06	-9.89772e-11	-1.86329
43811427	chr1:43811427:T:C	1.89328e-28	-1.36273	-2.34445	1.15927e-06	-1.35907	-2.15102
43811497	chr1:43811497:TG:T	2.66363e-28	-1.26456	-2.10124	1.01679e-06	-1.25984	-2.38139
43811876	chr1:43811876:C:T	2.55614e-28	-1.06157	-2.34543	1.26005e-06	-1.05545	-2.37128
43812074	chr1:43812074:C:T	2.02465e-28	-1.37186	-2.26824	1.07802e-06	-1.3683	-2.21445
43812169	chr1:43812169:T:C	7.45988e-28	-9.89772e-11	-2.33595	3.68527e-06	-9.89772e-11	-2.35353
43812276	chr1:43812276:G:C	4.04094e-28	-1.01502	-1.93399	2.01231e-06	-1.00857	-1.95002
43812586	chr1:43812586:G:A	7.12615e-28	-9.89772e-11	-2.38172	4.9371e-06	-9.89772e-11	-2.0611
43813050	chr1:43813050:G:A	2.97149e-28	-1.1212	-2.13522	1.23715e-06	-1.11489	-2.33018
43813551	chr1:43813551:G:C	2.6887e-28	-1.25151	-2.10492	1.35954e-06	-1.24666	-2.10406
43813917	chr1:43813917:A:G	7.15697e-28	-9.89772e-11	-2.37741	6.02899e-06	-9.89772e-11	-1.8613
43813986	chr1:43813986:T:C	9.19569e-28	-9.89772e-11	-2.12676	1.45885e-05	-9.89772e-11	-0.977647
43814039	chr1:43814039:T:C	1.82749e-28	-1.37774	-2.3648	1.07837e-06	-1.37427	-2.20816
43814709	chr1:43814709:A:T	2.45417e-28	-1.4001	-2.04761	1.00823e-06	-1.39977	-2.24992
43815310	chr1:43815310:T:C	7.12683e-28	-9.89772e-11	-2.38163	3.90861e-06	-9.89772e-11	-2.2947
43815980	chr1:43815980:G:T	9.63153e-28	-9.89772e-11	-2.08045	5.23937e-06	-9.89772e-11	-2.00168
43816030	chr1:43816030:A:G	7.64154e-28	-9.89772e-11	-2.31189	3.7595e-06	-9.89772e-11	-2.33359
43816506	chr1:43816506:G:A	8.30289e-28	-9.89772e-11	-2.22889	4.03616e-06	-9.89772e-11	-2.26258
43816532	chr1:43816532:G:A	2.2516e-28	-1.26572	-2.26813	1.41153e-06	-1.261	-2.05221
43816683	chr1:43816683:T:C	1.87258e-28	-1.37153	-2.34665	1.14444e-06	-1.36797	-2.15499
43816944	chr1:43816944:C:T	7.96941e-28	-9.89772e-11	-2.26988	3.89772e-06	-9.89772e-11	-2.29748
43817080	chr1:43817080:A:T	1.43199e-27	-9.89772e-11	-1.68384	3.89148e-06	-9.89772e-11	-2.29909
43818237	chr1:43818237:G:A	1.86273e-28	-1.42732	-2.29613	9.64852e-07	-1.42703	-2.26663
43818676	chr1:43818676:G:A	3.03222e-28	-1.20075	-2.03545	1.2049e-06	-1.19512	-2.27635
43819106	chr1:43819106:C:T	3.21489e-28	-1.40621	-1.77149	1.17396e-06	-1.40589	-2.09161
43819187	chr1:43819187:C:T	2.99933e-28	-1.19834	-2.04877	1.19798e-06	-1.19269	-2.28455
43819372	chr1:43819372:C:T	1.27885e-27	-9.89772e-11	-1.79695	5.81037e-06	-9.89772e-11	-1.89823
43820989	chr1:43820989:C:T	7.39363e-28	-9.89772e-11	-2.34487	5.19495e-06	-9.89772e-11	-2.01019
43821260	chr1:43821260:G:C	2.73682e-28	-1.06717	-2.27152	1.59785e-06	-1.06049	-2.12873
43821403	chr1:43821403:G:A	1.15063e-27	-9.89772e-11	-1.9026	5.3539e-06	-9.89772e-11	-1.98005
43821444	chr1:43821444:T:G	2.56369e-28	-1.5055	-1.89855	1.42788e-06	-1.50564	-1.79604
43821476	chr1:43821476:C:T	4.83137e-28	-1.48814	-1.28222	1.54934e-06	-1.48868	-1.73137
43821514	chr1:43821514:C:T	3.9595e-28	-1.47637	-1.49301	1.41826e-06	-1.47618	-1.83226
43821694	chr1:43821694:G:A	9.1805e-28	-9.89772e-11	-2.12841	4.07556e-06	-9.89772e-11	-2.25287
43821742	chr1:43821742:G:T	4.09774e-28	-1.49036	-1.4447	1.4448e-06	-1.49021	-1.79969
43822519	chr1:43822519:C:T	1.52989e-27	-9.89772e-11	-1.61771	0.000178761	-9.89772e-11	1.52817
43823408	chr1:43823408:G:A	2.57079e-28	-1.10978	-2.2915	1.55659e-06	-1.10376	-2.11162
43823725	chr1:43823725:A:G	2.53809e-28	-1.05346	-2.36062	1.26129e-06	-1.04727	-2.37847
43824064	chr1:43824064:C:A	1.47123e-26	-9.89772e-11	0.645776	5.89179e-05	-9.89772e-11	0.418268
43824326	chr1:43824326:A:T	6.53977e-28	-1.22694	-1.24065	1.57018e-06	-1.22187	-1.98482
43824858	chr1:43824858:A:G	2.41198e-28	-1.11762	-2.34742	1.33951e-06	-1.11193	-2.25365
43825473	chr1:43825473:T:A	9.31744e-28	-9.89772e-11	-2.11361	3.96882e-06	-9.89772e-11	-2.27941
43825519	chr1:43825519:G:A	3.94662e-28	-1.39692	-1.57572	1.37045e-06	-1.39658	-1.94615
43826726	chr1:43826726:A:G	7.40425e-28	-9.89772e-11	-2.34344	5.66484e-06	-9.89772e-11	-1.9236
43827018	chr1:43827018:T:C	1.58569e-28	-1.50347	-2.381	8.87832e-07	-1.50365	-2.2732
43827317	chr1:43827317:C:T	2.64291e-28	-1.023	-2.35062	1.30645e-06	-1.01662	-2.37395
43828509	chr1:43828509:T:G	8.8813e-28	-9.89772e-11	-2.16154	3.79977e-06	-9.89772e-11	-2.32294
43828556	chr1:43828556:A:G	2.47869e-28	-1.07682	-2.36095	1.43785e-06	-1.07083	-2.2239
43828739	chr1:43828739:C:A	2.6172e-28	-1.00939	-2.374	1.3141e-06	-1.00293	-2.3818
43828956	chr1:43828956:A:G	9.10654e-28	-9.89772e-11	-2.1365	4.91423e-06	-9.89772e-11	-2.06574
43829248	chr1:43829248:T:A	2.51807e-28	-1.13222	-2.28978	1.52393e-06	-1.12637	-2.11022
43831465	chr1:43831465:A:G	7.97953e-28	-9.89772e-11	-2.26861	3.62768e-06	-9.89772e-11	-2.36928
43831711	chr1:43831711:G:T	7.82991e-28	-9.89772e-11	-2.28754	3.83162e-06	-9.89772e-11	-2.31459
43831880	chr1:43831880:C:T	9.88825e-28	-9.89772e-11	-2.05415	6.90981e-06	-9.89772e-11	-1.72493
43831901	chr1:43831901:A:C	2.19585e-28	-1.42464	-2.13428	1.22167e-06	-1.42417	-2.03349
43832001	chr1:43832001:T:C	2.23704e-28	-1.19004	-2.3503	1.1022e-06	-1.18913	-2.37144
43832165	chr1:43832165:G:A	7.38745e-28	-9.89772e-11	-2.34571	3.84137e-06	-9.89772e-11	-2.31205
43832425	chr1:43832425:C:T	7.33779e-28	-9.89772e-11	-2.35246	3.83317e-06	-9.89772e-11	-2.31419
43832878	chr1:43832878:C:T	2.17567e-28	-1.22859	-2.33956	1.0667e-06	-1.22774	-2.36557
43832931	chr1:43832931:T:C	7.53999e-28	-9.89772e-11	-2.32527	3.71563e-06	-9.89772e-11	-2.34533
43833232	chr1:43833232:T:G	7.97106e-28	-9.89772e-11	-2.26968	3.6264e-06	-9.89772e-11	-2.36964
43833544	chr1:43833544:G:A	2.38921e-28	-1.1208	-2.35373	1.17845e-06	-1.11982	-2.37385
43833902	chr1:43833902:C:T	2.35137e-28	-1.13552	-2.35497	1.16047e-06	-1.13456	-2.3745
43833920	chr1:43833920:C:T	2.49504e-28	-1.05241	-2.37878	1.25205e-06	-1.05137	-2.38172
43834023	chr1:43834023:C:T	3.51047e-28	-1.4216	-1.66814	1.24803e-06	-1.42127	-2.01505
43834787	chr1:43834787:C:T	3.72624e-27	-9.89772e-11	-0.727509	3.83783e-06	-9.89772e-11	-2.31297
43834854	chr1:43834854:A:C	2.36479e-28	-1.50853	-1.97628	8.69988e-07	-1.50864	-2.28852
43835511	chr1:43835511:C:G	7.23694e-28	-9.89772e-11	-2.36629	4.10348e-06	-9.89772e-11	-2.24604
43836115	chr1:43836115:A:G	1.05097e-27	-9.89772e-11	-1.99319	4.18079e-06	-9.89772e-11	-2.22738
43836148	chr1:43836148:C:T	2.36106e-28	-1.50963	-1.97675	8.68142e-07	-1.5097	-2.28957
43836369	chr1:43836369:G:A	7.49869e-28	-9.89772e-11	-2.33077	3.92381e-06	-9.89772e-11	-2.29081
43836640	chr1:43836640:T:C	2.17481e-28	-1.19361	-2.37494	1.08698e-06	-1.19272	-2.38175
43836656	chr1:43836656:G:A	1.83905e-27	-1.43366	-2.88865e-09	9.24537e-06	-1.43375	-2.88865e-09
43836876	chr1:43836876:A:G	7.98027e-28	-9.89772e-11	-2.26852	3.62781e-06	-9.89772e-11	-2.36925
43836975	chr1:43836975:CT:C	2.23267e-28	-1.43604	-2.10626	9.43933e-07	-1.43573	-2.27985
43837423	chr1:43837423:A:G	2.69645e-27	-1.05097	-2.88865e-09	1.35285e-05	-1.05308	-2.88865e-09
43837594	chr1:43837594:A:G	2.06251e-28	-1.44652	-2.17505	1.15255e-06	-1.44611	-2.0698
43837949	chr1:43837949:G:A	5.16256e-27	-0.401475	-2.88865e-09	2.59128e-05	-0.403138	-2.88865e-09
43839042	chr1:43839042:A:G	7.14309e-28	-9.89772e-11	-2.37935	4.03202e-06	-9.89772e-11	-2.26361
43840008	chr1:43840008:G:C	3.97664e-27	-9.89772e-11	-0.662471	3.79518e-06	-9.89772e-11	-2.32414
43840121	chr1:43840121:G:A	2.67967e-27	-1.05722	-2.88865e-09	1.34604e-05	-1.05812	-2.88865e-09
43840390	chr1:43840390:C:G	7.20066e-28	-9.89772e-11	-2.37132	5.48537e-06	-9.89772e-11	-1.95579
43840448	chr1:43840448:A:G	2.10797e-28	-1.40614	-2.19363	1.17591e-06	-1.40562	-2.09021
43840724	chr1:43840724:G:A	1.70618e-27	-1.50865	-2.88865e-09	8.57879e-06	-1.50858	-2.88865e-09
43840750	chr1:43840750:C:T	2.23999e-28	-1.41868	-2.12034	1.27255e-06	-1.41819	-1.99866
43840887	chr1:43840887:T:C	3.38229e-28	-1.40862	-1.71832	1.22064e-06	-1.40827	-2.05024
43843195	chr1:43843195:A:G	2.55393e-28	-1.47867	-1.92919	8.24758e-07	-1.47839	-2.37215
43843215	chr1:43843215:T:A	2.39148e-28	-1.50605	-1.96753	8.41679e-07	-1.50621	-2.32403
43843731	chr1:43843731:T:C	5.21136e-27	-9.89772e-11	-0.392066	3.58416e-06	-9.89772e-11	-2.38135
43845072	chr1:43845072:C:T	2.23446e-28	-1.4228	-2.1187	1.26789e-06	-1.42232	-1.9982
43845179	chr1:43845179:C:T	7.55013e-28	-9.89772e-11	-2.32393	3.64058e-06	-9.89772e-11	-2.36573
43845203	chr1:43845203:G:A	2.22215e-28	-1.41199	-2.13502	1.25668e-06	-1.41149	-2.01792
43845480	chr1:43845480:T:C	7.63436e-28	-9.89772e-11	-2.31283	3.8987e-06	-9.89772e-11	-2.29723
43846437	chr1:43846437:A:G	1.67043e-28	-1.45582	-2.37659	1.13586e-06	-1.45555	-2.07494
43846895	chr1:43846895:A:G	2.38552e-28	-1.1747	-2.30138	1.16442e-06	-1.17377	-2.33188
43846966	chr1:43846966:T:G	7.1502e-28	-9.89772e-11	-2.37835	3.91146e-06	-9.89772e-11	-2.29397
43847170	chr1:43847170:T:C	4.34643e-28	-1.47379	-1.40235	1.55518e-06	-1.47346	-1.74283
43847235	chr1:43847235:G:A	7.40035e-28	-9.89772e-11	-2.34397	6.37916e-06	-9.89772e-11	-1.80484
43847273	chr1:43847273:A:G	1.22954e-26	-9.89772e-11	0.466319	5.00437e-05	-9.89772e-11	0.25502
43847627	chr1:43847627:G:C	2.3858e-28	-1.18606	-2.2899	1.16165e-06	-1.18514	-2.32289
43847731	chr1:43847731:C:T	7.48299e-28	-9.89772e-11	-2.33286	3.58277e-06	-9.89772e-11	-2.38174
43848047	chr1:43848047:A:G	7.26238e-28	-9.89772e-11	-2.36279	4.02268e-06	-9.89772e-11	-2.26593
43848159	chr1:43848159:A:C	1.73202e-26	-9.89772e-11	0.808968	6.707e-05	-9.89772e-11	0.54786
43848369	chr1:43848369:G:A	1.79275e-28	-1.38545	-2.3763	9.04872e-07	-1.38618	-2.37166
43848391	chr1:43848391:C:T	8.60428e-28	-9.89772e-11	-2.19323	5.47791e-06	-9.89772e-11	-1.95715
43848848	chr1:43848848:C:G	7.93739e-28	-9.89772e-11	-2.27391	4.08815e-06	-9.89772e-11	-2.24978
43848881	chr1:43848881:A:G	4.38392e-28	-1.50744	-1.3601	1.02814e-06	-1.50753	-2.12259
43849235	chr1:43849235:G:A	7.81722e-28	-9.89772e-11	-2.28916	4.02336e-06	-9.89772e-11	-2.26576
43849441	chr1:43849441:G:C	4.04271e-28	-1.51011	-1.43847	9.84738e-07	-1.51007	-2.16319
43849507	chr1:43849507:G:A	7.22748e-28	0.0140399	-2.38164	3.80223e-06	0.0208624	-2.34315
43850715	chr1:43850715:C:G	1.69821e-28	-1.47069	-2.34523	1.05994e-06	-1.47034	-2.12932
43850906	chr1:43850906:T:C	1.87251e-28	-1.44169	-2.27652	1.09449e-06	-1.44281	-2.12478
43850989	chr1:43850989:G:T	7.30173e-28	-9.89772e-11	-2.35738	4.07296e-06	-9.89772e-11	-2.25351
43851689	chr1:43851689:C:G	9.50039e-28	-9.89772e-11	-2.09416	3.71052e-06	-9.89772e-11	-2.34671
43851813	chr1:43851813:A:C	1.61412e-28	-1.48492	-2.38178	9.01722e-07	-1.48464	-2.27668
43851873	chr1:43851873:C:T	4.77685e-28	-1.50946	-1.27225	1.07345e-06	-1.50952	-2.07748
43852166	chr1:43852166:C:G	1.87254e-28	-1.50408	-2.21411	1.34256e-06	-1.50394	-1.85936
43852639	chr1:43852639:G:T	7.66232e-28	-9.89772e-11	-2.30918	3.58807e-06	-9.89772e-11	-2.38026
43852811	chr1:43852811:C:T	4.64292e-28	-1.5079	-1.30225	1.05828e-06	-1.50798	-2.09325
43853335	chr1:43853335:A:G	4.10208e-28	-1.4988	-1.4352	1.20018e-06	-1.49888	-1.97652
43853420	chr1:43853420:T:C	1.03806e-27	-9.89772e-11	-2.00556	5.96112e-06	-9.89772e-11	-1.87262
43853585	chr1:43853585:C:T	7.66573e-28	-9.89772e-11	-2.30873	3.58824e-06	-9.89772e-11	-2.38021
43853701	chr1:43853701:G:A	4.14292e-28	-1.50065	-1.42344	1.20712e-06	-1.50073	-1.96891
43854117	chr1:43854117:A:C	2.59167e-27	-1.09061	-2.88865e-09	1.3009e-05	-1.09223	-2.88865e-09
43854442	chr1:43854442:A:G	7.14162e-28	-9.89772e-11	-2.37955	3.58253e-06	-9.89772e-11	-2.38181
43854577	chr1:43854577:G:C	3.71733e-28	-1.51044	-1.52205	1.36322e-06	-1.51041	-1.83762
43854740	chr1:43854740:A:G	1.57622e-28	-1.50871	-2.38175	8.72944e-07	-1.50863	-2.28513
43854804	chr1:43854804:C:A	3.12486e-28	-1.38309	-1.82302	1.16058e-06	-1.38269	-2.12627
43855318	chr1:43855318:C:G	7.34539e-28	-9.89772e-11	-2.35142	4.1284e-06	-9.89772e-11	-2.23999
43855482	chr1:43855482:C:T	7.49998e-28	-9.89772e-11	-2.33059	3.69772e-06	-9.89772e-11	-2.35016
43855546	chr1:43855546:G:T	4.60314e-28	-1.50817	-1.31059	1.05447e-06	-1.50824	-2.0966
43855589	chr1:43855589:G:A	4.10499e-27	-0.630704	-2.88865e-09	2.06884e-05	-0.628304	-2.88865e-09
43855652	chr1:43855652:A:G	1.06703e-27	-9.89772e-11	-1.97802	6.15109e-06	-9.89772e-11	-1.84125
43856040	chr1:43856040:G:A	7.14712e-28	-9.89772e-11	-2.37878	3.93337e-06	-9.89772e-11	-2.28838
43856498	chr1:43856498:T:C	7.54211e-28	-9.89772e-11	-2.32499	3.7135e-06	-9.89772e-11	-2.3459
43856528	chr1:43856528:G:C	2.46522e-28	-1.43823	-2.00498	1.06473e-06	-1.43758	-2.15758
43856548	chr1:43856548:A:G	4.22723e-28	-1.51081	-1.39313	1.00673e-06	-1.51082	-2.14035
43856731	chr1:43856731:C:T	2.22556e-27	-9.89772e-11	-1.2429	9.32308e-06	-9.89772e-11	-1.42538
43856815	chr1:43856815:T:C	1.59321e-28	-1.50124	-2.37851	8.65177e-07	-1.50145	-2.30125
43857369	chr1:43857369:A:C	8.33039e-28	-9.89772e-11	-2.22558	4.30588e-06	-9.89772e-11	-2.1979
43857803	chr1:43857803:G:A	3.20581e-28	-1.51002	-1.67051	7.94512e-07	-1.51008	-2.37783
43858064	chr1:43858064:T:C	2.09756e-28	-1.39609	-2.20863	9.27217e-07	-1.39571	-2.33774
43858388	chr1:43858388:G:A	2.16172e-28	-1.39633	-2.17826	9.35984e-07	-1.39595	-2.32809
43859224	chr1:43859224:A:G	2.00637e-27	-9.89772e-11	-1.34658	1.03968e-05	-9.89772e-11	-1.31638
43859737	chr1:43859737:G:A	1.58292e-28	-1.50509	-2.38113	1.07047e-06	-1.505	-2.08478
43859876	chr1:43859876:C:T	3.32442e-28	-1.50754	-1.63665	7.94815e-07	-1.50766	-2.37986
43860323	chr1:43860323:A:G	4.35357e-28	-1.50534	-1.36915	1.02429e-06	-1.50545	-2.12843
43860995	chr1:43860995:C:T	7.27495e-28	-9.89772e-11	-2.36106	4.04394e-06	-9.89772e-11	-2.26066
43861409	chr1:43861409:T:A	9.20662e-28	-9.89772e-11	-2.12557	3.94221e-06	-9.89772e-11	-2.28614
43861434	chr1:43861434:GCTGTCAGGACTTGTATAGA:G	1.60935e-28	-1.49174	-2.37792	9.02911e-07	-1.49174	-2.26826
43861680	chr1:43861680:G:T	2.79572e-28	-1.4996	-1.8178	8.14693e-07	-1.49982	-2.363
43861773	chr1:43861773:A:T	2.34166e-28	-1.50779	-1.98685	8.29979e-07	-1.50767	-2.33656
43861797	chr1:43861797:G:A	1.06789e-27	-9.89772e-11	-1.97723	6.15638e-06	-9.89772e-11	-1.84039
43863987	chr1:43863987:CT:C	1.78503e-28	-1.39399	-2.37207	1.17827e-06	-1.39359	-2.10024
43864131	chr1:43864131:C:T	2.49417e-28	-1.38153	-2.05001	1.02813e-06	-1.38112	-2.24901
43864782	chr1:43864782:G:A	8.75029e-28	-9.89772e-11	-2.17641	4.00959e-06	-9.89772e-11	-2.26919
43865221	chr1:43865221:T:C	6.11666e-28	-0.903381	-1.6311	3.97017e-06	-0.903106	-1.37596
43865911	chr1:43865911:C:T	1.04152e-27	-9.89772e-11	-2.00222	5.49264e-06	-9.89772e-11	-1.95447
43866412	chr1:43866412:G:A	2.11816e-28	-1.36433	-2.23061	1.00583e-06	-1.3639	-2.28817
```
