## Supplementary material for "Characterization of shared and ancestry-specific signals driving complex traits using multi-ancestry fine-mapping": s1.afreq

```
#CHROM	ID	REF	ALT	ALT_FREQS	OBS_CT
1	rs78339077	T	A	0.0298211	1006
1	rs1782372	A	C	0.00894632	1006
1	rs61775753	C	G	0.0347913	1006
1	rs588338	G	T	0.0487078	1006
1	rs61775754	A	C	0.0347913	1006
1	rs490876	T	C	0.0914513	1006
1	rs16830378	C	A	0.00795229	1006
1	rs78682696	G	A	0.0427435	1006
1	rs72962599	C	G	0.00795229	1006
1	rs113910641	G	A	0.00795229	1006
1	rs605510	C	T	0.2833	1006
1	rs558404	T	C	0.0516899	1006
1	rs559244	T	A	0.083499	1006
1	rs585250	G	A	0.0914513	1006
1	rs72964405	C	T	0.00795229	1006
1	rs75962737	C	T	0.0427435	1006
1	rs10493091	G	A	0.0347913	1006
1	rs77412038	C	T	0.0347913	1006
1	rs61741066	T	C	0.00795229	1006
1	rs1691283	C	T	0.083499	1006
1	rs1691284	C	T	0.083499	1006
1	rs77313892	C	T	0.0347913	1006
1	rs1691285	C	A	0.0914513	1006
1	rs601168	G	A	0.10338	1006
1	rs601504	G	C	0.10338	1006
1	rs58253404	C	T	0.00795229	1006
1	rs590372	T	C	0.416501	1006
1	rs614879	G	A	0.0516899	1006
1	rs61776907	A	C	0.0397614	1006
1	rs61776908	T	C	0.0347913	1006
1	rs116372127	C	T	0.0298211	1006
1	rs629284	C	T	0.083499	1006
1	rs74501224	C	T	0.0407555	1006
1	rs72964417	C	T	0.00795229	1006
1	rs545220	G	A	0.083499	1006
1	rs4423052	G	A	0.0347913	1006
1	rs72964418	C	T	0.00795229	1006
1	rs72964422	G	A	0.00795229	1006
1	rs1012120	G	T	0.0427435	1006
1	rs72964423	G	A	0.00795229	1006
1	rs72964426	G	A	0.00795229	1006
1	rs55725655	G	T	0.0347913	1006
1	rs528664	C	A	0.33499	1006
1	rs587361	C	T	0.33499	1006
1	rs79721381	C	T	0.0298211	1006
1	rs532406	T	C	0.318091	1006
1	rs61776909	T	C	0.0347913	1006
1	rs597778	G	A	0.33499	1006
1	rs559834	T	C	0.2833	1006
1	rs1198832	A	C	0.342942	1006
1	rs1198833	T	C	0.385686	1006
1	rs78553574	C	T	0.0159046	1006
1	rs1198834	G	A	0.342942	1006
1	rs138172371	G	A	0.00994036	1006
1	rs612978	T	G	0.2833	1006
1	rs7536884	G	C	0.0168986	1006
1	rs626842	T	G	0.417495	1006
1	rs627263	G	A	0.2833	1006
1	rs641350	G	T	0.368787	1006
1	rs72964443	T	C	0.0168986	1006
1	rs74070131	C	T	0.0427435	1006
1	rs74070133	A	C	0.0427435	1006
1	rs61776910	G	A	0.0347913	1006
1	rs60128092	T	G	0.0427435	1006
1	rs653907	G	A	0.368787	1006
1	rs694557	T	C	0.32008	1006
1	rs59370853	A	G	0.0427435	1006
1	rs111671123	G	A	0.0168986	1006
1	rs12030306	T	C	0.0427435	1006
1	rs72678383	A	C	0.0109344	1006
1	rs519666	G	T	0.321074	1006
1	rs60192064	A	G	0.0457256	1006
1	rs61776912	T	C	0.0347913	1006
1	rs78954490	C	T	0.0298211	1006
1	rs11210793	T	C	0.0457256	1006
1	rs72964451	G	A	0.0168986	1006
1	rs10789432	G	A	0.0457256	1006
1	rs10890239	T	C	0.0457256	1006
1	rs76810529	C	T	0.0228628	1006
1	rs584672	G	A	0.0477137	1006
1	rs113521545	G	A	0.0109344	1006
1	rs475093	G	C	0.0477137	1006
1	rs16830421	C	T	0.0347913	1006
1	rs41269531	T	A	0.0129225	1006
1	rs610200	C	T	0.0934394	1006
1	rs612867	A	G	0.38171	1006
1	rs1152770	C	T	0.2833	1006
1	rs614240	G	T	0.0934394	1006
1	rs7548782	A	G	0.0168986	1006
1	rs12074551	G	A	0.2833	1006
1	rs2453416	A	G	0.0984095	1006
1	rs12033506	G	T	0.0984095	1006
1	rs113581126	C	T	0.0168986	1006
1	rs372121213	A	G	0.0328032	1006
1	rs79445166	C	T	0.0457256	1006
1	rs7521533	G	A	0.0934394	1006
1	rs1611910	A	G	0.0934394	1006
1	rs1612595	G	C	0.0984095	1006
1	rs12033103	T	C	0.0457256	1006
1	rs589819	G	T	0.084493	1006
1	rs58936173	A	G	0.00795229	1006
1	rs688214	C	A	0.752485	1006
1	rs603786	T	C	0.327038	1006
1	rs605161	C	G	0.380716	1006
1	rs606390	A	G	0.418489	1006
1	rs674684	A	G	0.418489	1006
1	rs12037607	G	A	0.0457256	1006
1	rs56770874	G	A	0.00795229	1006
1	rs672429	G	A	0.388668	1006
1	rs57441605	C	G	0.00795229	1006
1	rs60587818	C	T	0.00795229	1006
1	rs57933402	A	G	0.00795229	1006
1	rs1198614	G	C	0.2833	1006
1	rs61776913	G	A	0.0367793	1006
1	rs72968415	T	C	0.0328032	1006
1	rs12130939	G	T	0.00795229	1006
1	rs74070171	C	G	0.0367793	1006
1	rs1198838	C	A	0.28827	1006
1	rs1198837	C	T	0.287276	1006
1	rs11210796	A	G	0.0536779	1006
1	rs1691309	G	C	0.0109344	1006
1	rs1198836	C	A	0.28827	1006
1	rs72968420	A	G	0.0328032	1006
1	rs1198835	T	C	0.28827	1006
1	rs61776914	G	A	0.0367793	1006
1	rs41303435	T	C	0.0347913	1006
1	rs13375593	G	A	0.0367793	1006
1	rs1804822	G	A	0.0367793	1006
1	rs11559311	A	C	0.0367793	1006
1	rs12135134	G	A	0.00795229	1006
1	rs61776916	C	A	0.0367793	1006
1	rs639476	T	C	0.432406	1006
1	rs1749435	G	A	0.28827	1006
1	rs615992	C	T	0.390656	1006
1	rs1749436	C	G	0.432406	1006
1	rs1749437	A	C	0.432406	1006
1	rs7163	C	T	0.28827	1006
1	rs1749438	T	G	0.28827	1006
1	rs1782374	T	C	0.28827	1006
1	rs1691302	A	G	0.28827	1006
1	rs1010627	A	C	0.28827	1006
1	rs1010628	A	G	0.28827	1006
1	rs1010629	C	T	0.28827	1006
1	rs55684025	A	G	0.0129225	1006
1	rs11210797	C	T	0.28827	1006
1	rs1782381	C	T	0.28827	1006
1	rs78988669	T	C	0.0347913	1006
1	rs1691287	A	G	0.28827	1006
1	rs147648867	A	C	0.0129225	1006
1	rs674341	G	A	0.0109344	1006
1	rs61776944	G	A	0.0208748	1006
1	rs1615025	A	G	0.28827	1006
1	rs1782382	A	G	0.28827	1006
1	rs1749439	G	A	0.28827	1006
1	rs1049276	C	G	0.28827	1006
1	rs1010621	T	C	0.28827	1006
1	rs1010620	C	T	0.28827	1006
1	rs1691289	A	G	0.289264	1006
1	rs11559314	A	G	0.0308151	1006
1	rs9519	T	C	0.290258	1006
1	rs1782383	A	G	0.290258	1006
1	rs1782386	G	C	0.290258	1006
1	rs6695238	G	T	0.0367793	1006
1	rs1782387	T	A	0.290258	1006
1	rs1782388	C	T	0.0198807	1006
1	rs1494904	A	G	0.290258	1006
1	rs28412828	A	G	0.290258	1006
1	rs74883042	A	C	0.0298211	1006
1	rs56301202	C	A	0.0367793	1006
1	rs11210798	G	A	0.290258	1006
1	rs11210799	A	G	0.290258	1006
1	rs61776946	G	T	0.0367793	1006
1	rs11210800	T	C	0.290258	1006
1	rs11210801	A	G	0.290258	1006
1	rs2477562	C	A	0.434394	1006
1	rs11210802	C	A	0.290258	1006
1	rs11210803	A	C	0.290258	1006
1	rs2453410	C	T	0.0109344	1006
1	rs6694040	A	T	0.0367793	1006
1	rs72968430	A	T	0.00795229	1006
1	rs12091169	G	C	0.290258	1006
1	rs12087752	T	C	0.290258	1006
1	rs150633793	G	C	0.0109344	1006
1	rs11210804	A	G	0.335984	1006
1	rs56384627	C	G	0.0198807	1006
1	rs10890240	C	T	0.335984	1006
1	rs79479175	C	A	0.0298211	1006
1	rs78961175	T	A	0.0347913	1006
1	rs12024776	C	T	0.0457256	1006
1	rs672538	G	T	0.434394	1006
1	rs12402475	C	A	0.0467197	1006
1	rs17390635	C	G	0.326044	1006
1	rs12402495	C	T	0.0477137	1006
1	rs12408775	A	G	0.0994036	1006
1	rs2643013	C	T	0.434394	1006
1	rs72678390	A	G	0.0168986	1006
1	rs606655	G	C	0.0666004	1006
1	rs144631840	G	A	0.0188867	1006
1	rs112381433	T	A	0.0328032	1006
1	rs2025590	G	A	0.290258	1006
1	rs2094031	G	A	0.0477137	1006
1	rs586904	C	T	0.0666004	1006
1	rs6667968	G	A	0.0357853	1006
1	rs621559	G	A	0.0666004	1006
1	rs190757250	C	T	0.0119284	1006
1	rs2025591	C	A	0.269384	1006
1	rs12023500	C	T	0.0666004	1006
1	rs12041945	T	A	0.0666004	1006
1	rs12041979	T	C	0.0666004	1006
1	rs2047196	C	T	0.0208748	1006
1	rs2643015	T	C	0.413519	1006
1	rs61776948	C	G	0.0357853	1006
1	rs672895	T	C	0.0666004	1006
1	rs616045	A	G	0.0666004	1006
1	rs138300205	C	T	0.0159046	1006
1	rs72968443	A	C	0.0337972	1006
1	rs2764423	G	C	0.0666004	1006
1	rs2764422	C	A	0.0666004	1006
1	rs627372	G	A	0.0666004	1006
1	rs75528102	T	C	0.0457256	1006
1	rs663336	T	C	0.0666004	1006
1	rs663824	A	G	0.413519	1006
1	rs61776949	A	G	0.0198807	1006
1	rs598336	T	C	0.387674	1006
1	rs149570707	G	A	0.0109344	1006
1	rs12239311	C	T	0.0666004	1006
1	rs141763884	G	A	0.0347913	1006
1	rs61542120	C	T	0.0666004	1006
1	rs58690449	G	C	0.0666004	1006
1	rs10890241	G	C	0.0666004	1006
1	rs3929392	T	G	0.0666004	1006
1	rs1976286	G	A	0.0666004	1006
1	rs1976285	C	T	0.0666004	1006
1	rs11210805	G	C	0.0457256	1006
1	rs11210806	G	A	0.0675944	1006
1	rs6429611	T	C	0.0666004	1006
1	rs61776950	T	C	0.0357853	1006
1	rs12144765	A	G	0.00795229	1006
1	rs11811512	A	G	0.0357853	1006
1	rs6429614	C	T	0.0666004	1006
1	rs111347334	C	T	0.0318091	1006
1	rs9804095	G	A	0.0666004	1006
1	rs9803810	C	T	0.0666004	1006
1	rs7529336	A	G	0.0666004	1006
1	rs7529426	A	G	0.0666004	1006
1	rs6662344	C	T	0.0666004	1006
1	rs72968453	G	A	0.0318091	1006
1	rs55678312	T	C	0.0109344	1006
1	rs4612667	T	A	0.0666004	1006
1	rs4498843	A	C	0.0666004	1006
1	rs12028373	C	G	0.0666004	1006
1	rs648107	G	A	0.583499	1006
1	rs115962574	C	T	0.00795229	1006
1	rs628996	C	T	0.582505	1006
1	rs77535006	G	A	0.0357853	1006
1	rs191352990	C	T	0.00795229	1006
1	rs7524073	C	T	0.00795229	1006
1	rs7544282	G	A	0.0666004	1006
1	rs61776951	G	C	0.272366	1006
1	rs7555300	C	T	0.0666004	1006
1	rs7533042	G	C	0.0666004	1006
1	rs72968456	A	G	0.0318091	1006
1	rs76951728	A	T	0.00795229	1006
1	rs79381314	A	G	0.0666004	1006
1	rs4660715	G	A	0.0666004	1006
1	rs4233491	T	C	0.0666004	1006
1	rs4660716	C	A	0.0666004	1006
1	rs4660717	A	G	0.0666004	1006
1	rs61490973	A	G	0.0477137	1006
1	rs6683450	G	A	0.0666004	1006
1	rs60980802	C	A	0.0357853	1006
1	rs6685982	G	C	0.0666004	1006
1	rs7532103	A	G	0.0666004	1006
1	rs12063838	G	A	0.280318	1006
1	rs142719100	G	A	0.0129225	1006
1	rs12033374	C	T	0.0666004	1006
1	rs4570454	A	G	0.0666004	1006
1	rs12118789	A	G	0.00795229	1006
1	rs12118791	A	G	0.0666004	1006
1	rs12122233	G	C	0.0666004	1006
1	rs72678392	C	A	0.0208748	1006
1	rs76228478	G	A	0.0298211	1006
1	rs78058317	A	G	0.0457256	1006
1	rs10159404	C	T	0.0497018	1006
1	rs10158221	G	A	0.0576541	1006
1	rs7533005	T	C	0.0666004	1006
1	rs7526037	C	T	0.0666004	1006
1	rs10158240	G	A	0.0477137	1006
1	rs513009	A	G	0.932406	1006
1	rs61776953	C	T	0.0357853	1006
1	rs603560	A	G	0.318091	1006
1	rs603123	C	T	0.318091	1006
1	rs612951	A	C	0.318091	1006
1	rs11210810	A	G	0.272366	1006
1	rs12058192	T	A	0.308151	1006
1	rs682180	C	T	0.0506958	1006
1	rs61775865	T	A	0.0357853	1006
1	rs682150	G	T	0.0477137	1006
1	rs680343	T	C	0.0506958	1006
1	rs12026626	G	A	0.0457256	1006
1	rs2764421	G	A	0.0506958	1006
1	rs10890242	T	A	0.272366	1006
1	rs144862465	G	A	0.0666004	1006
1	rs4660246	C	T	0.835984	1006
1	rs12034998	C	G	0.0666004	1006
1	rs6692564	G	T	0.11332	1006
1	rs6670739	C	T	0.112326	1006
1	rs61775867	G	A	0.272366	1006
1	rs6429633	A	G	0.112326	1006
1	rs113704258	G	A	0.0357853	1006
1	rs2367190	T	C	0.0666004	1006
1	rs4339897	G	T	0.563618	1006
1	rs2367189	G	A	0.0477137	1006
1	rs142296381	T	A	0.00795229	1006
1	rs61775868	T	G	0.0357853	1006
1	rs605336	C	T	0.112326	1006
1	rs4660720	T	G	0.563618	1006
1	rs4660248	G	A	0.72664	1006
1	rs151235486	C	T	0.00795229	1006
1	rs602629	A	T	0.112326	1006
1	rs11210811	A	G	0.0666004	1006
1	rs632866	C	A	0.88668	1006
1	rs620455	G	A	0.112326	1006
1	rs620418	A	G	0.112326	1006
1	rs678101	T	C	0.112326	1006
1	rs10890243	C	T	0.0666004	1006
1	rs665462	T	C	0.112326	1006
1	rs11210812	T	G	0.565606	1006
1	rs6661035	G	C	0.563618	1006
1	rs2764420	C	T	0.887674	1006
1	rs116039993	G	A	0.0298211	1006
1	rs74403973	A	C	0.0308151	1006
1	rs2453414	A	G	0.0506958	1006
1	rs10890244	T	A	0.562624	1006
1	rs77675678	T	C	0.0109344	1006
1	rs41312629	G	A	0.0109344	1006
1	rs2453412	G	A	0.887674	1006
1	rs41301054	C	T	0.0347913	1006
1	rs768665	C	T	0.00795229	1006
1	rs148671496	C	T	0.0109344	1006
1	rs644115	A	G	0.887674	1006
1	rs12134739	C	T	0.00795229	1006
1	rs114386568	C	T	0.0109344	1006
1	rs629955	G	A	0.887674	1006
1	rs11210813	C	T	0.831014	1006
1	rs1760672	G	A	0.88668	1006
1	rs11586411	C	G	0.557654	1006
1	rs12731921	A	G	0.889662	1006
1	rs12749472	G	T	0.889662	1006
1	rs12129124	G	C	0.0745527	1006
1	rs2453411	C	G	0.888668	1006
1	rs585275	T	A	0.888668	1006
1	rs74422853	C	T	0.00795229	1006
1	rs612626	C	T	0.888668	1006
1	rs615350	T	C	0.888668	1006
1	rs611261	T	C	0.888668	1006
1	rs611792	T	C	0.888668	1006
1	rs504112	A	T	0.964215	1006
1	rs628331	G	T	0.0576541	1006
1	rs613560	G	T	0.0576541	1006
1	rs613956	G	A	0.055666	1006
1	rs12140718	C	T	0.0188867	1006
1	rs642916	A	T	0.9334	1006
1	rs77039338	C	T	0.027833	1006
1	rs644651	C	T	0.9334	1006
1	rs17391130	C	T	0.276342	1006
1	rs658254	A	G	0.94334	1006
1	rs659548	T	C	0.94334	1006
1	rs4660721	T	C	0.602386	1006
1	rs1152769	C	T	0.94334	1006
1	rs112198900	G	A	0.00795229	1006
1	rs687012	C	A	0.962227	1006
1	rs55974656	C	T	0.276342	1006
1	rs72684042	C	T	0.0298211	1006
1	rs12139478	C	T	0.00795229	1006
1	rs2781236	T	C	0.94334	1006
1	rs79533911	C	T	0.0188867	1006
1	rs11210815	A	C	0.281312	1006
1	rs4660249	C	T	0.878728	1006
1	rs150404479	T	C	0.0129225	1006
1	rs11585059	G	A	0.279324	1006
1	rs12131351	T	C	0.0188867	1006
1	rs79517182	A	G	0.0188867	1006
1	rs77676272	A	C	0.00795229	1006
1	rs78078745	C	T	0.0188867	1006
1	rs80326353	A	T	0.0188867	1006
1	rs4660250	C	T	0.94334	1006
1	rs139868714	G	A	0.00795229	1006
1	rs1861	C	A	0.0308151	1006
1	rs75987772	C	T	0.0188867	1006
1	rs507277	C	T	0.0646123	1006
1	rs656678	C	T	0.0487078	1006
1	rs114178023	G	A	0.026839	1006
1	rs34140926	G	A	0.028827	1006
1	rs143693731	G	C	0.00795229	1006
1	rs1152768	A	T	0.620278	1006
1	rs16830572	A	G	0.0248509	1006
1	rs11587212	G	A	0.333002	1006
1	rs76865583	G	A	0.0159046	1006
1	rs594389	A	G	0.698807	1006
1	rs510789	G	A	0.95328	1006
1	rs56195803	G	A	0.0149105	1006
1	rs12084596	C	T	0.0129225	1006
1	rs11210816	G	A	0.0168986	1006
1	rs12071683	T	C	0.0506958	1006
1	rs11210817	C	T	0.0178926	1006
1	rs114989200	C	G	0.0308151	1006
1	rs3844083	T	C	0.0367793	1006
1	rs114445170	C	T	0.00894632	1006
1	rs12126280	A	G	0.0178926	1006
1	rs4660722	T	G	0.0367793	1006
1	rs622762	T	C	0.0934394	1006
1	rs607949	G	A	0.887674	1006
1	rs650319	G	A	0.0228628	1006
1	rs522909	T	G	0.0934394	1006
1	rs61769000	T	C	0.0367793	1006
1	rs142078616	A	G	0.0168986	1006
1	rs12139171	C	A	0.0168986	1006
1	rs3120045	G	A	0.66004	1006
1	rs41269535	T	C	0.0367793	1006
1	rs12075055	A	C	0.0129225	1006
1	rs41509745	C	T	0.0367793	1006
1	rs1198921	A	G	0.084493	1006
1	rs1212058	T	C	0.101392	1006
1	rs7531285	C	T	0.0168986	1006
1	rs3820588	A	G	0.766402	1006
1	rs2484714	G	A	0.0477137	1006
1	rs2483688	A	G	0.806163	1006
1	rs12093316	C	T	0.0298211	1006
1	rs142685368	G	C	0.0109344	1006
1	rs3862222	C	G	0.527833	1006
1	rs3862223	T	G	0.416501	1006
1	rs4083863	A	G	0.0944334	1006
1	rs3862225	C	G	0.520875	1006
1	rs4078485	G	A	0.114314	1006
1	rs183448710	A	G	0.0139165	1006
1	rs138329930	A	G	0.0139165	1006
1	rs1198975	G	A	0.407555	1006
1	rs61479385	G	A	0.0198807	1006
1	rs12135483	G	T	0.117296	1006
1	rs1198878	T	C	0.0228628	1006
1	rs7528492	G	A	0.114314	1006
1	rs191198671	C	G	0.00695825	1006
1	rs7528525	G	C	0.11829	1006
1	rs2991341	C	T	0.402584	1006
1	rs60790945	C	T	0.0198807	1006
1	rs10494115	G	T	0.115308	1006
1	rs2991340	G	A	0.408549	1006
1	rs472333	T	C	0.961233	1006
1	rs3898794	G	A	0.408549	1006
1	rs10493115	T	C	0.115308	1006
1	rs3862226	C	A	0.408549	1006
1	rs2764417	G	T	0.409543	1006
1	rs1760668	G	A	0.0636183	1006
1	rs1760671	T	G	0.0228628	1006
1	rs2991992	G	A	0.409543	1006
1	rs7524660	G	A	0.0646123	1006
1	rs4019215	G	A	0.408549	1006
1	rs3120277	C	T	0.0228628	1006
1	rs6664891	A	G	0.409543	1006
1	rs2991993	T	C	0.0228628	1006
1	rs2764418	T	C	0.0228628	1006
1	rs6657897	C	T	0.409543	1006
1	rs6679940	G	A	0.0198807	1006
1	rs35509903	G	A	0.409543	1006
1	rs4511162	A	C	0.961233	1006
1	rs61769003	A	G	0.0208748	1006
1	rs10890246	A	G	0.408549	1006
1	rs116240951	T	C	0.0298211	1006
1	rs2781237	T	C	0.960239	1006
1	rs12067146	C	T	0.114314	1006
1	rs566947	A	G	0.0228628	1006
1	rs3862227	A	G	0.409543	1006
1	rs544025	A	C	0.961233	1006
1	rs543227	C	G	0.961233	1006
1	rs3120046	C	T	0.410537	1006
1	rs11210819	G	A	0.0198807	1006
1	rs77497879	C	T	0.0616302	1006
1	rs12730798	G	A	0.407555	1006
1	rs59903224	C	T	0.114314	1006
1	rs478700	G	T	0.0228628	1006
1	rs529113	T	G	0.0228628	1006
1	rs12043648	A	G	0.408549	1006
1	rs147086516	G	A	0.0109344	1006
1	rs2484713	G	A	0.410537	1006
1	rs2484169	G	A	0.961233	1006
1	rs142385720	C	G	0.0119284	1006
1	rs1210898	T	C	0.960239	1006
1	rs9429131	A	G	0.410537	1006
1	rs55657908	G	A	0.409543	1006
1	rs6659374	T	C	0.961233	1006
1	rs4660723	C	T	0.0228628	1006
1	rs12354386	A	G	0.115308	1006
1	rs12098084	A	C	0.115308	1006
1	rs148635717	G	A	0.0139165	1006
1	rs12119881	G	A	0.408549	1006
1	rs140202239	C	T	0.0228628	1006
1	rs61769023	A	G	0.429423	1006
1	rs11210820	A	C	0.961233	1006
1	rs1760673	C	T	0.432406	1006
1	rs9429132	A	G	0.409543	1006
1	rs72684064	G	A	0.0109344	1006
1	rs9429054	G	A	0.961233	1006
1	rs11583375	C	T	0.0447316	1006
1	rs11210822	C	G	0.027833	1006
1	rs12059916	G	T	0.0228628	1006
1	rs12569026	A	G	0.415507	1006
1	rs12569233	T	C	0.415507	1006
1	rs1212462	G	C	0.960239	1006
1	rs11210823	A	G	0.0198807	1006
1	rs143576929	G	C	0.0437376	1006
1	rs56376457	G	A	0.0944334	1006
1	rs11210824	G	A	0.0944334	1006
1	rs184782638	G	A	0.00397614	1006
1	rs79825075	C	T	0.0725646	1006
1	rs12023180	A	C	0.403579	1006
1	rs7536340	C	T	0.0258449	1006
1	rs114044979	G	A	0.0129225	1006
1	rs3795726	G	A	0.0228628	1006
1	rs10890247	A	C	0.558648	1006
1	rs34242274	G	A	0.00994036	1006
1	rs142942435	G	A	0.0168986	1006
1	rs72684070	G	C	0.0218688	1006
1	rs10749846	T	G	0.56163	1006
1	rs78256612	A	G	0.0347913	1006
1	rs6429537	C	T	0.435388	1006
1	rs6429538	A	G	0.597416	1006
1	rs78659074	G	A	0.0188867	1006
1	rs12027265	A	G	0.0258449	1006
1	rs2151673	G	A	0.43837	1006
1	rs2991996	G	A	0.434394	1006
1	rs2991995	G	A	0.408549	1006
1	rs11803856	G	C	0.133201	1006
1	rs2860338	A	G	0.410537	1006
1	rs11210826	C	T	0.0974155	1006
1	rs4660724	G	A	0.0218688	1006
1	rs55734032	C	T	0.0357853	1006
1	rs57123039	C	T	0.0974155	1006
1	rs12731885	C	T	0.588469	1006
1	rs4660727	T	C	0.588469	1006
1	rs4660728	T	G	0.565606	1006
1	rs16830670	A	G	0.0357853	1006
1	rs75406671	G	A	0.0188867	1006
1	rs61769027	A	G	0.0357853	1006
1	rs11210828	C	G	0.0964215	1006
1	rs1763696	A	G	0.459245	1006
1	rs35465732	G	A	0.0188867	1006
1	rs3120123	T	G	0.43837	1006
1	rs7550786	A	G	0.215706	1006
1	rs140687647	C	G	0.0168986	1006
1	rs12032825	T	A	0.026839	1006
1	rs75178044	A	G	0.0248509	1006
1	rs72684077	A	C	0.148111	1006
1	rs116370544	C	G	0.0248509	1006
1	rs6697017	C	T	0.12326	1006
1	rs2784466	A	G	0.507952	1006
1	rs115085793	A	G	0.0129225	1006
1	rs56349810	C	T	0.026839	1006
1	rs79091966	A	G	0.0308151	1006
1	rs146448152	G	A	0.0119284	1006
1	rs12136136	C	T	0.0308151	1006
1	rs6670250	A	G	0.190855	1006
1	rs6429542	C	T	0.498012	1006
1	rs6699111	C	T	0.357853	1006
1	rs6689713	G	A	0.372763	1006
1	rs34783763	T	C	0.138171	1006
1	rs6690113	G	A	0.369781	1006
1	rs12729581	G	A	0.357853	1006
1	rs1981080	T	G	0.508946	1006
1	rs7520981	T	C	0.371769	1006
1	rs7549876	G	T	0.365805	1006
1	rs115893960	A	T	0.0218688	1006
1	rs4660253	C	T	0.627237	1006
1	rs116760359	T	A	0.0228628	1006
1	rs11210831	A	G	0.365805	1006
1	rs3120047	G	C	0.619284	1006
1	rs3120124	C	G	0.619284	1006
1	rs138698899	G	A	0.0149105	1006
1	rs3806402	A	T	0.11829	1006
1	rs1209384	A	G	0.625249	1006
1	rs3768046	A	G	0.630219	1006
1	rs7527092	G	A	0.491054	1006
1	rs6690243	T	C	0.631213	1006
1	rs12566247	A	T	0.347913	1006
1	rs1198979	A	G	0.138171	1006
1	rs4660729	C	G	0.627237	1006
1	rs76148363	G	T	0.149105	1006
1	rs1556580	T	C	0.628231	1006
1	rs3120044	G	A	0.629225	1006
1	rs61769029	C	G	0.0139165	1006
1	rs3120122	G	A	0.628231	1006
1	rs1556581	A	G	0.630219	1006
1	rs2275180	A	G	0.638171	1006
1	rs1467808	C	T	0.630219	1006
1	rs1467809	G	A	0.629225	1006
1	rs2282225	G	C	0.494036	1006
1	rs2282226	C	T	0.368787	1006
1	rs6694318	C	G	0.49503	1006
1	rs1999595	C	T	0.862823	1006
1	rs35909386	C	T	0.0765408	1006
1	rs3120276	T	C	0.627237	1006
1	rs2991990	T	G	0.628231	1006
1	rs114591816	C	T	0.0238569	1006
1	rs1198982	G	A	0.62326	1006
1	rs1199039	A	G	0.377734	1006
1	rs1098182	G	C	0.923459	1006
1	rs11210834	A	G	0.239563	1006
1	rs839997	T	C	0.637177	1006
1	rs866332	C	T	0.371769	1006
1	rs12076751	C	T	0.371769	1006
1	rs4660731	G	A	0.611332	1006
1	rs1209702	C	A	0.370775	1006
1	rs116241141	C	T	0.0437376	1006
1	rs11576614	G	T	0.0656064	1006
1	rs181091172	G	A	0.00894632	1006
1	rs1199038	C	T	0.370775	1006
1	rs142941989	G	T	0.00994036	1006
1	rs76186025	A	G	0.0357853	1006
1	rs138670025	C	T	0.0119284	1006
1	rs12058355	A	G	0.372763	1006
1	rs3754229	C	T	0.0337972	1006
1	rs839993	C	A	0.369781	1006
1	rs710252	G	A	0.370775	1006
1	rs12731981	G	A	0.0497018	1006
1	rs77612379	G	T	0.0188867	1006
1	rs16830693	A	G	0.0188867	1006
1	rs1749959	C	T	0.370775	1006
1	rs35732878	C	T	0.370775	1006
1	rs111888775	G	A	0.370775	1006
1	rs1199036	G	A	0.370775	1006
1	rs1760670	G	A	0.370775	1006
1	rs114338202	G	A	0.0258449	1006
1	rs186944771	T	C	0.00894632	1006
1	rs839995	T	C	0.370775	1006
1	rs839996	T	C	0.370775	1006
1	rs75554321	A	G	0.0536779	1006
1	rs1763698	C	T	0.0347913	1006
1	rs79064184	G	A	0.0536779	1006
1	rs72669002	T	C	0.370775	1006
1	rs1760669	C	T	0.370775	1006
1	rs1749960	T	C	0.637177	1006
1	rs1749961	G	C	0.637177	1006
1	rs181096471	T	C	0.0109344	1006
1	rs2069375	C	T	0.0139165	1006
1	rs1051097	C	T	0.0238569	1006
1	rs839763	T	C	0.370775	1006
1	rs2069385	A	G	0.0765408	1006
1	rs710251	C	A	0.637177	1006
1	rs11210838	C	A	0.152087	1006
1	rs190743956	G	A	0.00795229	1006
1	rs72671106	A	G	0.00596421	1006
1	rs72671107	T	A	0.152087	1006
1	rs3768048	C	T	0.0934394	1006
1	rs41270345	G	A	0.0119284	1006
1	rs839764	T	A	0.370775	1006
1	rs139464753	G	C	0.0258449	1006
1	rs77175505	G	A	0.0159046	1006
1	rs148312015	C	G	0.0318091	1006
1	rs74481925	A	G	0.0318091	1006
1	rs115424447	C	T	0.0139165	1006
1	rs652941	T	C	0.371769	1006
1	rs146658660	T	C	0.0139165	1006
1	rs839766	A	G	0.371769	1006
1	rs59031414	T	C	0.242545	1006
1	rs75139539	C	T	0.0188867	1006
1	rs11587504	T	C	0.370775	1006
1	rs685756	A	G	0.372763	1006
1	rs4141739	G	A	0.369781	1006
1	rs4141740	T	A	0.372763	1006
1	rs145460914	G	T	0.00994036	1006
1	rs4141741	C	T	0.370775	1006
1	rs12729275	T	C	0.242545	1006
1	rs76969180	G	T	0.0238569	1006
1	rs12742974	T	C	0.242545	1006
1	rs143170602	G	A	0.0149105	1006
1	rs66559745	G	A	0.369781	1006
1	rs75575769	A	C	0.0308151	1006
1	rs11586272	T	C	0.638171	1006
1	rs11210839	A	G	0.370775	1006
1	rs11210840	G	T	0.636183	1006
1	rs115855016	T	C	0.0149105	1006
1	rs16830701	C	T	0.00894632	1006
1	rs12140829	A	G	0.0258449	1006
1	rs11172	A	G	0.373757	1006
1	rs11541153	G	A	0.0536779	1006
1	rs41270347	C	T	0.0536779	1006
1	rs116004196	C	T	0.0457256	1006
1	rs839752	A	G	0.370775	1006
1	rs839753	G	C	0.638171	1006
1	rs146927083	G	C	0.0248509	1006
1	rs839754	C	T	0.370775	1006
1	rs839755	A	C	0.371769	1006
1	rs839756	G	C	0.638171	1006
1	rs111288020	C	T	0.189861	1006
1	rs839757	G	A	0.638171	1006
1	rs1004291	G	A	0.422465	1006
1	rs999288	A	G	0.422465	1006
1	rs1762343	T	A	0.639165	1006
1	rs12734031	C	G	0.028827	1006
1	rs12126199	C	T	0.0258449	1006
1	rs111748776	G	A	0.0119284	1006
1	rs187775275	G	A	0.00695825	1006
1	rs75754232	G	A	0.00894632	1006
1	rs77398040	T	G	0.0208748	1006
1	rs839758	A	G	0.44831	1006
1	rs839759	A	G	0.422465	1006
1	rs839760	C	T	0.422465	1006
1	rs12118038	G	A	0.0188867	1006
1	rs839761	G	A	0.423459	1006
1	rs72671118	C	T	0.0785288	1006
1	rs710249	G	C	0.421471	1006
1	rs115038442	G	A	0.0149105	1006
1	rs41312024	C	A	0.0139165	1006
1	rs17573239	T	G	0.419483	1006
1	rs78197863	G	A	0.0159046	1006
1	rs839768	A	G	0.420477	1006
1	rs839769	C	T	0.420477	1006
1	rs150420635	G	A	0.0149105	1006
1	rs839770	G	A	0.420477	1006
1	rs839771	T	G	0.420477	1006
1	rs839772	G	A	0.420477	1006
1	rs839773	A	G	0.420477	1006
1	rs3001721	T	C	0.420477	1006
1	rs116757305	C	T	0.027833	1006
1	rs56239430	G	C	0.189861	1006
1	rs2152112	A	G	0.420477	1006
1	rs2494997	G	C	0.636183	1006
1	rs9793186	C	T	0.420477	1006
1	rs11580890	T	C	0.189861	1006
1	rs141280231	A	G	0.0149105	1006
1	rs9793527	T	C	0.420477	1006
1	rs139815571	G	A	0.0129225	1006
1	rs115595616	G	A	0.0149105	1006
1	rs151095000	A	G	0.0208748	1006
1	rs72671121	A	T	0.409543	1006
1	rs2782638	A	G	0.420477	1006
1	rs1999674	A	G	0.636183	1006
1	rs12131502	G	A	0.0198807	1006
1	rs12405532	A	G	0.189861	1006
1	rs55935510	G	A	0.420477	1006
1	rs55663821	G	A	0.420477	1006
1	rs2842177	G	C	0.420477	1006
1	rs74069987	A	C	0.189861	1006
1	rs77413552	G	A	0.189861	1006
1	rs12130060	G	T	0.0188867	1006
1	rs2782642	A	G	0.420477	1006
1	rs2782643	C	T	0.420477	1006
1	rs2782644	G	A	0.420477	1006
1	rs2782645	G	A	0.420477	1006
1	rs2782646	G	A	0.420477	1006
1	rs41302042	C	T	0.0238569	1006
1	rs41307830	G	A	0.00894632	1006
1	rs147797700	G	A	0.0139165	1006
1	rs12129487	T	G	0.027833	1006
1	rs111538847	G	A	0.129225	1006
1	rs2842179	C	T	0.421471	1006
1	rs41270355	C	T	0.0308151	1006
1	rs2039531	A	C	0.422465	1006
1	rs2782647	T	G	0.422465	1006
1	rs2842180	C	T	0.422465	1006
1	rs115967823	C	T	0.00994036	1006
1	rs2782648	G	T	0.421471	1006
1	rs2842182	A	G	0.636183	1006
1	rs2842184	A	G	0.421471	1006
1	rs72671125	C	T	0.0308151	1006
1	rs2782649	T	C	0.421471	1006
1	rs1572272	C	T	0.421471	1006
1	rs2027130	A	G	0.420477	1006
1	rs12407785	G	A	0.188867	1006
1	rs41270357	A	G	0.0139165	1006
1	rs2255632	T	C	0.425447	1006
1	rs2842193	T	C	0.420477	1006
1	rs2782650	A	G	0.421471	1006
1	rs41270361	C	T	0.0516899	1006
1	rs79943401	T	G	0.0636183	1006
1	rs142316061	G	A	0.0208748	1006
1	rs41270367	G	A	0.0188867	1006
1	rs6954	T	C	0.584493	1006
1	rs2251804	T	C	0.425447	1006
1	rs2251802	G	A	0.421471	1006
1	rs41270371	G	A	0.0447316	1006
1	rs41270373	C	G	0.0308151	1006
1	rs142369206	T	C	0.0228628	1006
1	rs6692611	A	G	0.636183	1006
1	rs116560348	C	A	0.0437376	1006
1	rs2782651	C	G	0.636183	1006
1	rs2842195	G	T	0.420477	1006
1	rs1334973	T	G	0.421471	1006
1	rs2494994	A	T	0.421471	1006
1	rs114046167	G	T	0.0516899	1006
1	rs186587921	C	A	0.0139165	1006
1	rs2992036	C	G	0.421471	1006
1	rs2782652	T	C	0.447316	1006
1	rs114338470	A	G	0.0139165	1006
1	rs2262984	C	G	0.421471	1006
1	rs115859927	G	A	0.0149105	1006
1	rs2842196	T	C	0.421471	1006
1	rs2842197	A	G	0.420477	1006
1	rs56185550	G	C	0.0198807	1006
1	rs2782657	G	C	0.398608	1006
1	rs2842198	G	A	0.397614	1006
1	rs148707035	A	G	0.0119284	1006
1	rs2105029	T	C	0.402584	1006
1	rs140217220	A	G	0.0139165	1006
1	rs115672307	C	T	0.0149105	1006
1	rs80204556	G	A	0.202783	1006
1	rs148131561	A	T	0.0168986	1006
1	rs76832998	C	T	0.0477137	1006
1	rs193226195	G	A	0.00695825	1006
1	rs7413861	A	C	0.605368	1006
1	rs141995674	G	A	0.0129225	1006
1	rs150472504	A	G	0.0159046	1006
1	rs2105028	C	T	0.394632	1006
1	rs12069733	G	A	0.37674	1006
1	rs4660733	C	T	0.609344	1006
1	rs16830799	G	A	0.00795229	1006
1	rs138936506	G	T	0.0139165	1006
1	rs145421035	T	C	0.0139165	1006
1	rs10789433	G	A	0.609344	1006
1	rs10732843	A	G	0.60338	1006
1	rs11210850	G	A	0.609344	1006
1	rs2992038	T	C	0.61332	1006
1	rs2992037	A	G	0.661034	1006
1	rs2782653	C	G	0.705765	1006
1	rs1591381	C	T	0.985089	1006
1	rs7513293	T	C	0.0178926	1006
1	rs6689261	G	A	0.0178926	1006
1	rs6429604	A	G	0.328032	1006
1	rs6687571	G	A	0.343936	1006
1	rs2842173	T	C	0.304175	1006
1	rs2842172	T	A	0.304175	1006
1	rs72883868	T	C	0.0218688	1006
1	rs7417538	G	A	0.351889	1006
1	rs2039529	A	G	0.328032	1006
1	rs2039528	A	G	0.343936	1006
1	rs72671139	T	G	0.131213	1006
1	rs79614525	C	T	0.0308151	1006
1	rs12132745	G	A	0.0715706	1006
1	rs2494996	A	T	0.305169	1006
1	rs113466724	G	A	0.0159046	1006
1	rs867605	C	T	0.305169	1006
1	rs145416546	C	T	0.0149105	1006
1	rs1806802	T	C	0.345924	1006
1	rs115534556	T	C	0.0109344	1006
1	rs74071914	C	A	0.0159046	1006
1	rs60817749	A	T	0.0149105	1006
1	rs2842192	G	A	0.306163	1006
1	rs6675341	C	T	0.312127	1006
1	rs2819342	C	G	0.0149105	1006
1	rs72883877	C	T	0.0168986	1006
1	rs34898652	G	A	0.362823	1006
1	rs10749849	G	A	0.309145	1006
1	rs882464	G	T	0.691849	1006
1	rs1413937	G	A	0.313121	1006
1	rs10890250	A	G	0.309145	1006
1	rs2819341	G	A	0.309145	1006
1	rs10890251	A	C	0.327038	1006
1	rs10890252	A	G	0.328032	1006
1	rs10789434	G	C	0.690855	1006
1	rs11210857	G	A	0.309145	1006
1	rs184970646	T	A	0.0168986	1006
1	rs113345342	C	T	0.0308151	1006
1	rs72887208	T	C	0.0159046	1006
1	rs1953326	A	T	0.309145	1006
1	rs1953327	A	T	0.309145	1006
1	rs114579376	C	T	0.0159046	1006
1	rs11210858	T	C	0.326044	1006
1	rs72887212	G	C	0.333002	1006
1	rs12120857	C	T	0.331014	1006
1	rs11210859	G	A	0.333002	1006
1	rs16830898	A	G	0.0168986	1006
1	rs1413938	C	T	0.332008	1006
1	rs17400240	C	T	0.143141	1006
1	rs2367617	A	G	0.33002	1006
1	rs6697840	C	T	0.0159046	1006
1	rs6657077	T	C	0.333002	1006
1	rs11210860	G	A	0.357853	1006
1	rs2152113	T	C	0.641153	1006
1	rs72887221	C	T	0.0159046	1006
1	rs11210862	C	T	0.331014	1006
1	rs1413939	G	C	0.310139	1006
1	rs11210863	C	T	0.328032	1006
1	rs72887223	C	T	0.0149105	1006
1	rs41341645	C	T	0.311133	1006
1	rs114971365	A	G	0.0984095	1006
1	rs11577403	G	A	0.356859	1006
1	rs72887228	G	C	0.0159046	1006
1	rs12126770	C	T	0.326044	1006
1	rs11210864	G	A	0.323062	1006
1	rs11576774	A	G	0.327038	1006
1	rs11577317	A	G	0.328032	1006
1	rs112904272	C	T	0.083499	1006
1	rs55904495	A	G	0.0238569	1006
1	rs3001722	T	A	0.0129225	1006
1	rs61769052	G	A	0.00894632	1006
1	rs34880349	A	G	0.00894632	1006
1	rs11590627	T	C	0.323062	1006
1	rs71636604	G	T	0.246521	1006
1	rs17370961	A	G	0.140159	1006
1	rs2819330	G	A	0.318091	1006
1	rs17371009	G	A	0.0497018	1006
1	rs115309021	C	T	0.0159046	1006
1	rs2819332	G	A	0.270378	1006
1	rs1889587	A	G	0.0854871	1006
1	rs2782639	A	G	0.32008	1006
1	rs114645329	C	T	0.0477137	1006
1	rs2842189	T	C	0.644135	1006
1	rs114193361	C	T	0.0168986	1006
1	rs113024100	G	T	0.0944334	1006
1	rs2782640	C	T	0.638171	1006
1	rs58859557	C	T	0.0675944	1006
1	rs6691004	C	T	0.0188867	1006
1	rs6695915	A	G	0.0904573	1006
1	rs78406870	G	A	0.0516899	1006
1	rs951740	G	A	0.634195	1006
1	rs80121586	G	A	0.00397614	1006
1	rs1889588	C	T	0.311133	1006
1	rs2782641	G	A	0.629225	1006
1	rs115375519	A	G	0.0149105	1006
1	rs2039530	C	G	0.924453	1006
1	rs7411150	A	G	0.534791	1006
1	rs2842188	T	C	0.651093	1006
1	rs2819333	A	T	0.645129	1006
1	rs2819334	C	T	0.641153	1006
1	rs2819335	A	G	0.649105	1006
1	rs2842187	T	C	0.650099	1006
1	rs2819336	T	C	0.65507	1006
1	rs11580258	G	A	0.349901	1006
1	rs2819337	C	G	0.0536779	1006
1	rs116156761	G	C	0.0149105	1006
1	rs9887909	G	A	0.384692	1006
1	rs2819339	G	T	0.255467	1006
1	rs2842185	C	T	0.650099	1006
1	rs2842183	T	C	0.256461	1006
1	rs79623042	C	T	0.00397614	1006
1	rs12075949	G	A	0.313121	1006
1	rs10890253	C	G	0.743539	1006
1	rs10890254	G	T	0.388668	1006
1	rs2842178	A	G	0.650099	1006
1	rs11587426	C	T	0.388668	1006
1	rs2494995	A	C	0.256461	1006
1	rs2842176	C	T	0.256461	1006
1	rs2842175	G	A	0.255467	1006
1	rs11580074	A	G	0.744533	1006
1	rs61769609	C	A	0.0208748	1006
1	rs75785263	G	T	0.0188867	1006
1	rs11210869	A	G	0.349901	1006
1	rs10789435	T	G	0.740557	1006
1	rs3000761	C	T	0.259443	1006
1	rs68191270	A	C	0.740557	1006
1	rs36018845	C	T	0.139165	1006
1	rs12076635	G	C	0.739563	1006
1	rs61769611	G	A	0.349901	1006
1	rs2842194	G	A	0.257455	1006
1	rs11210871	C	G	0.668986	1006
1	rs10890255	A	G	0.743539	1006
1	rs538586450	C	A	0.00497018	1006
1	rs2478978	C	T	0.257455	1006
1	rs11586016	G	C	0.354871	1006
1	rs145725434	C	T	0.0437376	1006
1	rs12089622	C	A	0.741551	1006
1	rs7349097	C	T	0.383698	1006
1	rs2842186	A	G	0.254473	1006
1	rs1065771	C	T	0.310139	1006
1	rs943513	G	A	0.357853	1006
1	rs1887402	G	A	0.353877	1006
1	rs79265289	A	C	0.0656064	1006
1	rs11210873	C	T	0.315109	1006
1	rs16830922	C	T	0.0735586	1006
1	rs3001723	G	A	0.326044	1006
1	rs10890256	C	T	0.316103	1006
1	rs10890257	C	T	0.315109	1006
1	rs11590773	C	A	0.32008	1006
1	rs10890258	A	G	0.32008	1006
1	rs2819340	T	C	0.753479	1006
1	rs2842171	A	G	0.356859	1006
1	rs6670906	C	T	0.321074	1006
1	rs6678785	A	T	0.0735586	1006
1	rs12058744	C	T	0.32008	1006
1	rs10789436	T	G	0.752485	1006
1	rs45605334	C	T	0.0725646	1006
1	rs145218879	C	T	0.0159046	1006
1	rs650729	C	G	0.752485	1006
1	rs7349107	G	T	0.319085	1006
1	rs663618	T	C	0.752485	1006
1	rs552638	G	A	0.353877	1006
1	rs61769613	A	G	0.156064	1006
1	rs11210874	C	T	0.316103	1006
1	rs139029120	C	T	0.0119284	1006
1	rs752963	A	G	0.0745527	1006
1	rs2004899	A	G	0.751491	1006
1	rs1808730	G	A	0.357853	1006
1	rs2015628	G	A	0.0735586	1006
1	rs2004900	T	C	0.32008	1006
1	rs2077652	A	G	0.0735586	1006
1	rs892488	C	T	0.32008	1006
1	rs16830935	G	C	0.0735586	1006
1	rs3828148	G	A	0.319085	1006
1	rs688627	T	C	0.394632	1006
1	rs3791134	G	A	0.357853	1006
1	rs3791135	A	G	0.32008	1006
1	rs16830948	G	T	0.0735586	1006
1	rs16830952	A	T	0.0735586	1006
1	rs3791136	C	T	0.354871	1006
1	rs3791137	G	A	0.751491	1006
1	rs3791138	A	C	0.751491	1006
1	rs10789437	T	G	0.32008	1006
1	rs3828149	G	T	0.0735586	1006
1	rs3828150	T	C	0.752485	1006
1	rs6698389	A	G	0.352883	1006
1	rs61769642	G	A	0.356859	1006
1	rs3791139	T	C	0.357853	1006
1	rs3791140	G	A	0.352883	1006
1	rs501299	A	C	0.352883	1006
1	rs35287175	A	G	0.05666	1006
1	rs3791142	C	T	0.321074	1006
1	rs143832821	C	T	0.027833	1006
1	rs61769643	G	A	0.280318	1006
1	rs76994457	G	T	0.00497018	1006
1	rs10890261	T	G	0.751491	1006
1	rs11210875	T	C	0.32008	1006
1	rs11210876	T	C	0.32008	1006
1	rs11210877	G	A	0.32008	1006
1	rs11210878	G	A	0.32008	1006
1	rs11210879	C	T	0.32008	1006
1	rs6691160	G	A	0.324056	1006
1	rs58097944	G	A	0.4334	1006
1	rs11210880	G	T	0.319085	1006
1	rs11210881	C	T	0.0735586	1006
1	rs10890262	G	A	0.319085	1006
1	rs2117314	A	G	0.319085	1006
1	rs2117315	T	C	0.323062	1006
1	rs2304353	A	G	0.319085	1006
1	rs7540068	G	T	0.319085	1006
1	rs7553297	A	G	0.319085	1006
1	rs3748797	A	T	0.319085	1006
1	rs573350	T	C	0.750497	1006
1	rs2117316	G	A	0.319085	1006
1	rs3828151	C	A	0.39662	1006
1	rs605709	C	T	0.354871	1006
1	rs12125409	C	T	0.319085	1006
1	rs2367723	A	G	0.39662	1006
1	rs72673082	G	A	0.353877	1006
1	rs12096840	A	G	0.690855	1006
1	rs7546955	G	A	0.319085	1006
1	rs583040	G	A	0.353877	1006
1	rs7520493	T	C	0.39662	1006
1	rs7520813	T	C	0.319085	1006
1	rs10890263	T	C	0.257455	1006
1	rs10443226	C	T	0.318091	1006
1	rs674725	C	T	0.752485	1006
1	rs673253	C	T	0.410537	1006
1	rs673242	C	T	0.353877	1006
1	rs10890264	T	C	0.318091	1006
1	rs10890265	C	T	0.0745527	1006
1	rs11210883	C	T	0.318091	1006
1	rs11210884	T	C	0.0745527	1006
1	rs11582876	C	T	0.0536779	1006
1	rs12026752	G	A	0.0745527	1006
1	rs6704198	G	A	0.318091	1006
1	rs562249	T	C	0.956262	1006
1	rs12069454	C	T	0.319085	1006
1	rs17849103	A	G	0.39165	1006
1	rs12734252	C	T	0.318091	1006
1	rs12733052	G	C	0.318091	1006
1	rs11210885	A	T	0.0745527	1006
1	rs56175694	C	T	0.353877	1006
1	rs3791143	G	T	0.318091	1006
1	rs3791144	C	T	0.0745527	1006
1	rs596522	C	A	0.353877	1006
1	rs3791146	C	G	0.318091	1006
1	rs3791147	C	T	0.392644	1006
1	rs112410202	G	A	0.0347913	1006
1	rs12059628	T	C	0.392644	1006
1	rs12023161	A	G	0.392644	1006
1	rs492929	G	A	0.281312	1006
1	rs6667383	C	T	0.392644	1006
1	rs6672061	A	T	0.392644	1006
1	rs530373	A	G	0.696819	1006
1	rs17371903	A	G	0.351889	1006
1	rs631248	G	A	0.737575	1006
1	rs11210886	G	A	0.0715706	1006
1	rs618369	G	T	0.66998	1006
1	rs512579	T	C	0.797217	1006
1	rs1065772	C	T	0.356859	1006
1	rs10890266	C	T	0.364811	1006
1	rs539096	A	G	0.742545	1006
1	rs116633576	A	G	0.00596421	1006
1	rs79522295	C	G	0.0308151	1006
1	rs489328	T	C	0.991054	1006
1	rs517622	T	C	0.95825	1006
1	rs519669	G	C	0.742545	1006
1	rs71636607	T	G	0.0576541	1006
1	rs11210887	G	A	0.664016	1006
1	rs12079126	C	T	0.311133	1006
1	rs549845	G	A	0.664016	1006
1	rs11210888	C	T	0.0725646	1006
1	rs3791149	T	A	0.312127	1006
1	rs499257	T	C	0.637177	1006
1	rs3791151	C	A	0.326044	1006
1	rs10890267	A	G	0.0725646	1006
1	rs603542	T	C	0.638171	1006
1	rs116119000	G	A	0.0149105	1006
1	rs55684236	G	A	0.326044	1006
1	rs588657	T	C	0.710736	1006
1	rs12075670	G	A	0.0725646	1006
1	rs516790	T	G	0.717694	1006
1	rs516921	T	G	0.767396	1006
1	rs517849	A	C	0.7167	1006
1	rs11804031	A	G	0.0725646	1006
1	rs667676	G	A	0.7167	1006
1	rs11583555	G	T	0.314115	1006
1	rs653953	G	A	0.644135	1006
1	rs571862	C	T	0.7167	1006
1	rs641365	T	C	0.715706	1006
1	rs641351	G	A	0.715706	1006
1	rs639929	A	G	0.717694	1006
1	rs80194172	C	T	0.0725646	1006
1	rs77236314	A	G	0.0725646	1006
1	rs16831024	G	T	0.0725646	1006
1	rs1143701	C	T	0.7167	1006
1	rs1143702	C	T	0.644135	1006
1	rs9783098	G	A	0.0725646	1006
1	rs673485	C	T	0.734592	1006
1	rs72673097	G	A	0.0248509	1006
1	rs643445	A	G	0.7167	1006
1	rs559575	A	G	0.7167	1006
1	rs11210891	A	G	0.314115	1006
1	rs531459	T	C	0.7167	1006
1	rs628342	C	T	0.7167	1006
1	rs2916568	A	G	0.7167	1006
1	rs78263269	C	T	0.0725646	1006
1	rs77274018	T	A	0.0725646	1006
1	rs55742398	T	G	0.0477137	1006
1	rs182626007	G	A	0.0238569	1006
1	rs147257146	C	T	0.0258449	1006
1	rs10789438	G	T	0.314115	1006
1	rs35176052	A	G	0.314115	1006
1	rs115429924	T	C	0.0725646	1006
1	rs140786067	G	A	0.0725646	1006
1	rs10890268	A	G	0.717694	1006
1	rs10890269	C	T	0.314115	1006
1	rs12405972	G	T	0.324056	1006
1	rs2970609	C	G	0.7167	1006
1	rs2970610	T	C	0.638171	1006
1	rs114885459	C	T	0.027833	1006
1	rs61769649	G	A	0.324056	1006
1	rs61768366	T	C	0.00894632	1006
1	rs116014152	C	A	0.0129225	1006
1	rs1972794	A	T	0.0725646	1006
1	rs585711	G	T	0.7167	1006
1	rs585652	T	C	0.7167	1006
1	rs11210892	G	A	0.638171	1006
1	rs10890270	C	T	0.314115	1006
1	rs35393217	G	A	0.324056	1006
1	rs664728	A	T	0.7167	1006
1	rs11210893	T	G	0.0725646	1006
1	rs664336	A	G	0.7167	1006
1	rs530201	T	C	0.7167	1006
1	rs11210894	C	T	0.0725646	1006
1	rs11210895	G	A	0.0725646	1006
1	rs35290231	G	A	0.324056	1006
1	rs11210896	G	A	0.0725646	1006
1	rs2970606	A	G	0.713718	1006
1	rs564318	G	A	0.713718	1006
1	rs486883	C	T	0.713718	1006
1	rs12034875	T	C	0.311133	1006
1	rs12045413	C	T	0.0755467	1006
1	rs649504	T	C	0.713718	1006
1	rs574736	C	T	0.713718	1006
1	rs636547	C	A	0.713718	1006
1	rs116018817	T	G	0.0328032	1006
1	rs581005	G	T	0.713718	1006
1	rs112407523	A	C	0.0725646	1006
1	rs2367724	C	T	0.641153	1006
1	rs146963786	C	G	0.0258449	1006
1	rs694197	C	T	0.712724	1006
1	rs483679	T	A	0.712724	1006
1	rs7536752	C	G	0.316103	1006
1	rs594293	A	G	0.712724	1006
1	rs609171	A	C	0.713718	1006
1	rs620851	A	G	0.712724	1006
1	rs530531	C	T	0.636183	1006
1	rs623965	A	G	0.712724	1006
1	rs55666439	T	G	0.324056	1006
1	rs6698215	A	T	0.310139	1006
1	rs6684191	G	A	0.316103	1006
1	rs61768370	A	T	0.324056	1006
1	rs72883034	T	C	0.712724	1006
1	rs6429631	T	C	0.713718	1006
1	rs617521	G	T	0.713718	1006
1	rs513862	A	T	0.713718	1006
1	rs138653546	C	G	0.0129225	1006
1	rs519357	A	G	0.713718	1006
1	rs517191	G	A	0.324056	1006
1	rs660899	G	T	0.326044	1006
1	rs142710744	C	T	0.0149105	1006
1	rs115064132	G	A	0.0178926	1006
1	rs12041746	A	T	0.0735586	1006
1	rs61768371	G	A	0.324056	1006
1	rs597041	T	C	0.450298	1006
1	rs112476957	C	T	0.0755467	1006
1	rs613976	T	A	0.450298	1006
1	rs2274465	C	G	0.324056	1006
1	rs11210900	T	C	0.0725646	1006
1	rs4660256	C	G	0.0139165	1006
1	rs11589584	T	G	0.324056	1006
1	rs142156869	C	T	0.0159046	1006
1	rs148713086	C	T	0.00596421	1006
1	rs10789439	T	C	0.389662	1006
1	rs509173	G	A	0.713718	1006
1	rs559481	A	G	0.767396	1006
1	rs61768372	C	T	0.324056	1006
1	rs796733	T	C	0.389662	1006
1	rs56072551	G	T	0.0765408	1006
1	rs11210901	A	C	0.44334	1006
1	rs113758528	C	T	0.0616302	1006
1	rs36019990	G	A	0.00994036	1006
1	rs76017264	C	T	0.0725646	1006
1	rs4336891	G	A	0.0715706	1006
1	rs11590619	G	C	0.324056	1006
1	rs12142545	T	C	0.389662	1006
1	rs6429632	G	A	0.39165	1006
1	rs1973512	A	G	0.713718	1006
1	rs656131	T	C	0.652087	1006
1	rs6658300	T	C	0.667992	1006
1	rs191561845	G	C	0.00497018	1006
1	rs36049844	C	T	0.0308151	1006
1	rs669446	A	G	0.654076	1006
1	rs10789441	A	G	0.0735586	1006
1	rs489319	C	T	0.314115	1006
1	rs115819330	G	A	0.0536779	1006
1	rs607062	T	C	0.702783	1006
1	rs2296757	G	A	0.311133	1006
1	rs618678	C	T	0.316103	1006
1	rs142684389	C	T	0.0119284	1006
1	rs3791033	T	C	0.312127	1006
1	rs3818536	T	C	0.312127	1006
1	rs586339	C	A	0.702783	1006
1	rs10789442	A	C	0.316103	1006
1	rs55693463	C	T	0.0735586	1006
1	rs9787076	A	C	0.312127	1006
1	rs6676215	C	T	0.0168986	1006
1	rs3791034	A	G	0.314115	1006
1	rs79520699	C	T	0.192843	1006
1	rs10789443	T	C	0.407555	1006
1	rs35938849	G	A	0.0586481	1006
1	rs4660257	T	C	0.294235	1006
1	rs61768373	G	C	0.11829	1006
1	rs4660740	A	G	0.245527	1006
1	rs6697354	T	G	0.684891	1006
1	rs61768374	T	G	0.294235	1006
1	rs113688544	C	T	0.245527	1006
1	rs1971342	G	A	0.294235	1006
1	rs6683825	G	A	0.384692	1006
1	rs11805774	G	A	0.294235	1006
1	rs61768375	T	C	0.0238569	1006
1	rs17401357	G	C	0.294235	1006
1	rs3791035	G	C	0.294235	1006
1	rs3791036	A	G	0.684891	1006
1	rs76799529	C	T	0.0387674	1006
1	rs2270972	C	G	0.294235	1006
1	rs143480677	C	G	0.0159046	1006
1	rs3791037	G	A	0.388668	1006
1	rs114361356	G	A	0.027833	1006
1	rs116324511	C	G	0.0119284	1006
1	rs3791038	G	A	0.388668	1006
1	rs143429872	C	T	0.00894632	1006
1	rs3791039	G	A	0.388668	1006
1	rs3815268	G	T	0.382704	1006
1	rs145155829	C	T	0.0397614	1006
1	rs181225986	A	G	0.0119284	1006
1	rs140719964	A	G	0.027833	1006
1	rs41270383	G	T	0.00695825	1006
1	rs148860440	G	A	0.0119284	1006
1	rs56319043	C	T	0.246521	1006
1	rs2240517	G	A	0.385686	1006
1	rs34550543	C	T	0.382704	1006
1	rs112984125	G	A	0.291252	1006
1	rs7528454	G	A	0.393638	1006
1	rs304300	T	G	0.879722	1006
1	rs304303	T	G	0.696819	1006
1	rs147926883	T	C	0.0149105	1006
1	rs6429635	G	C	0.393638	1006
1	rs7536221	C	G	0.393638	1006
1	rs11210903	A	G	0.387674	1006
1	rs113575004	A	G	0.00894632	1006
1	rs116583447	C	T	0.0477137	1006
1	rs17531412	A	G	0.291252	1006
1	rs11210905	T	C	0.324056	1006
1	rs6429636	G	T	0.684891	1006
1	rs112361411	C	T	0.291252	1006
1	rs12140156	T	G	0.387674	1006
1	rs6693799	G	A	0.393638	1006
1	rs141769200	C	T	0.0487078	1006
1	rs111854184	A	G	0.0636183	1006
1	rs190578409	G	A	0.00894632	1006
1	rs76760124	A	G	0.0636183	1006
1	rs10890273	T	A	0.684891	1006
1	rs11810109	A	T	0.291252	1006
1	rs216082	A	G	0.99503	1006
1	rs12410155	A	C	0.291252	1006
1	rs12410444	A	G	0.291252	1006
1	rs145623194	C	T	0.0457256	1006
1	rs143572073	C	G	0.0228628	1006
1	rs11210906	A	G	0.388668	1006
1	rs11210907	C	T	0.684891	1006
1	rs7528907	T	A	0.393638	1006
1	rs10890275	T	G	0.684891	1006
1	rs11210908	A	T	0.387674	1006
1	rs4660259	A	G	0.684891	1006
1	rs11210909	C	A	0.387674	1006
1	rs4660260	T	C	0.684891	1006
1	rs4660743	C	T	0.685885	1006
1	rs148712459	T	C	0.0337972	1006
1	rs3862228	C	T	0.684891	1006
1	rs76546746	A	G	0.0656064	1006
1	rs6429637	A	G	0.299205	1006
1	rs76011621	G	A	0.0487078	1006
1	rs6673970	A	C	0.299205	1006
1	rs139745416	C	T	0.0357853	1006
1	rs11210910	G	A	0.388668	1006
1	rs12118274	G	A	0.388668	1006
1	rs11577037	G	T	0.00894632	1006
1	rs12119146	G	A	0.324056	1006
1	rs3791040	A	G	0.304175	1006
1	rs3791041	A	G	0.691849	1006
1	rs11210911	C	T	0.388668	1006
1	rs10749850	T	C	0.692843	1006
1	rs191591767	A	G	0.00894632	1006
1	rs1013793	C	T	0.303181	1006
1	rs1029632	C	A	0.303181	1006
1	rs10890276	C	T	0.389662	1006
1	rs12733500	T	G	0.0347913	1006
1	rs78097215	C	T	0.0457256	1006
1	rs1472661	C	T	0.303181	1006
1	rs186056699	C	T	0.0109344	1006
1	rs59305903	C	T	0.303181	1006
1	rs6686238	C	G	0.689861	1006
1	rs6696529	T	A	0.306163	1006
1	rs141259680	T	A	0.0109344	1006
1	rs6429638	A	G	0.689861	1006
1	rs10890277	C	T	0.38668	1006
1	rs2158956	T	C	0.689861	1006
1	rs147718155	G	A	0.027833	1006
1	rs35052091	G	A	0.38668	1006
1	rs28833034	A	G	0.689861	1006
1	rs112646031	C	G	0.297217	1006
1	rs12403488	A	G	0.38668	1006
1	rs7549094	C	A	0.689861	1006
1	rs7551551	C	A	0.297217	1006
1	rs61768404	G	A	0.0198807	1006
1	rs1990195	C	T	0.38668	1006
1	rs7511800	A	T	0.295229	1006
1	rs56338811	A	G	0.303181	1006
1	rs56367078	G	T	0.303181	1006
1	rs2108419	C	A	0.38668	1006
1	rs2158955	A	G	0.38668	1006
1	rs56701980	T	C	0.303181	1006
1	rs12062824	A	G	0.303181	1006
1	rs6668616	T	C	0.303181	1006
1	rs11584382	C	T	0.299205	1006
1	rs6669157	T	C	0.689861	1006
1	rs6700256	G	A	0.303181	1006
1	rs12125928	G	A	0.38668	1006
1	rs6429639	G	A	0.303181	1006
1	rs3791042	T	C	0.689861	1006
1	rs3791043	G	T	0.303181	1006
1	rs3791044	G	A	0.297217	1006
1	rs6678767	G	A	0.303181	1006
1	rs11210912	T	G	0.303181	1006
1	rs61768408	G	A	0.251491	1006
1	rs78797814	G	A	0.0457256	1006
1	rs12129369	G	C	0.38668	1006
1	rs11581514	A	G	0.303181	1006
1	rs35623985	A	G	0.0328032	1006
1	rs115936160	C	A	0.0159046	1006
1	rs11587515	C	T	0.299205	1006
1	rs11210913	G	A	0.689861	1006
1	rs12564694	A	G	0.38668	1006
1	rs11210914	T	C	0.303181	1006
1	rs12124079	T	C	0.0616302	1006
1	rs11579637	A	G	0.384692	1006
1	rs72678674	G	A	0.246521	1006
1	rs112518613	T	C	0.303181	1006
1	rs145813721	A	T	0.0119284	1006
1	rs7513994	A	G	0.755467	1006
1	rs6664485	T	C	0.303181	1006
1	rs12747687	G	T	0.0526839	1006
1	rs6665014	T	G	0.755467	1006
1	rs7520053	A	G	0.300199	1006
1	rs142094257	A	T	0.00795229	1006
1	rs7551644	A	T	0.304175	1006
1	rs4660261	G	A	0.689861	1006
1	rs10890279	G	A	0.385686	1006
1	rs3791045	G	A	0.385686	1006
1	rs3791046	C	A	0.299205	1006
1	rs11210916	G	A	0.299205	1006
1	rs11590088	C	T	0.38668	1006
1	rs6656457	G	C	0.303181	1006
1	rs4660745	C	T	0.303181	1006
1	rs11210917	T	A	0.303181	1006
1	rs3791047	A	G	0.301193	1006
1	rs3791048	G	A	0.38668	1006
1	rs12142533	C	T	0.38668	1006
1	rs7531165	C	T	0.301193	1006
1	rs7516647	C	T	0.297217	1006
1	rs76016677	C	T	0.0467197	1006
1	rs146880518	G	A	0.00994036	1006
1	rs12747491	C	G	0.0347913	1006
1	rs10890280	A	G	0.301193	1006
1	rs72678680	G	A	0.251491	1006
1	rs11210918	T	A	0.389662	1006
1	rs113540240	G	A	0.0109344	1006
1	rs7529895	C	T	0.296223	1006
1	rs12140180	G	A	0.387674	1006
1	rs11587427	T	C	0.251491	1006
1	rs12119149	C	T	0.689861	1006
1	rs61768432	A	T	0.300199	1006
1	rs55695044	C	T	0.300199	1006
1	rs7543520	T	C	0.689861	1006
1	rs11590279	C	T	0.296223	1006
1	rs2158954	G	A	0.300199	1006
1	rs116235316	A	G	0.0616302	1006
1	rs12083110	T	C	0.300199	1006
1	rs7546818	A	G	0.32505	1006
1	rs7549701	T	C	0.390656	1006
1	rs10890281	C	A	0.300199	1006
1	rs6680338	G	A	0.889662	1006
1	rs7546040	C	G	0.689861	1006
1	rs12354267	T	C	0.301193	1006
1	rs4660748	C	A	0.0248509	1006
1	rs11210920	G	A	0.327038	1006
1	rs12760274	A	G	0.318091	1006
1	rs917294	A	G	0.748509	1006
1	rs6692652	T	C	0.393638	1006
1	rs917293	G	A	0.885686	1006
1	rs4660749	T	G	0.887674	1006
1	rs145507796	T	C	0.0159046	1006
1	rs4660750	T	C	0.887674	1006
1	rs3791049	A	C	0.398608	1006
1	rs61768434	G	A	0.0198807	1006
1	rs115445784	C	T	0.0139165	1006
1	rs77829827	C	T	0.0228628	1006
1	rs3791050	C	A	0.125249	1006
1	rs3791051	C	T	0.394632	1006
1	rs3828139	C	T	0.488072	1006
1	rs1875653	G	A	0.390656	1006
1	rs10890283	G	A	0.394632	1006
1	rs11577684	C	G	0.347913	1006
1	rs6691988	G	A	0.882704	1006
1	rs6701645	C	T	0.394632	1006
1	rs12741964	G	A	0.15507	1006
1	rs3791053	C	T	0.394632	1006
1	rs3791054	G	C	0.140159	1006
1	rs72678691	T	G	0.143141	1006
1	rs12121688	C	T	0.394632	1006
1	rs9787240	A	G	0.340954	1006
1	rs12044961	T	G	0.140159	1006
1	rs1354261	A	C	0.882704	1006
1	rs12122504	C	G	0.394632	1006
1	rs1502907	A	G	0.887674	1006
1	rs34224911	A	T	0.345924	1006
1	rs6688144	G	A	0.399602	1006
1	rs11210922	A	G	0.143141	1006
1	rs7553818	C	G	0.39662	1006
1	rs78083643	T	C	0.0308151	1006
1	rs11210924	G	A	0.39662	1006
1	rs11210925	T	C	0.39662	1006
1	rs72680703	G	T	0.0467197	1006
1	rs11210926	A	G	0.39662	1006
1	rs12401813	A	C	0.345924	1006
1	rs12116642	G	A	0.39662	1006
1	rs34330931	G	C	0.39662	1006
1	rs975761	T	C	0.39662	1006
1	rs7515003	G	A	0.39662	1006
1	rs80325941	T	C	0.0506958	1006
1	rs116527246	G	A	0.0198807	1006
1	rs3828140	C	T	0.39662	1006
1	rs3791055	T	C	0.887674	1006
1	rs976313	G	A	0.39662	1006
1	rs976312	G	A	0.39662	1006
1	rs11210927	A	G	0.39662	1006
1	rs12116672	A	G	0.0407555	1006
1	rs12128485	C	T	0.39662	1006
1	rs12128547	C	T	0.39662	1006
1	rs3791056	C	G	0.0397614	1006
1	rs3791057	T	C	0.399602	1006
1	rs11210928	C	T	0.884692	1006
1	rs6672795	T	C	0.399602	1006
1	rs6665149	C	T	0.39662	1006
1	rs76020584	G	A	0.0506958	1006
1	rs12024345	T	A	0.483101	1006
1	rs6670344	A	G	0.887674	1006
1	rs3791058	T	C	0.399602	1006
1	rs74070702	G	A	0.39662	1006
1	rs148387202	C	T	0.0139165	1006
1	rs812490	T	C	0.413519	1006
1	rs11580676	G	A	0.398608	1006
1	rs246778	T	C	0.887674	1006
1	rs12126352	G	A	0.398608	1006
1	rs246777	G	C	0.883698	1006
1	rs116292638	T	C	0.0178926	1006
1	rs246776	C	T	0.480119	1006
1	rs12122867	G	A	0.398608	1006
1	rs246775	T	C	0.883698	1006
1	rs3791059	C	T	0.398608	1006
1	rs80204008	G	A	0.0188867	1006
1	rs150833155	T	A	0.0159046	1006
1	rs1012125	T	C	0.398608	1006
1	rs37471	C	T	0.34493	1006
1	rs12125838	G	A	0.398608	1006
1	rs77715956	C	T	0.0208748	1006
1	rs12133508	C	T	0.398608	1006
1	rs37470	G	C	0.34493	1006
1	rs37469	G	A	0.483101	1006
1	rs140097922	T	G	0.00795229	1006
1	rs3791062	G	C	0.398608	1006
1	rs3791063	T	C	0.398608	1006
1	rs37468	A	T	0.88668	1006
1	rs3791064	T	G	0.398608	1006
1	rs972444	G	A	0.398608	1006
1	rs972443	T	C	0.398608	1006
1	rs541487	G	A	0.885686	1006
1	rs37464	A	G	0.885686	1006
1	rs37463	G	A	0.487078	1006
1	rs37462	C	T	0.88668	1006
1	rs39722	G	C	0.88668	1006
1	rs3791067	G	C	0.488072	1006
1	rs3791068	T	G	0.143141	1006
1	rs12137475	C	T	0.117296	1006
1	rs641356	C	T	0.88668	1006
1	rs556667	G	T	0.88668	1006
1	rs12741189	A	C	0.398608	1006
1	rs37460	C	G	0.488072	1006
1	rs141025737	G	A	0.0149105	1006
1	rs12131981	G	A	0.398608	1006
1	rs37459	A	G	0.34493	1006
1	rs3791069	A	T	0.394632	1006
1	rs37458	A	G	0.345924	1006
1	rs37457	G	A	0.88668	1006
1	rs61768459	T	C	0.00894632	1006
1	rs12037700	T	C	0.142147	1006
1	rs37456	C	T	0.34493	1006
1	rs37455	A	G	0.345924	1006
1	rs37454	C	A	0.345924	1006
1	rs11580407	T	A	0.398608	1006
1	rs37453	A	G	0.34493	1006
1	rs3011216	C	G	0.526839	1006
1	rs72886892	G	T	0.0586481	1006
1	rs37452	A	C	0.684891	1006
1	rs3791073	T	C	0.0586481	1006
1	rs3791074	C	G	0.0586481	1006
1	rs74598795	C	T	0.0586481	1006
1	rs77810956	G	A	0.0596421	1006
1	rs72886894	C	T	0.0586481	1006
1	rs72886895	C	T	0.0586481	1006
1	rs246774	C	T	0.890656	1006
1	rs61770260	C	T	0.00894632	1006
1	rs246773	A	G	0.889662	1006
1	rs3791075	A	C	0.145129	1006
1	rs12046114	C	T	0.145129	1006
1	rs72886898	T	C	0.0586481	1006
1	rs78656836	A	G	0.026839	1006
1	rs3011217	A	G	0.684891	1006
1	rs3011218	T	A	0.888668	1006
1	rs72886901	G	C	0.0586481	1006
1	rs149784901	G	A	0.0139165	1006
1	rs3011219	A	G	0.685885	1006
1	rs2906471	C	T	0.685885	1006
1	rs2906470	T	C	0.890656	1006
1	rs3011220	A	G	0.681909	1006
1	rs7542434	T	A	0.145129	1006
1	rs12723279	C	T	0.684891	1006
1	rs11210931	G	A	0.685885	1006
1	rs3011221	A	G	0.889662	1006
1	rs7552219	T	A	0.145129	1006
1	rs72888712	A	G	0.0586481	1006
1	rs116398608	T	C	0.0397614	1006
1	rs72888718	G	C	0.0586481	1006
1	rs12040333	G	A	0.145129	1006
1	rs2367804	C	T	0.686879	1006
1	rs713191	A	G	0.705765	1006
1	rs3791076	T	C	0.146123	1006
1	rs2040950	G	C	0.705765	1006
1	rs2906469	G	A	0.157058	1006
1	rs3791078	C	G	0.0387674	1006
1	rs77932819	T	C	0.0536779	1006
1	rs3791081	A	C	0.0387674	1006
1	rs3011222	C	T	0.705765	1006
1	rs3791083	C	G	0.0387674	1006
1	rs3011223	T	C	0.705765	1006
1	rs3011224	C	T	0.705765	1006
1	rs2906468	A	G	0.744533	1006
1	rs3011225	G	A	0.744533	1006
1	rs147399525	A	C	0.00695825	1006
1	rs74501938	G	C	0.0387674	1006
1	rs77902762	A	G	0.0387674	1006
1	rs2906467	C	A	0.89165	1006
1	rs3094954	C	T	0.705765	1006
1	rs3124746	G	C	0.89165	1006
1	rs4660753	G	A	0.705765	1006
1	rs58163934	C	T	0.0387674	1006
1	rs4660754	G	T	0.706759	1006
1	rs138425188	G	A	0.0477137	1006
1	rs12144781	G	C	0.0536779	1006
1	rs79949009	A	C	0.0586481	1006
1	rs2906466	A	G	0.705765	1006
1	rs3791085	T	C	0.147117	1006
1	rs185548596	C	T	0.00795229	1006
1	rs58854399	G	A	0.146123	1006
1	rs2906465	T	C	0.89165	1006
1	rs3011226	G	A	0.89165	1006
1	rs3011227	G	A	0.890656	1006
1	rs3791087	C	T	0.146123	1006
1	rs3011228	A	G	0.705765	1006
1	rs3828142	C	T	0.0387674	1006
1	rs3791089	G	T	0.146123	1006
1	rs3791090	A	T	0.146123	1006
1	rs3011229	A	G	0.890656	1006
1	rs149275178	G	A	0.00795229	1006
1	rs2906464	C	T	0.89165	1006
1	rs2906463	A	G	0.890656	1006
1	rs140181143	T	C	0.0188867	1006
1	rs2906462	G	A	0.890656	1006
1	rs72684757	G	A	0.132207	1006
1	rs2906461	G	C	0.89165	1006
1	rs3791092	A	G	0.146123	1006
1	rs77986554	G	A	0.0387674	1006
1	rs2906460	A	G	0.890656	1006
1	rs2906459	A	C	0.890656	1006
1	rs77933178	G	T	0.0387674	1006
1	rs2906458	G	A	0.714712	1006
1	rs79441524	T	C	0.0387674	1006
1	rs114691660	G	A	0.0367793	1006
1	rs2906457	A	C	0.694831	1006
1	rs145447141	C	T	0.0188867	1006
1	rs78853081	G	C	0.0188867	1006
1	rs76688284	T	C	0.0188867	1006
1	rs3011230	G	T	0.890656	1006
1	rs2906456	T	C	0.890656	1006
1	rs2906455	T	C	0.890656	1006
1	rs3011231	A	G	0.890656	1006
1	rs2428853	C	G	0.175944	1006
1	rs2788371	A	G	0.137177	1006
1	rs2527777	T	C	0.137177	1006
1	rs2527776	G	A	0.693837	1006
1	rs2428852	G	A	0.713718	1006
1	rs77201694	G	A	0.134195	1006
1	rs12121968	T	C	0.0626243	1006
1	rs810680	C	T	0.713718	1006
1	rs74658024	G	A	0.0656064	1006
1	rs114227645	G	A	0.0377734	1006
1	rs3791097	G	C	0.109344	1006
1	rs803679	G	A	0.753479	1006
1	rs77943606	A	G	0.0198807	1006
1	rs803678	G	T	0.694831	1006
1	rs6677990	G	A	0.0606362	1006
1	rs114347687	G	A	0.028827	1006
1	rs72684762	G	T	0.0178926	1006
1	rs12072172	T	C	0.0387674	1006
1	rs803677	G	A	0.862823	1006
1	rs803676	A	G	0.862823	1006
1	rs17474535	A	G	0.109344	1006
1	rs75049314	G	A	0.0188867	1006
1	rs803675	G	A	0.753479	1006
1	rs141067037	A	C	0.0129225	1006
1	rs2428851	G	A	0.862823	1006
1	rs2485996	C	T	0.713718	1006
1	rs2367805	A	C	0.026839	1006
1	rs2428854	C	A	0.862823	1006
1	rs61770286	A	G	0.109344	1006
1	rs803683	G	T	0.862823	1006
1	rs61770287	C	T	0.109344	1006
1	rs61770288	C	G	0.0238569	1006
1	rs16831381	G	A	0.0387674	1006
1	rs17533707	C	T	0.109344	1006
1	rs803682	G	A	0.694831	1006
1	rs115079679	G	A	0.0188867	1006
1	rs803681	C	A	0.862823	1006
1	rs145271112	A	T	0.0139165	1006
1	rs16831389	C	T	0.0387674	1006
1	rs16831390	C	G	0.0387674	1006
1	rs803680	G	C	0.712724	1006
1	rs783304	A	G	0.150099	1006
1	rs783303	G	A	0.862823	1006
1	rs3791101	G	A	0.298211	1006
1	rs783302	A	G	0.863817	1006
1	rs3791102	C	T	0.714712	1006
1	rs114024366	A	G	0.0168986	1006
1	rs3791104	A	G	0.0387674	1006
1	rs3791106	C	T	0.0387674	1006
1	rs61770290	C	T	0.0487078	1006
1	rs143585617	G	A	0.0159046	1006
1	rs783301	C	T	0.110338	1006
1	rs11210934	G	A	0.695825	1006
1	rs11210935	G	A	0.753479	1006
1	rs2485995	G	A	0.110338	1006
1	rs3791108	A	G	0.0397614	1006
1	rs2428964	C	T	0.910537	1006
1	rs76708364	C	T	0.0188867	1006
1	rs2486012	A	G	0.110338	1006
1	rs78570835	C	G	0.0397614	1006
1	rs2428963	C	T	0.110338	1006
1	rs77270226	G	C	0.0606362	1006
1	rs80199567	C	T	0.026839	1006
1	rs74711423	G	A	0.0188867	1006
1	rs3791110	T	A	0.0397614	1006
1	rs3791111	T	G	0.0397614	1006
1	rs4314918	G	A	0.800199	1006
1	rs78050663	A	T	0.0685885	1006
1	rs75548820	G	A	0.0188867	1006
1	rs114080507	G	A	0.0447316	1006
1	rs3791112	T	G	0.760437	1006
1	rs2248305	C	T	0.110338	1006
1	rs1859725	A	G	0.110338	1006
1	rs6674176	G	A	0.800199	1006
1	rs76371137	G	A	0.0447316	1006
1	rs78745580	T	C	0.0397614	1006
1	rs2486011	C	T	0.911531	1006
1	rs1766964	T	C	0.111332	1006
1	rs1766966	A	G	0.112326	1006
1	rs4660262	G	A	0.740557	1006
1	rs59665418	T	C	0.0397614	1006
1	rs61027202	A	G	0.0397614	1006
1	rs4660756	C	T	0.297217	1006
1	rs3120802	C	T	0.911531	1006
1	rs80055718	G	A	0.0526839	1006
1	rs3120803	A	G	0.911531	1006
1	rs3764833	G	C	0.0397614	1006
1	rs76862143	T	G	0.0467197	1006
1	rs1636876	T	G	0.911531	1006
1	rs138536153	A	G	0.00497018	1006
1	rs1636877	G	A	0.110338	1006
1	rs112353926	C	T	0.0397614	1006
1	rs2428962	C	T	0.911531	1006
1	rs144115543	A	G	0.0188867	1006
1	rs59914650	A	G	0.0397614	1006
1	rs2245439	C	T	0.110338	1006
1	rs112370138	C	T	0.0516899	1006
1	rs9326136	C	T	0.737575	1006
1	rs76513474	C	A	0.0188867	1006
1	rs12569336	T	A	0.0397614	1006
1	rs11210936	A	T	0.760437	1006
1	rs12569354	T	C	0.0427435	1006
1	rs2485991	T	C	0.112326	1006
1	rs11578313	G	A	0.741551	1006
1	rs2428961	C	T	0.111332	1006
1	rs2428960	A	G	0.111332	1006
1	rs2352990	T	A	0.761431	1006
1	rs4031031	C	T	0.741551	1006
1	rs2428959	C	T	0.111332	1006
1	rs12127226	C	T	0.759443	1006
1	rs76527208	C	A	0.0397614	1006
1	rs2108202	C	T	0.759443	1006
1	rs142183760	C	G	0.00497018	1006
1	rs12561948	A	G	0.0397614	1006
1	rs1859726	T	C	0.112326	1006
1	rs6801	C	G	0.759443	1006
1	rs112829626	G	C	0.00894632	1006
1	rs2485990	G	A	0.112326	1006
1	rs111797125	C	T	0.0188867	1006
1	rs112018955	C	T	0.0497018	1006
1	rs1548634	T	C	0.112326	1006
1	rs12726706	G	A	0.757455	1006
1	rs3762422	T	A	0.739563	1006
1	rs79749091	G	T	0.0188867	1006
1	rs113785268	T	C	0.0397614	1006
1	rs2242637	A	G	0.911531	1006
1	rs12127737	G	A	0.741551	1006
1	rs114948251	G	A	0.0526839	1006
1	rs75209795	G	A	0.0397614	1006
1	rs1766968	T	C	0.110338	1006
1	rs6671164	G	T	0.761431	1006
1	rs3120804	T	G	0.110338	1006
1	rs34830883	T	C	0.746521	1006
1	rs60957099	C	T	0.0397614	1006
1	rs11210937	T	C	0.800199	1006
1	rs58246403	G	A	0.0397614	1006
1	rs3120805	C	T	0.110338	1006
1	rs140525366	G	A	0.0397614	1006
1	rs9727068	A	G	0.911531	1006
1	rs116675633	T	C	0.0397614	1006
1	rs2906597	A	G	0.110338	1006
1	rs12737898	C	G	0.911531	1006
1	rs112530169	A	T	0.0248509	1006
1	rs2485989	T	C	0.10835	1006
1	rs6680421	C	A	0.760437	1006
1	rs2428957	A	G	0.109344	1006
1	rs2428956	A	G	0.869781	1006
1	rs141496231	C	G	0.0397614	1006
1	rs4448553	A	G	0.758449	1006
1	rs145954805	C	T	0.0178926	1006
1	rs182067916	C	A	0.0168986	1006
1	rs116765549	T	G	0.0188867	1006
1	rs1990150	C	G	0.152087	1006
1	rs3791116	T	A	0.764414	1006
1	rs2428955	C	T	0.917495	1006
1	rs146406717	T	C	0.0188867	1006
1	rs2240447	C	T	0.763419	1006
1	rs41270385	A	G	0.0347913	1006
1	rs148762679	G	A	0.0178926	1006
1	rs7556565	C	T	0.763419	1006
1	rs6675620	C	T	0.763419	1006
1	rs17402782	G	A	0.0457256	1006
1	rs2486014	T	C	0.109344	1006
1	rs2486013	A	G	0.916501	1006
1	rs1008137	C	T	0.109344	1006
1	rs4660263	A	C	0.763419	1006
1	rs17402858	C	T	0.0526839	1006
1	rs41492045	C	T	0.0139165	1006
1	rs12045544	C	T	0.0775348	1006
1	rs4660758	T	G	0.764414	1006
1	rs2301993	G	A	0.763419	1006
1	rs2301992	C	T	0.0437376	1006
1	rs2906596	G	A	0.915507	1006
1	rs12145999	C	T	0.763419	1006
1	rs1636879	G	C	0.109344	1006
1	rs3828146	C	T	0.763419	1006
1	rs3791118	G	A	0.0487078	1006
1	rs72684780	C	T	0.0785288	1006
1	rs3791119	C	G	0.763419	1006
1	rs3791120	T	C	0.763419	1006
1	rs4660759	C	G	0.763419	1006
1	rs7412307	C	G	0.798211	1006
1	rs2486007	A	G	0.10835	1006
1	rs783308	A	C	0.153082	1006
1	rs4221	A	G	0.153082	1006
1	rs7161	C	T	0.744533	1006
1	rs115483779	A	C	0.0168986	1006
1	rs2486008	T	C	0.918489	1006
1	rs4660761	G	A	0.799205	1006
1	rs2286241	G	C	0.0536779	1006
1	rs2286243	A	G	0.0536779	1006
1	rs12410334	A	C	0.799205	1006
1	rs2428954	A	G	0.11829	1006
1	rs41270395	G	A	0.00795229	1006
1	rs41270397	C	T	0.0526839	1006
1	rs2428953	G	A	0.117296	1006
1	rs139540839	C	A	0.0149105	1006
1	rs150936757	C	G	0.0308151	1006
1	rs113540523	G	A	0.0576541	1006
1	rs3762423	T	C	0.0526839	1006
1	rs2231280	T	C	0.0536779	1006
1	rs115144852	G	A	0.0149105	1006
1	rs2486006	A	G	0.916501	1006
1	rs2486005	T	C	0.171968	1006
1	rs1859728	G	C	0.0526839	1006
1	rs869896	C	T	0.0526839	1006
1	rs61770309	G	T	0.153082	1006
1	rs3791122	T	G	0.0536779	1006
1	rs2486003	A	G	0.916501	1006
1	rs1061781	C	T	0.100398	1006
1	rs72683973	C	T	0.0805169	1006
1	rs4567315	T	C	0.736581	1006
1	rs2993619	T	C	0.880716	1006
1	rs12738136	G	A	0.737575	1006
1	rs2231284	T	C	0.178926	1006
1	rs7555	C	T	0.082505	1006
1	rs12403025	G	A	0.73161	1006
1	rs12403036	G	A	0.73161	1006
1	rs41270401	C	T	0.0308151	1006
1	rs10890286	T	C	0.73161	1006
1	rs115519287	G	A	0.0188867	1006
1	rs79401056	G	C	0.0536779	1006
1	rs75862497	A	G	0.054672	1006
1	rs41270403	C	T	0.0775348	1006
1	rs2301983	C	T	0.0417495	1006
1	rs115695479	C	T	0.0168986	1006
1	rs79776471	C	T	0.0168986	1006
1	rs2248253	G	A	0.084493	1006
1	rs2286245	C	T	0.0427435	1006
1	rs114105326	T	A	0.0149105	1006
1	rs6671811	T	C	0.0178926	1006
1	rs3791124	A	G	0.833996	1006
1	rs16831527	C	T	0.0178926	1006
1	rs76906608	C	T	0.0178926	1006
1	rs803619	T	C	0.877734	1006
1	rs2248632	G	A	0.082505	1006
1	rs76038188	G	A	0.0188867	1006
1	rs76354303	C	T	0.0149105	1006
1	rs80095976	T	A	0.0188867	1006
1	rs116254654	A	G	0.0357853	1006
1	rs2248829	G	A	0.082505	1006
1	rs41270405	C	T	0.0188867	1006
1	rs41270407	C	T	0.0178926	1006
1	rs1362153	T	C	0.110338	1006
1	rs114382918	C	T	0.0447316	1006
1	rs72683978	T	G	0.0815109	1006
1	rs6660227	G	A	0.0188867	1006
1	rs6670336	C	T	0.0178926	1006
1	rs75404559	C	T	0.0178926	1006
1	rs112998012	C	G	0.0298211	1006
1	rs11210939	G	A	0.728628	1006
1	rs11804824	G	A	0.083499	1006
1	rs148112158	G	A	0.0178926	1006
1	rs113551349	C	T	0.27833	1006
1	rs75103201	G	A	0.0178926	1006
1	rs2486002	T	C	0.083499	1006
1	rs1766967	G	A	0.083499	1006
1	rs2486001	T	C	0.842942	1006
1	rs1766970	C	G	0.083499	1006
1	rs62621784	G	T	0.0178926	1006
1	rs111824744	T	G	0.0109344	1006
1	rs2486000	T	C	0.843936	1006
1	rs146913300	C	T	0.0178926	1006
1	rs75102392	T	A	0.0188867	1006
1	rs2477614	A	G	0.843936	1006
1	rs3791129	G	A	0.686879	1006
1	rs1325440	T	C	0.853877	1006
1	rs150772641	G	T	0.026839	1006
1	rs783305	C	T	0.12326	1006
1	rs72544124	C	T	0.0129225	1006
1	rs79746139	C	T	0.0646123	1006
1	rs79003767	A	G	0.0238569	1006
1	rs9429225	C	T	0.847913	1006
1	rs6429644	T	C	0.0695825	1006
1	rs116058002	A	T	0.0149105	1006
1	rs11585120	A	G	0.0626243	1006
1	rs2485999	C	A	0.0636183	1006
1	rs34282584	A	C	0.349901	1006
1	rs2428966	A	G	0.0646123	1006
1	rs2485998	A	G	0.0646123	1006
1	rs145104753	G	A	0.0178926	1006
1	rs7554322	C	T	0.11332	1006
1	rs2906599	C	T	0.0656064	1006
1	rs77544796	C	T	0.114314	1006
1	rs72683987	C	T	0.0616302	1006
1	rs7523468	A	G	0.607356	1006
1	rs74658637	C	G	0.0596421	1006
1	rs783306	G	A	0.145129	1006
1	rs783307	T	C	0.153082	1006
1	rs2486010	G	T	0.153082	1006
1	rs2486009	T	C	0.852883	1006
1	rs138865507	C	T	0.0109344	1006
1	rs12037805	T	C	0.342942	1006
1	rs116766081	C	A	0.0129225	1006
1	rs67193654	C	T	0.0526839	1006
1	rs75925071	G	A	0.0467197	1006
1	rs79421665	T	G	0.0467197	1006
1	rs114406142	A	G	0.0149105	1006
1	rs2477618	G	C	0.0705765	1006
1	rs12038878	A	G	0.410537	1006
1	rs61768270	C	T	0.0228628	1006
1	rs1978195	A	G	0.409543	1006
1	rs12138281	G	C	0.106362	1006
1	rs6429645	G	C	0.158052	1006
1	rs61768272	A	C	0.0228628	1006
1	rs9660458	A	G	0.656064	1006
1	rs16831558	C	T	0.148111	1006
1	rs2428965	T	C	0.675944	1006
1	rs2485993	A	G	0.72664	1006
1	rs4660763	T	C	0.725646	1006
1	rs34189025	A	T	0.267396	1006
1	rs9429127	A	G	0.724652	1006
1	rs2477616	G	A	0.724652	1006
1	rs58283107	T	A	0.0506958	1006
1	rs10157253	C	G	0.720676	1006
1	rs6677372	G	A	0.720676	1006
1	rs150683278	T	C	0.026839	1006
1	rs2485994	G	A	0.0735586	1006
1	rs813642	A	C	0.72664	1006
1	rs79375349	A	G	0.0506958	1006
1	rs4469748	A	G	0.724652	1006
1	rs28621397	A	T	0.0506958	1006
1	rs17413167	T	G	0.308151	1006
1	rs11577905	C	T	0.0506958	1006
1	rs1476670	A	C	0.793241	1006
1	rs78538864	G	A	0.0487078	1006
1	rs753637	A	G	0.72664	1006
1	rs2993620	C	A	0.0735586	1006
1	rs61453383	G	C	0.0516899	1006
1	rs2275340	C	T	0.190855	1006
1	rs751442	A	C	0.72664	1006
1	rs61768273	A	T	0.0228628	1006
1	rs17413277	C	T	0.190855	1006
1	rs11210945	C	T	0.0506958	1006
1	rs17404795	G	A	0.026839	1006
1	rs17404823	T	C	0.308151	1006
1	rs6693689	A	C	0.192843	1006
1	rs144061400	G	A	0.0516899	1006
1	rs112149432	C	T	0.0357853	1006
1	rs12240184	A	G	0.0516899	1006
1	rs11580716	C	T	0.0506958	1006
1	rs41270409	T	A	0.306163	1006
1	rs2108201	G	C	0.670974	1006
1	rs2057966	G	A	0.59841	1006
1	rs2057968	G	A	0.597416	1006
1	rs72683990	G	A	0.0735586	1006
1	rs4660766	T	C	0.725646	1006
1	rs115402147	G	A	0.0347913	1006
1	rs2158821	C	A	0.497018	1006
1	rs1007795	G	A	0.498012	1006
1	rs2158822	G	C	0.663022	1006
1	rs11210947	A	G	0.661034	1006
1	rs11210948	A	G	0.663022	1006
1	rs35096233	G	A	0.305169	1006
1	rs80288039	T	C	0.0477137	1006
1	rs942756	T	C	0.663022	1006
1	rs116786318	G	A	0.026839	1006
1	rs77973655	A	G	0.0477137	1006
1	rs61768276	A	G	0.190855	1006
1	rs61768277	C	A	0.232604	1006
1	rs61768278	C	T	0.187873	1006
1	rs61768279	C	T	0.291252	1006
1	rs12031261	C	T	0.176938	1006
1	rs74434439	G	A	0.0228628	1006
1	rs6658797	A	G	0.599404	1006
1	rs28798527	G	C	0.0974155	1006
1	rs116222714	A	T	0.0318091	1006
1	rs12759480	C	T	0.39662	1006
1	rs12745550	A	G	0.398608	1006
1	rs12124324	G	A	0.496024	1006
1	rs10493116	C	T	0.398608	1006
1	rs116449802	T	C	0.0984095	1006
1	rs115310460	T	C	0.0984095	1006
1	rs12122860	T	C	0.0984095	1006
1	rs12125560	G	A	0.0984095	1006
1	rs72683998	C	G	0.0984095	1006
1	rs7548071	G	C	0.542744	1006
1	rs7514789	C	T	0.0984095	1006
1	rs7519215	A	G	0.0984095	1006
1	rs4660265	C	T	0.499006	1006
1	rs7554151	G	A	0.0984095	1006
1	rs4660266	C	T	0.397614	1006
1	rs12130685	C	T	0.0984095	1006
1	rs72684002	G	C	0.0984095	1006
1	rs16831607	T	G	0.0984095	1006
1	rs72686003	A	G	0.0984095	1006
1	rs74070419	A	C	0.0984095	1006
1	rs72686004	C	A	0.0974155	1006
1	rs4660769	G	T	0.397614	1006
1	rs72686006	A	G	0.0984095	1006
1	rs11210949	T	C	0.498012	1006
1	rs56133576	C	T	0.0984095	1006
1	rs55808147	G	A	0.0974155	1006
1	rs7524452	C	T	0.426441	1006
1	rs1123370	A	G	0.0984095	1006
1	rs1573967	T	A	0.501988	1006
1	rs7534826	T	C	0.0984095	1006
1	rs7534944	T	C	0.0994036	1006
1	rs7535034	T	C	0.0994036	1006
1	rs7527790	C	T	0.0994036	1006
1	rs75808047	G	A	0.0248509	1006
1	rs942755	G	A	0.5	1006
1	rs2353604	G	C	0.429423	1006
1	rs56204257	C	T	0.0318091	1006
1	rs74719511	C	T	0.0695825	1006
1	rs1123369	A	G	0.0695825	1006
1	rs78118512	G	T	0.0695825	1006
1	rs116058805	G	A	0.0705765	1006
1	rs114818226	T	C	0.0695825	1006
1	rs55742259	C	T	0.0695825	1006
1	rs56143306	C	T	0.0695825	1006
1	rs55896798	A	G	0.0695825	1006
1	rs55708211	C	G	0.0695825	1006
1	rs55949822	A	G	0.0695825	1006
1	rs72686008	C	T	0.0775348	1006
1	rs4660267	C	T	0.428429	1006
1	rs78975618	C	T	0.0695825	1006
1	rs12126760	T	C	0.0695825	1006
1	rs35632904	C	T	0.428429	1006
1	rs12136884	C	T	0.0695825	1006
1	rs12126007	A	C	0.0695825	1006
1	rs116421472	T	G	0.0139165	1006
1	rs11210950	G	A	0.428429	1006
1	rs7531328	T	A	0.0695825	1006
1	rs2057969	T	C	0.0705765	1006
1	rs11210951	C	A	0.10835	1006
1	rs4660770	C	T	0.472167	1006
1	rs12128919	T	G	0.0715706	1006
1	rs4660771	G	A	0.0924453	1006
1	rs6666173	G	A	0.432406	1006
1	rs147461875	C	T	0.0258449	1006
1	rs4388738	A	G	0.964215	1006
1	rs116515278	C	T	0.0129225	1006
1	rs140929616	T	C	0.0208748	1006
1	rs76415572	G	A	0.0695825	1006
1	rs76761343	T	C	0.0695825	1006
1	rs11804028	T	C	0.219682	1006
1	rs12032045	T	C	0.251491	1006
1	rs141976306	A	G	0.0149105	1006
1	rs113860974	T	G	0.0785288	1006
1	rs187454358	A	C	0.00298211	1006
1	rs143148060	T	C	0.163022	1006
1	rs68094884	A	G	0.119284	1006
1	rs1972524	G	A	0.270378	1006
1	rs114446600	A	G	0.0139165	1006
1	rs2031500	G	A	0.593439	1006
1	rs11588492	C	T	0.0447316	1006
1	rs113370919	T	C	0.0447316	1006
1	rs147073597	G	A	0.0447316	1006
1	rs80320811	A	G	0.0367793	1006
1	rs11585230	G	A	0.0447316	1006
1	rs146713527	C	T	0.0447316	1006
1	rs6675774	G	A	0.126243	1006
1	rs4660772	A	G	0.62326	1006
1	rs183662803	C	T	0.0139165	1006
1	rs147954534	T	C	0.00795229	1006
1	rs12044178	C	G	0.26839	1006
1	rs6698333	C	T	0.426441	1006
1	rs113260905	G	A	0.0188867	1006
1	rs34200648	A	G	0.084493	1006
1	rs79755617	C	T	0.0149105	1006
1	rs115562410	G	A	0.0149105	1006
1	rs1408922	C	T	0.0914513	1006
1	rs7417155	G	A	0.0357853	1006
1	rs72884281	G	C	0.0795229	1006
1	rs75730402	G	C	0.0149105	1006
1	rs2993250	C	T	0.0516899	1006
1	rs2429059	G	C	0.107356	1006
1	rs34563685	G	A	0.0437376	1006
1	rs2993251	G	A	0.496024	1006
1	rs7551484	T	C	0.333002	1006
1	rs7544459	C	T	0.333002	1006
1	rs7546834	C	A	0.333002	1006
1	rs114940806	A	G	0.0308151	1006
1	rs2031497	A	G	0.301193	1006
1	rs2031498	G	A	0.333002	1006
1	rs115321906	G	A	0.0228628	1006
1	rs2031499	T	G	0.333002	1006
1	rs2025615	A	G	0.333002	1006
1	rs144279630	G	T	0.027833	1006
1	rs1291049	T	C	0.159046	1006
1	rs1291048	C	T	0.0864811	1006
1	rs11210956	A	G	0.333002	1006
1	rs12023111	C	G	0.332008	1006
1	rs647372	T	G	0.569583	1006
1	rs12086814	A	C	0.333002	1006
1	rs12060915	C	T	0.333002	1006
1	rs1291047	C	G	0.569583	1006
1	rs142771392	T	C	0.0318091	1006
1	rs113604100	G	T	0.0318091	1006
1	rs78092322	G	A	0.335984	1006
1	rs113613047	C	A	0.0775348	1006
1	rs61768287	T	G	0.333002	1006
1	rs112437207	T	C	0.0318091	1006
1	rs11210960	G	A	0.300199	1006
1	rs10890287	C	T	0.333002	1006
1	rs7522642	T	C	0.333002	1006
1	rs12741645	G	A	0.148111	1006
1	rs548299	C	T	0.569583	1006
1	rs72884289	A	G	0.0775348	1006
1	rs113090386	G	A	0.0318091	1006
1	rs12743696	T	C	0.332008	1006
1	rs61768289	T	G	0.409543	1006
1	rs6671246	A	G	0.409543	1006
1	rs67857023	A	C	0.333002	1006
1	rs67423979	T	G	0.333002	1006
1	rs56322362	G	A	0.0775348	1006
1	rs6671474	A	G	0.333002	1006
1	rs116623215	G	A	0.300199	1006
1	rs6429648	G	A	0.333002	1006
1	rs55642478	G	C	0.0795229	1006
1	rs112202639	A	G	0.0328032	1006
1	rs1291056	G	A	0.510934	1006
1	rs7534642	T	C	0.333002	1006
1	rs34923089	A	G	0.333002	1006
1	rs561842	C	T	0.510934	1006
1	rs7527487	C	T	0.333002	1006
1	rs12409509	G	A	0.0198807	1006
1	rs11210961	T	C	0.333002	1006
1	rs11210962	G	A	0.333996	1006
1	rs12023899	C	T	0.183897	1006
1	rs112183493	C	T	0.0328032	1006
1	rs11210963	C	A	0.333002	1006
1	rs12045611	G	A	0.182903	1006
1	rs56242128	A	T	0.0109344	1006
1	rs4660775	A	G	0.333002	1006
1	rs509261	A	G	0.922465	1006
1	rs4660776	C	A	0.333002	1006
1	rs10493117	T	A	0.33002	1006
1	rs10890288	A	G	0.33002	1006
1	rs10890289	G	C	0.182903	1006
1	rs10890290	A	G	0.33002	1006
1	rs10890291	C	A	0.33002	1006
1	rs11210964	C	G	0.33002	1006
1	rs1291053	A	G	0.513917	1006
1	rs1969877	C	A	0.33002	1006
1	rs1969878	T	C	0.319085	1006
1	rs12026859	C	G	0.33002	1006
1	rs12044434	A	C	0.33002	1006
1	rs1291052	A	G	0.924453	1006
1	rs1291051	C	T	0.619284	1006
1	rs6429649	C	T	0.33002	1006
1	rs7527921	A	T	0.0805169	1006
1	rs7527999	A	G	0.33002	1006
1	rs113997331	C	T	0.0347913	1006
1	rs1408917	G	A	0.0805169	1006
1	rs1408918	G	A	0.0328032	1006
1	rs1408919	A	G	0.297217	1006
1	rs1408920	T	C	0.323062	1006
1	rs1408921	A	G	0.33002	1006
1	rs1291050	G	A	0.924453	1006
1	rs12048838	G	A	0.297217	1006
1	rs12046404	A	G	0.33002	1006
1	rs80194724	G	T	0.0328032	1006
1	rs11210965	G	C	0.332008	1006
1	rs72884299	A	C	0.0805169	1006
1	rs6683196	T	C	0.00497018	1006
1	rs111526816	T	C	0.0377734	1006
1	rs4660777	G	A	0.0347913	1006
1	rs111765549	G	T	0.0328032	1006
1	rs662128	G	A	0.513917	1006
1	rs11801107	C	T	0.298211	1006
1	rs6684029	A	G	0.0328032	1006
1	rs72686025	A	T	0.0606362	1006
1	rs6687432	T	C	0.0328032	1006
1	rs11810695	G	A	0.263419	1006
1	rs111990094	A	G	0.0328032	1006
1	rs1291058	T	C	0.925447	1006
1	rs12121671	C	T	0.0805169	1006
1	rs113488774	A	G	0.0328032	1006
1	rs111638247	C	T	0.0238569	1006
1	rs113688632	A	C	0.0328032	1006
1	rs2529098	T	G	0.926441	1006
1	rs2764668	G	A	0.926441	1006
1	rs2764667	G	C	0.926441	1006
1	rs78538944	G	A	0.0328032	1006
1	rs12404136	C	A	0.0198807	1006
1	rs1291043	G	C	0.926441	1006
1	rs7529373	C	T	0.0357853	1006
1	rs55849928	C	T	0.0159046	1006
1	rs56083988	A	G	0.0178926	1006
1	rs663818	C	T	0.514911	1006
1	rs6682866	A	C	0.0765408	1006
1	rs114521963	T	C	0.0328032	1006
1	rs115088101	T	C	0.0328032	1006
1	rs75417150	T	G	0.0765408	1006
1	rs677363	G	A	0.514911	1006
1	rs114770453	A	T	0.0149105	1006
1	rs72886003	G	A	0.0765408	1006
1	rs112904315	A	G	0.0328032	1006
1	rs586054	T	G	0.926441	1006
1	rs586529	C	A	0.840954	1006
1	rs151151510	G	A	0.0646123	1006
1	rs75212134	T	C	0.0328032	1006
1	rs600450	G	A	0.514911	1006
1	rs601901	T	A	0.514911	1006
1	rs602802	T	C	0.547714	1006
1	rs75899980	C	A	0.0248509	1006
1	rs1637284	C	T	0.0178926	1006
1	rs77602172	A	T	0.0168986	1006
1	rs12030367	C	A	0.0467197	1006
1	rs57773265	A	C	0.0934394	1006
1	rs7513563	A	G	0.117296	1006
1	rs113415450	G	T	0.00894632	1006
1	rs9919122	A	T	0.269384	1006
1	rs138792990	A	C	0.0188867	1006
1	rs12401664	A	G	0.0357853	1006
1	rs12117628	A	G	0.0765408	1006
1	rs10890292	G	C	0.271372	1006
1	rs111921444	C	T	0.00894632	1006
1	rs112077415	A	G	0.00894632	1006
1	rs6657162	C	T	0.34493	1006
1	rs6690437	C	T	0.377734	1006
1	rs2485646	C	T	0.338966	1006
1	rs76127942	A	G	0.0119284	1006
1	rs2429056	A	C	0.39662	1006
1	rs12121477	T	C	0.0874751	1006
1	rs12068096	G	A	0.296223	1006
1	rs111487207	G	T	0.055666	1006
1	rs34977179	C	T	0.0854871	1006
1	rs12726459	C	T	0.152087	1006
1	rs11210967	C	T	0.39662	1006
1	rs2429055	C	T	0.715706	1006
1	rs11210968	A	C	0.319085	1006
1	rs34337863	A	G	0.310139	1006
1	rs6663757	T	C	0.319085	1006
1	rs142374867	C	T	0.0119284	1006
1	rs76285192	C	T	0.0119284	1006
1	rs142022126	C	G	0.0208748	1006
1	rs139922141	C	T	0.00596421	1006
1	rs2485653	G	A	0.314115	1006
1	rs11210969	T	A	0.296223	1006
1	rs2429051	G	C	0.692843	1006
1	rs2485652	A	G	0.39662	1006
1	rs2429050	G	A	0.39662	1006
1	rs112449955	C	T	0.0119284	1006
1	rs2429049	G	A	0.39662	1006
1	rs2995018	T	G	0.715706	1006
1	rs67752000	G	A	0.249503	1006
1	rs7513599	C	T	0.00894632	1006
1	rs113601779	C	T	0.0119284	1006
1	rs76735613	G	T	0.0119284	1006
1	rs74758893	C	T	0.0119284	1006
1	rs2108304	G	A	0.284294	1006
1	rs2254746	G	A	0.284294	1006
1	rs1539150	C	T	0.60338	1006
1	rs112054852	C	T	0.0258449	1006
```
