## Supplementary material for "Characterization of shared and ancestry-specific signals driving complex traits using multi-ancestry fine-mapping": s1_snps.txt

```
rs78339077
rs1782372
rs61775753
rs588338
rs61775754
rs490876
rs16830378
rs78682696
rs72962599
rs113910641
rs605510
rs558404
rs559244
rs585250
rs72964405
rs75962737
rs10493091
rs77412038
rs61741066
rs1691283
rs1691284
rs77313892
rs1691285
rs601168
rs601504
rs58253404
rs590372
rs614879
rs61776907
rs61776908
rs116372127
rs629284
rs74501224
rs72964417
rs545220
rs4423052
rs72964418
rs72964422
rs1012120
rs72964423
rs72964426
rs55725655
rs528664
rs587361
rs79721381
rs532406
rs61776909
rs597778
rs559834
rs1198832
rs1198833
rs78553574
rs1198834
rs138172371
rs612978
rs7536884
rs626842
rs627263
rs641350
rs72964443
rs74070131
rs74070133
rs61776910
rs60128092
rs653907
rs694557
rs59370853
rs111671123
rs12030306
rs72678383
rs519666
rs60192064
rs61776912
rs78954490
rs11210793
rs72964451
rs10789432
rs10890239
rs76810529
rs584672
rs113521545
rs475093
rs16830421
rs41269531
rs610200
rs612867
rs1152770
rs614240
rs7548782
rs12074551
rs2453416
rs12033506
rs113581126
rs372121213
rs79445166
rs7521533
rs1611910
rs1612595
rs12033103
rs589819
rs58936173
rs688214
rs603786
rs605161
rs606390
rs674684
rs12037607
rs56770874
rs672429
rs57441605
rs60587818
rs57933402
rs1198614
rs61776913
rs72968415
rs12130939
rs74070171
rs1198838
rs1198837
rs11210796
rs1691309
rs1198836
rs72968420
rs1198835
rs61776914
rs41303435
rs13375593
rs1804822
rs11559311
rs12135134
rs61776916
rs639476
rs1749435
rs615992
rs1749436
rs1749437
rs7163
rs1749438
rs1782374
rs1691302
rs1010627
rs1010628
rs1010629
rs55684025
rs11210797
rs1782381
rs78988669
rs1691287
rs147648867
rs674341
rs61776944
rs1615025
rs1782382
rs1749439
rs1049276
rs1010621
rs1010620
rs1691289
rs11559314
rs9519
rs1782383
rs1782386
rs6695238
rs1782387
rs1782388
rs1494904
rs28412828
rs74883042
rs56301202
rs11210798
rs11210799
rs61776946
rs11210800
rs11210801
rs2477562
rs11210802
rs11210803
rs2453410
rs6694040
rs72968430
rs12091169
rs12087752
rs150633793
rs11210804
rs56384627
rs10890240
rs79479175
rs78961175
rs12024776
rs672538
rs12402475
rs17390635
rs12402495
rs12408775
rs2643013
rs72678390
rs606655
rs144631840
rs112381433
rs2025590
rs2094031
rs586904
rs6667968
rs621559
rs190757250
rs2025591
rs12023500
rs12041945
rs12041979
rs2047196
rs2643015
rs61776948
rs672895
rs616045
rs138300205
rs72968443
rs2764423
rs2764422
rs627372
rs75528102
rs663336
rs663824
rs61776949
rs598336
rs149570707
rs12239311
rs141763884
rs61542120
rs58690449
rs10890241
rs3929392
rs1976286
rs1976285
rs11210805
rs11210806
rs6429611
rs61776950
rs12144765
rs11811512
rs6429614
rs111347334
rs9804095
rs9803810
rs7529336
rs7529426
rs6662344
rs72968453
rs55678312
rs4612667
rs4498843
rs12028373
rs648107
rs115962574
rs628996
rs77535006
rs191352990
rs7524073
rs7544282
rs61776951
rs7555300
rs7533042
rs72968456
rs76951728
rs79381314
rs4660715
rs4233491
rs4660716
rs4660717
rs61490973
rs6683450
rs60980802
rs6685982
rs7532103
rs12063838
rs142719100
rs12033374
rs4570454
rs12118789
rs12118791
rs12122233
rs72678392
rs76228478
rs78058317
rs10159404
rs10158221
rs7533005
rs7526037
rs10158240
rs513009
rs61776953
rs603560
rs603123
rs612951
rs11210810
rs12058192
rs682180
rs61775865
rs682150
rs680343
rs12026626
rs2764421
rs10890242
rs144862465
rs4660246
rs12034998
rs6692564
rs6670739
rs61775867
rs6429633
rs113704258
rs2367190
rs4339897
rs2367189
rs142296381
rs61775868
rs605336
rs4660720
rs4660248
rs151235486
rs602629
rs11210811
rs632866
rs620455
rs620418
rs678101
rs10890243
rs665462
rs11210812
rs6661035
rs2764420
rs116039993
rs74403973
rs2453414
rs10890244
rs77675678
rs41312629
rs2453412
rs41301054
rs768665
rs148671496
rs644115
rs12134739
rs114386568
rs629955
rs11210813
rs1760672
rs11586411
rs12731921
rs12749472
rs12129124
rs2453411
rs585275
rs74422853
rs612626
rs615350
rs611261
rs611792
rs504112
rs628331
rs613560
rs613956
rs12140718
rs642916
rs77039338
rs644651
rs17391130
rs658254
rs659548
rs4660721
rs1152769
rs112198900
rs687012
rs55974656
rs72684042
rs12139478
rs2781236
rs79533911
rs11210815
rs4660249
rs150404479
rs11585059
rs12131351
rs79517182
rs77676272
rs78078745
rs80326353
rs4660250
rs139868714
rs1861
rs75987772
rs507277
rs656678
rs114178023
rs34140926
rs143693731
rs1152768
rs16830572
rs11587212
rs76865583
rs594389
rs510789
rs56195803
rs12084596
rs11210816
rs12071683
rs11210817
rs114989200
rs3844083
rs114445170
rs12126280
rs4660722
rs622762
rs607949
rs650319
rs522909
rs61769000
rs142078616
rs12139171
rs3120045
rs41269535
rs12075055
rs41509745
rs1198921
rs1212058
rs7531285
rs3820588
rs2484714
rs2483688
rs12093316
rs142685368
rs3862222
rs3862223
rs4083863
rs3862225
rs4078485
rs183448710
rs138329930
rs1198975
rs61479385
rs12135483
rs1198878
rs7528492
rs191198671
rs7528525
rs2991341
rs60790945
rs10494115
rs2991340
rs472333
rs3898794
rs10493115
rs3862226
rs2764417
rs1760668
rs1760671
rs2991992
rs7524660
rs4019215
rs3120277
rs6664891
rs2991993
rs2764418
rs6657897
rs6679940
rs35509903
rs4511162
rs61769003
rs10890246
rs116240951
rs2781237
rs12067146
rs566947
rs3862227
rs544025
rs543227
rs3120046
rs11210819
rs77497879
rs12730798
rs59903224
rs478700
rs529113
rs12043648
rs147086516
rs2484713
rs2484169
rs142385720
rs1210898
rs9429131
rs55657908
rs6659374
rs4660723
rs12354386
rs12098084
rs148635717
rs12119881
rs140202239
rs61769023
rs11210820
rs1760673
rs9429132
rs72684064
rs9429054
rs11583375
rs11210822
rs12059916
rs12569026
rs12569233
rs1212462
rs11210823
rs143576929
rs56376457
rs11210824
rs184782638
rs79825075
rs12023180
rs7536340
rs114044979
rs3795726
rs10890247
rs34242274
rs142942435
rs72684070
rs10749846
rs78256612
rs6429537
rs6429538
rs78659074
rs12027265
rs2151673
rs2991996
rs2991995
rs11803856
rs2860338
rs11210826
rs4660724
rs55734032
rs57123039
rs12731885
rs4660727
rs4660728
rs16830670
rs75406671
rs61769027
rs11210828
rs1763696
rs35465732
rs3120123
rs7550786
rs140687647
rs12032825
rs75178044
rs72684077
rs116370544
rs6697017
rs2784466
rs115085793
rs56349810
rs79091966
rs146448152
rs12136136
rs6670250
rs6429542
rs6699111
rs6689713
rs34783763
rs6690113
rs12729581
rs1981080
rs7520981
rs7549876
rs115893960
rs4660253
rs116760359
rs11210831
rs3120047
rs3120124
rs138698899
rs3806402
rs1209384
rs3768046
rs7527092
rs6690243
rs12566247
rs1198979
rs4660729
rs76148363
rs1556580
rs3120044
rs61769029
rs3120122
rs1556581
rs2275180
rs1467808
rs1467809
rs2282225
rs2282226
rs6694318
rs1999595
rs35909386
rs3120276
rs2991990
rs114591816
rs1198982
rs1199039
rs1098182
rs11210834
rs839997
rs866332
rs12076751
rs4660731
rs1209702
rs116241141
rs11576614
rs181091172
rs1199038
rs142941989
rs76186025
rs138670025
rs12058355
rs3754229
rs839993
rs710252
rs12731981
rs77612379
rs16830693
rs1749959
rs35732878
rs111888775
rs1199036
rs1760670
rs114338202
rs186944771
rs839995
rs839996
rs75554321
rs1763698
rs79064184
rs72669002
rs1760669
rs1749960
rs1749961
rs181096471
rs2069375
rs1051097
rs839763
rs2069385
rs710251
rs11210838
rs190743956
rs72671106
rs72671107
rs3768048
rs41270345
rs839764
rs139464753
rs77175505
rs148312015
rs74481925
rs115424447
rs652941
rs146658660
rs839766
rs59031414
rs75139539
rs11587504
rs685756
rs4141739
rs4141740
rs145460914
rs4141741
rs12729275
rs76969180
rs12742974
rs143170602
rs66559745
rs75575769
rs11586272
rs11210839
rs11210840
rs115855016
rs16830701
rs12140829
rs11172
rs11541153
rs41270347
rs116004196
rs839752
rs839753
rs146927083
rs839754
rs839755
rs839756
rs111288020
rs839757
rs1004291
rs999288
rs1762343
rs12734031
rs12126199
rs111748776
rs187775275
rs75754232
rs77398040
rs839758
rs839759
rs839760
rs12118038
rs839761
rs72671118
rs710249
rs115038442
rs41312024
rs17573239
rs78197863
rs839768
rs839769
rs150420635
rs839770
rs839771
rs839772
rs839773
rs3001721
rs116757305
rs56239430
rs2152112
rs2494997
rs9793186
rs11580890
rs141280231
rs9793527
rs139815571
rs115595616
rs151095000
rs72671121
rs2782638
rs1999674
rs12131502
rs12405532
rs55935510
rs55663821
rs2842177
rs74069987
rs77413552
rs12130060
rs2782642
rs2782643
rs2782644
rs2782645
rs2782646
rs41302042
rs41307830
rs147797700
rs12129487
rs111538847
rs2842179
rs41270355
rs2039531
rs2782647
rs2842180
rs115967823
rs2782648
rs2842182
rs2842184
rs72671125
rs2782649
rs1572272
rs2027130
rs12407785
rs41270357
rs2255632
rs2842193
rs2782650
rs41270361
rs79943401
rs142316061
rs41270367
rs6954
rs2251804
rs2251802
rs41270371
rs41270373
rs142369206
rs6692611
rs116560348
rs2782651
rs2842195
rs1334973
rs2494994
rs114046167
rs186587921
rs2992036
rs2782652
rs114338470
rs2262984
rs115859927
rs2842196
rs2842197
rs56185550
rs2782657
rs2842198
rs148707035
rs2105029
rs140217220
rs115672307
rs80204556
rs148131561
rs76832998
rs193226195
rs7413861
rs141995674
rs150472504
rs2105028
rs12069733
rs4660733
rs16830799
rs138936506
rs145421035
rs10789433
rs10732843
rs11210850
rs2992038
rs2992037
rs2782653
rs1591381
rs7513293
rs6689261
rs6429604
rs6687571
rs2842173
rs2842172
rs72883868
rs7417538
rs2039529
rs2039528
rs72671139
rs79614525
rs12132745
rs2494996
rs113466724
rs867605
rs145416546
rs1806802
rs115534556
rs74071914
rs60817749
rs2842192
rs6675341
rs2819342
rs72883877
rs34898652
rs10749849
rs882464
rs1413937
rs10890250
rs2819341
rs10890251
rs10890252
rs10789434
rs11210857
rs184970646
rs113345342
rs72887208
rs1953326
rs1953327
rs114579376
rs11210858
rs72887212
rs12120857
rs11210859
rs16830898
rs1413938
rs17400240
rs2367617
rs6697840
rs6657077
rs11210860
rs2152113
rs72887221
rs11210862
rs1413939
rs11210863
rs72887223
rs41341645
rs114971365
rs11577403
rs72887228
rs12126770
rs11210864
rs11576774
rs11577317
rs112904272
rs55904495
rs3001722
rs61769052
rs34880349
rs11590627
rs71636604
rs17370961
rs2819330
rs17371009
rs115309021
rs2819332
rs1889587
rs2782639
rs114645329
rs2842189
rs114193361
rs113024100
rs2782640
rs58859557
rs6691004
rs6695915
rs78406870
rs951740
rs80121586
rs1889588
rs2782641
rs115375519
rs2039530
rs7411150
rs2842188
rs2819333
rs2819334
rs2819335
rs2842187
rs2819336
rs11580258
rs2819337
rs116156761
rs9887909
rs2819339
rs2842185
rs2842183
rs79623042
rs12075949
rs10890253
rs10890254
rs2842178
rs11587426
rs2494995
rs2842176
rs2842175
rs11580074
rs61769609
rs75785263
rs11210869
rs10789435
rs3000761
rs68191270
rs36018845
rs12076635
rs61769611
rs2842194
rs11210871
rs10890255
rs538586450
rs2478978
rs11586016
rs145725434
rs12089622
rs7349097
rs2842186
rs1065771
rs943513
rs1887402
rs79265289
rs11210873
rs16830922
rs3001723
rs10890256
rs10890257
rs11590773
rs10890258
rs2819340
rs2842171
rs6670906
rs6678785
rs12058744
rs10789436
rs45605334
rs145218879
rs650729
rs7349107
rs663618
rs552638
rs61769613
rs11210874
rs139029120
rs752963
rs2004899
rs1808730
rs2015628
rs2004900
rs2077652
rs892488
rs16830935
rs3828148
rs688627
rs3791134
rs3791135
rs16830948
rs16830952
rs3791136
rs3791137
rs3791138
rs10789437
rs3828149
rs3828150
rs6698389
rs61769642
rs3791139
rs3791140
rs501299
rs35287175
rs3791142
rs143832821
rs61769643
rs76994457
rs10890261
rs11210875
rs11210876
rs11210877
rs11210878
rs11210879
rs6691160
rs58097944
rs11210880
rs11210881
rs10890262
rs2117314
rs2117315
rs2304353
rs7540068
rs7553297
rs3748797
rs573350
rs2117316
rs3828151
rs605709
rs12125409
rs2367723
rs72673082
rs12096840
rs7546955
rs583040
rs7520493
rs7520813
rs10890263
rs10443226
rs674725
rs673253
rs673242
rs10890264
rs10890265
rs11210883
rs11210884
rs11582876
rs12026752
rs6704198
rs562249
rs12069454
rs17849103
rs12734252
rs12733052
rs11210885
rs56175694
rs3791143
rs3791144
rs596522
rs3791146
rs3791147
rs112410202
rs12059628
rs12023161
rs492929
rs6667383
rs6672061
rs530373
rs17371903
rs631248
rs11210886
rs618369
rs512579
rs1065772
rs10890266
rs539096
rs116633576
rs79522295
rs489328
rs517622
rs519669
rs71636607
rs11210887
rs12079126
rs549845
rs11210888
rs3791149
rs499257
rs3791151
rs10890267
rs603542
rs116119000
rs55684236
rs588657
rs12075670
rs516790
rs516921
rs517849
rs11804031
rs667676
rs11583555
rs653953
rs571862
rs641365
rs641351
rs639929
rs80194172
rs77236314
rs16831024
rs1143701
rs1143702
rs9783098
rs673485
rs72673097
rs643445
rs559575
rs11210891
rs531459
rs628342
rs2916568
rs78263269
rs77274018
rs55742398
rs182626007
rs147257146
rs10789438
rs35176052
rs115429924
rs140786067
rs10890268
rs10890269
rs12405972
rs2970609
rs2970610
rs114885459
rs61769649
rs61768366
rs116014152
rs1972794
rs585711
rs585652
rs11210892
rs10890270
rs35393217
rs664728
rs11210893
rs664336
rs530201
rs11210894
rs11210895
rs35290231
rs11210896
rs2970606
rs564318
rs486883
rs12034875
rs12045413
rs649504
rs574736
rs636547
rs116018817
rs581005
rs112407523
rs2367724
rs146963786
rs694197
rs483679
rs7536752
rs594293
rs609171
rs620851
rs530531
rs623965
rs55666439
rs6698215
rs6684191
rs61768370
rs72883034
rs6429631
rs617521
rs513862
rs138653546
rs519357
rs517191
rs660899
rs142710744
rs115064132
rs12041746
rs61768371
rs597041
rs112476957
rs613976
rs2274465
rs11210900
rs4660256
rs11589584
rs142156869
rs148713086
rs10789439
rs509173
rs559481
rs61768372
rs796733
rs56072551
rs11210901
rs113758528
rs36019990
rs76017264
rs4336891
rs11590619
rs12142545
rs6429632
rs1973512
rs656131
rs6658300
rs191561845
rs36049844
rs669446
rs10789441
rs489319
rs115819330
rs607062
rs2296757
rs618678
rs142684389
rs3791033
rs3818536
rs586339
rs10789442
rs55693463
rs9787076
rs6676215
rs3791034
rs79520699
rs10789443
rs35938849
rs4660257
rs61768373
rs4660740
rs6697354
rs61768374
rs113688544
rs1971342
rs6683825
rs11805774
rs61768375
rs17401357
rs3791035
rs3791036
rs76799529
rs2270972
rs143480677
rs3791037
rs114361356
rs116324511
rs3791038
rs143429872
rs3791039
rs3815268
rs145155829
rs181225986
rs140719964
rs41270383
rs148860440
rs56319043
rs2240517
rs34550543
rs112984125
rs7528454
rs304300
rs304303
rs147926883
rs6429635
rs7536221
rs11210903
rs113575004
rs116583447
rs17531412
rs11210905
rs6429636
rs112361411
rs12140156
rs6693799
rs141769200
rs111854184
rs190578409
rs76760124
rs10890273
rs11810109
rs216082
rs12410155
rs12410444
rs145623194
rs143572073
rs11210906
rs11210907
rs7528907
rs10890275
rs11210908
rs4660259
rs11210909
rs4660260
rs4660743
rs148712459
rs3862228
rs76546746
rs6429637
rs76011621
rs6673970
rs139745416
rs11210910
rs12118274
rs11577037
rs12119146
rs3791040
rs3791041
rs11210911
rs10749850
rs191591767
rs1013793
rs1029632
rs10890276
rs12733500
rs78097215
rs1472661
rs186056699
rs59305903
rs6686238
rs6696529
rs141259680
rs6429638
rs10890277
rs2158956
rs147718155
rs35052091
rs28833034
rs112646031
rs12403488
rs7549094
rs7551551
rs61768404
rs1990195
rs7511800
rs56338811
rs56367078
rs2108419
rs2158955
rs56701980
rs12062824
rs6668616
rs11584382
rs6669157
rs6700256
rs12125928
rs6429639
rs3791042
rs3791043
rs3791044
rs6678767
rs11210912
rs61768408
rs78797814
rs12129369
rs11581514
rs35623985
rs115936160
rs11587515
rs11210913
rs12564694
rs11210914
rs12124079
rs11579637
rs72678674
rs112518613
rs145813721
rs7513994
rs6664485
rs12747687
rs6665014
rs7520053
rs142094257
rs7551644
rs4660261
rs10890279
rs3791045
rs3791046
rs11210916
rs11590088
rs6656457
rs4660745
rs11210917
rs3791047
rs3791048
rs12142533
rs7531165
rs7516647
rs76016677
rs146880518
rs12747491
rs10890280
rs72678680
rs11210918
rs113540240
rs7529895
rs12140180
rs11587427
rs12119149
rs61768432
rs55695044
rs7543520
rs11590279
rs2158954
rs116235316
rs12083110
rs7546818
rs7549701
rs10890281
rs6680338
rs7546040
rs12354267
rs4660748
rs11210920
rs12760274
rs917294
rs6692652
rs917293
rs4660749
rs145507796
rs4660750
rs3791049
rs61768434
rs115445784
rs77829827
rs3791050
rs3791051
rs3828139
rs1875653
rs10890283
rs11577684
rs6691988
rs6701645
rs12741964
rs3791053
rs3791054
rs72678691
rs12121688
rs9787240
rs12044961
rs1354261
rs12122504
rs1502907
rs34224911
rs6688144
rs11210922
rs7553818
rs78083643
rs11210924
rs11210925
rs72680703
rs11210926
rs12401813
rs12116642
rs34330931
rs975761
rs7515003
rs80325941
rs116527246
rs3828140
rs3791055
rs976313
rs976312
rs11210927
rs12116672
rs12128485
rs12128547
rs3791056
rs3791057
rs11210928
rs6672795
rs6665149
rs76020584
rs12024345
rs6670344
rs3791058
rs74070702
rs148387202
rs812490
rs11580676
rs246778
rs12126352
rs246777
rs116292638
rs246776
rs12122867
rs246775
rs3791059
rs80204008
rs150833155
rs1012125
rs37471
rs12125838
rs77715956
rs12133508
rs37470
rs37469
rs140097922
rs3791062
rs3791063
rs37468
rs3791064
rs972444
rs972443
rs541487
rs37464
rs37463
rs37462
rs39722
rs3791067
rs3791068
rs12137475
rs641356
rs556667
rs12741189
rs37460
rs141025737
rs12131981
rs37459
rs3791069
rs37458
rs37457
rs61768459
rs12037700
rs37456
rs37455
rs37454
rs11580407
rs37453
rs3011216
rs72886892
rs37452
rs3791073
rs3791074
rs74598795
rs77810956
rs72886894
rs72886895
rs246774
rs61770260
rs246773
rs3791075
rs12046114
rs72886898
rs78656836
rs3011217
rs3011218
rs72886901
rs149784901
rs3011219
rs2906471
rs2906470
rs3011220
rs7542434
rs12723279
rs11210931
rs3011221
rs7552219
rs72888712
rs116398608
rs72888718
rs12040333
rs2367804
rs713191
rs3791076
rs2040950
rs2906469
rs3791078
rs77932819
rs3791081
rs3011222
rs3791083
rs3011223
rs3011224
rs2906468
rs3011225
rs147399525
rs74501938
rs77902762
rs2906467
rs3094954
rs3124746
rs4660753
rs58163934
rs4660754
rs138425188
rs12144781
rs79949009
rs2906466
rs3791085
rs185548596
rs58854399
rs2906465
rs3011226
rs3011227
rs3791087
rs3011228
rs3828142
rs3791089
rs3791090
rs3011229
rs149275178
rs2906464
rs2906463
rs140181143
rs2906462
rs72684757
rs2906461
rs3791092
rs77986554
rs2906460
rs2906459
rs77933178
rs2906458
rs79441524
rs114691660
rs2906457
rs145447141
rs78853081
rs76688284
rs3011230
rs2906456
rs2906455
rs3011231
rs2428853
rs2788371
rs2527777
rs2527776
rs2428852
rs77201694
rs12121968
rs810680
rs74658024
rs114227645
rs3791097
rs803679
rs77943606
rs803678
rs6677990
rs114347687
rs72684762
rs12072172
rs803677
rs803676
rs17474535
rs75049314
rs803675
rs141067037
rs2428851
rs2485996
rs2367805
rs2428854
rs61770286
rs803683
rs61770287
rs61770288
rs16831381
rs17533707
rs803682
rs115079679
rs803681
rs145271112
rs16831389
rs16831390
rs803680
rs783304
rs783303
rs3791101
rs783302
rs3791102
rs114024366
rs3791104
rs3791106
rs61770290
rs143585617
rs783301
rs11210934
rs11210935
rs2485995
rs3791108
rs2428964
rs76708364
rs2486012
rs78570835
rs2428963
rs77270226
rs80199567
rs74711423
rs3791110
rs3791111
rs4314918
rs78050663
rs75548820
rs114080507
rs3791112
rs2248305
rs1859725
rs6674176
rs76371137
rs78745580
rs2486011
rs1766964
rs1766966
rs4660262
rs59665418
rs61027202
rs4660756
rs3120802
rs80055718
rs3120803
rs3764833
rs76862143
rs1636876
rs138536153
rs1636877
rs112353926
rs2428962
rs144115543
rs59914650
rs2245439
rs112370138
rs9326136
rs76513474
rs12569336
rs11210936
rs12569354
rs2485991
rs11578313
rs2428961
rs2428960
rs2352990
rs4031031
rs2428959
rs12127226
rs76527208
rs2108202
rs142183760
rs12561948
rs1859726
rs6801
rs112829626
rs2485990
rs111797125
rs112018955
rs1548634
rs12726706
rs3762422
rs79749091
rs113785268
rs2242637
rs12127737
rs114948251
rs75209795
rs1766968
rs6671164
rs3120804
rs34830883
rs60957099
rs11210937
rs58246403
rs3120805
rs140525366
rs9727068
rs116675633
rs2906597
rs12737898
rs112530169
rs2485989
rs6680421
rs2428957
rs2428956
rs141496231
rs4448553
rs145954805
rs182067916
rs116765549
rs1990150
rs3791116
rs2428955
rs146406717
rs2240447
rs41270385
rs148762679
rs7556565
rs6675620
rs17402782
rs2486014
rs2486013
rs1008137
rs4660263
rs17402858
rs41492045
rs12045544
rs4660758
rs2301993
rs2301992
rs2906596
rs12145999
rs1636879
rs3828146
rs3791118
rs72684780
rs3791119
rs3791120
rs4660759
rs7412307
rs2486007
rs783308
rs4221
rs7161
rs115483779
rs2486008
rs4660761
rs2286241
rs2286243
rs12410334
rs2428954
rs41270395
rs41270397
rs2428953
rs139540839
rs150936757
rs113540523
rs3762423
rs2231280
rs115144852
rs2486006
rs2486005
rs1859728
rs869896
rs61770309
rs3791122
rs2486003
rs1061781
rs72683973
rs4567315
rs2993619
rs12738136
rs2231284
rs7555
rs12403025
rs12403036
rs41270401
rs10890286
rs115519287
rs79401056
rs75862497
rs41270403
rs2301983
rs115695479
rs79776471
rs2248253
rs2286245
rs114105326
rs6671811
rs3791124
rs16831527
rs76906608
rs803619
rs2248632
rs76038188
rs76354303
rs80095976
rs116254654
rs2248829
rs41270405
rs41270407
rs1362153
rs114382918
rs72683978
rs6660227
rs6670336
rs75404559
rs112998012
rs11210939
rs11804824
rs148112158
rs113551349
rs75103201
rs2486002
rs1766967
rs2486001
rs1766970
rs62621784
rs111824744
rs2486000
rs146913300
rs75102392
rs2477614
rs3791129
rs1325440
rs150772641
rs783305
rs72544124
rs79746139
rs79003767
rs9429225
rs6429644
rs116058002
rs11585120
rs2485999
rs34282584
rs2428966
rs2485998
rs145104753
rs7554322
rs2906599
rs77544796
rs72683987
rs7523468
rs74658637
rs783306
rs783307
rs2486010
rs2486009
rs138865507
rs12037805
rs116766081
rs67193654
rs75925071
rs79421665
rs114406142
rs2477618
rs12038878
rs61768270
rs1978195
rs12138281
rs6429645
rs61768272
rs9660458
rs16831558
rs2428965
rs2485993
rs4660763
rs34189025
rs9429127
rs2477616
rs58283107
rs10157253
rs6677372
rs150683278
rs2485994
rs813642
rs79375349
rs4469748
rs28621397
rs17413167
rs11577905
rs1476670
rs78538864
rs753637
rs2993620
rs61453383
rs2275340
rs751442
rs61768273
rs17413277
rs11210945
rs17404795
rs17404823
rs6693689
rs144061400
rs112149432
rs12240184
rs11580716
rs41270409
rs2108201
rs2057966
rs2057968
rs72683990
rs4660766
rs115402147
rs2158821
rs1007795
rs2158822
rs11210947
rs11210948
rs35096233
rs80288039
rs942756
rs116786318
rs77973655
rs61768276
rs61768277
rs61768278
rs61768279
rs12031261
rs74434439
rs6658797
rs28798527
rs116222714
rs12759480
rs12745550
rs12124324
rs10493116
rs116449802
rs115310460
rs12122860
rs12125560
rs72683998
rs7548071
rs7514789
rs7519215
rs4660265
rs7554151
rs4660266
rs12130685
rs72684002
rs16831607
rs72686003
rs74070419
rs72686004
rs4660769
rs72686006
rs11210949
rs56133576
rs55808147
rs7524452
rs1123370
rs1573967
rs7534826
rs7534944
rs7535034
rs7527790
rs75808047
rs942755
rs2353604
rs56204257
rs74719511
rs1123369
rs78118512
rs116058805
rs114818226
rs55742259
rs56143306
rs55896798
rs55708211
rs55949822
rs72686008
rs4660267
rs78975618
rs12126760
rs35632904
rs12136884
rs12126007
rs116421472
rs11210950
rs7531328
rs2057969
rs11210951
rs4660770
rs12128919
rs4660771
rs6666173
rs147461875
rs4388738
rs116515278
rs140929616
rs76415572
rs76761343
rs11804028
rs12032045
rs141976306
rs113860974
rs187454358
rs143148060
rs68094884
rs1972524
rs114446600
rs2031500
rs11588492
rs113370919
rs147073597
rs80320811
rs11585230
rs146713527
rs6675774
rs4660772
rs183662803
rs147954534
rs12044178
rs6698333
rs113260905
rs34200648
rs79755617
rs115562410
rs1408922
rs7417155
rs72884281
rs75730402
rs2993250
rs2429059
rs34563685
rs2993251
rs7551484
rs7544459
rs7546834
rs114940806
rs2031497
rs2031498
rs115321906
rs2031499
rs2025615
rs144279630
rs1291049
rs1291048
rs11210956
rs12023111
rs647372
rs12086814
rs12060915
rs1291047
rs142771392
rs113604100
rs78092322
rs113613047
rs61768287
rs112437207
rs11210960
rs10890287
rs7522642
rs12741645
rs548299
rs72884289
rs113090386
rs12743696
rs61768289
rs6671246
rs67857023
rs67423979
rs56322362
rs6671474
rs116623215
rs6429648
rs55642478
rs112202639
rs1291056
rs7534642
rs34923089
rs561842
rs7527487
rs12409509
rs11210961
rs11210962
rs12023899
rs112183493
rs11210963
rs12045611
rs56242128
rs4660775
rs509261
rs4660776
rs10493117
rs10890288
rs10890289
rs10890290
rs10890291
rs11210964
rs1291053
rs1969877
rs1969878
rs12026859
rs12044434
rs1291052
rs1291051
rs6429649
rs7527921
rs7527999
rs113997331
rs1408917
rs1408918
rs1408919
rs1408920
rs1408921
rs1291050
rs12048838
rs12046404
rs80194724
rs11210965
rs72884299
rs6683196
rs111526816
rs4660777
rs111765549
rs662128
rs11801107
rs6684029
rs72686025
rs6687432
rs11810695
rs111990094
rs1291058
rs12121671
rs113488774
rs111638247
rs113688632
rs2529098
rs2764668
rs2764667
rs78538944
rs12404136
rs1291043
rs7529373
rs55849928
rs56083988
rs663818
rs6682866
rs114521963
rs115088101
rs75417150
rs677363
rs114770453
rs72886003
rs112904315
rs586054
rs586529
rs151151510
rs75212134
rs600450
rs601901
rs602802
rs75899980
rs1637284
rs77602172
rs12030367
rs57773265
rs7513563
rs113415450
rs9919122
rs138792990
rs12401664
rs12117628
rs10890292
rs111921444
rs112077415
rs6657162
rs6690437
rs2485646
rs76127942
rs2429056
rs12121477
rs12068096
rs111487207
rs34977179
rs12726459
rs11210967
rs2429055
rs11210968
rs34337863
rs6663757
rs142374867
rs76285192
rs142022126
rs139922141
rs2485653
rs11210969
rs2429051
rs2485652
rs2429050
rs112449955
rs2429049
rs2995018
rs67752000
rs7513599
rs113601779
rs76735613
rs74758893
rs2108304
rs2254746
rs1539150
rs112054852
```
