## Supplementary material for "Characterization of shared and ancestry-specific signals driving complex traits using multi-ancestry fine-mapping": s2.afreq

```
#CHROM	ID	REF	ALT	ALT_FREQS	OBS_CT
1	rs490876	T	C	0.322421	1008
1	rs78682696	G	A	0.313492	1008
1	rs558404	T	C	0.313492	1008
1	rs559244	T	A	0.321429	1008
1	rs585250	G	A	0.321429	1008
1	rs75962737	C	T	0.313492	1008
1	rs1691283	C	T	0.321429	1008
1	rs1691284	C	T	0.321429	1008
1	rs1691285	C	A	0.321429	1008
1	rs601168	G	A	0.322421	1008
1	rs601504	G	C	0.321429	1008
1	rs590372	T	C	0.321429	1008
1	rs614879	G	A	0.313492	1008
1	rs629284	C	T	0.321429	1008
1	rs545220	G	A	0.321429	1008
1	rs1012120	G	T	0.318452	1008
1	rs1198832	A	C	0.00793651	1008
1	rs1198833	T	C	0.326389	1008
1	rs1198834	G	A	0.00793651	1008
1	rs626842	T	G	0.327381	1008
1	rs641350	G	T	0.320437	1008
1	rs74070131	C	T	0.319444	1008
1	rs74070133	A	C	0.326389	1008
1	rs60128092	T	G	0.319444	1008
1	rs653907	G	A	0.320437	1008
1	rs59370853	A	G	0.319444	1008
1	rs12030306	T	C	0.319444	1008
1	rs12029592	A	G	0.0178571	1008
1	rs60192064	A	G	0.319444	1008
1	rs11210793	T	C	0.319444	1008
1	rs10789432	G	A	0.319444	1008
1	rs10890239	T	C	0.319444	1008
1	rs610200	C	T	0.326389	1008
1	rs612867	A	G	0.326389	1008
1	rs614240	G	T	0.326389	1008
1	rs2453416	A	G	0.326389	1008
1	rs12033506	G	T	0.326389	1008
1	rs79445166	C	T	0.316468	1008
1	rs7521533	G	A	0.323413	1008
1	rs1611910	A	G	0.323413	1008
1	rs1612595	G	C	0.323413	1008
1	rs12033103	T	C	0.316468	1008
1	rs75234708	C	A	0.0188492	1008
1	rs589819	G	T	0.316468	1008
1	rs688214	C	A	0.389881	1008
1	rs605161	C	G	0.327381	1008
1	rs606390	A	G	0.324405	1008
1	rs674684	A	G	0.456349	1008
1	rs12037607	G	A	0.320437	1008
1	rs672429	G	A	0.323413	1008
1	rs11210796	A	G	0.324405	1008
1	rs76382232	T	C	0.0426587	1008
1	rs639476	T	C	0.325397	1008
1	rs615992	C	T	0.325397	1008
1	rs1749436	C	G	0.325397	1008
1	rs1749437	A	C	0.325397	1008
1	rs1691289	A	G	0.0248016	1008
1	rs9519	T	C	0.0248016	1008
1	rs2477562	C	A	0.319444	1008
1	rs79909404	T	C	0.0426587	1008
1	rs11210804	A	G	0.31746	1008
1	rs10890240	C	T	0.31746	1008
1	rs12024776	C	T	0.31746	1008
1	rs672538	G	T	0.319444	1008
1	rs12402475	C	A	0.31746	1008
1	rs12402495	C	T	0.31746	1008
1	rs12408775	A	G	0.319444	1008
1	rs2643013	C	T	0.319444	1008
1	rs606655	G	C	0.318452	1008
1	rs2094031	G	A	0.31746	1008
1	rs586904	C	T	0.318452	1008
1	rs621559	G	A	0.319444	1008
1	rs12023500	C	T	0.319444	1008
1	rs12041945	T	A	0.319444	1008
1	rs12041979	T	C	0.319444	1008
1	rs2643015	T	C	0.319444	1008
1	rs672895	T	C	0.318452	1008
1	rs616045	A	G	0.318452	1008
1	rs2764423	G	C	0.318452	1008
1	rs116901323	T	C	0.0267857	1008
1	rs2764422	C	A	0.318452	1008
1	rs627372	G	A	0.31746	1008
1	rs75528102	T	C	0.31746	1008
1	rs663336	T	C	0.318452	1008
1	rs663824	A	G	0.319444	1008
1	rs598336	T	C	0.320437	1008
1	rs12239311	C	T	0.31746	1008
1	rs61542120	C	T	0.31746	1008
1	rs58690449	G	C	0.31746	1008
1	rs10890241	G	C	0.318452	1008
1	rs3929392	T	G	0.318452	1008
1	rs1976286	G	A	0.318452	1008
1	rs1976285	C	T	0.318452	1008
1	rs11210805	G	C	0.31746	1008
1	rs11210806	G	A	0.318452	1008
1	rs6429611	T	C	0.318452	1008
1	rs6429614	C	T	0.318452	1008
1	rs9804095	G	A	0.318452	1008
1	rs9803810	C	T	0.318452	1008
1	rs7529336	A	G	0.318452	1008
1	rs7529426	A	G	0.318452	1008
1	rs6662344	C	T	0.318452	1008
1	rs4612667	T	A	0.318452	1008
1	rs4498843	A	C	0.318452	1008
1	rs12028373	C	G	0.318452	1008
1	rs648107	G	A	0.679563	1008
1	rs628996	C	T	0.679563	1008
1	rs7544282	G	A	0.318452	1008
1	rs79442166	C	G	0.123016	1008
1	rs7555300	C	T	0.318452	1008
1	rs7533042	G	C	0.318452	1008
1	rs79381314	A	G	0.318452	1008
1	rs4660715	G	A	0.318452	1008
1	rs4233491	T	C	0.318452	1008
1	rs4660716	C	A	0.318452	1008
1	rs4660717	A	G	0.318452	1008
1	rs61490973	A	G	0.31746	1008
1	rs6683450	G	A	0.318452	1008
1	rs6685982	G	C	0.318452	1008
1	rs7532103	A	G	0.318452	1008
1	rs12033374	C	T	0.318452	1008
1	rs4570454	A	G	0.319444	1008
1	rs12118791	A	G	0.318452	1008
1	rs12122233	G	C	0.318452	1008
1	rs183634397	G	A	0.0238095	1008
1	rs10159404	C	T	0.31746	1008
1	rs10158221	G	A	0.324405	1008
1	rs7533005	T	C	0.319444	1008
1	rs7526037	C	T	0.31746	1008
1	rs10158240	G	A	0.318452	1008
1	rs513009	A	G	0.680556	1008
1	rs12026626	G	A	0.322421	1008
1	rs144862465	G	A	0.322421	1008
1	rs4660246	C	T	0.676587	1008
1	rs12034998	C	G	0.322421	1008
1	rs6692564	G	T	0.323413	1008
1	rs6670739	C	T	0.323413	1008
1	rs6429633	A	G	0.323413	1008
1	rs2367190	T	C	0.322421	1008
1	rs4339897	G	T	0.675595	1008
1	rs2367189	G	A	0.323413	1008
1	rs605336	C	T	0.323413	1008
1	rs4660720	T	G	0.675595	1008
1	rs602629	A	T	0.323413	1008
1	rs11210811	A	G	0.322421	1008
1	rs632866	C	A	0.676587	1008
1	rs620455	G	A	0.323413	1008
1	rs620418	A	G	0.323413	1008
1	rs678101	T	C	0.323413	1008
1	rs10890243	C	T	0.322421	1008
1	rs665462	T	C	0.323413	1008
1	rs11210812	T	G	0.683532	1008
1	rs6661035	G	C	0.677579	1008
1	rs2764420	C	T	0.678571	1008
1	rs10890244	T	A	0.677579	1008
1	rs145500329	A	G	0.0545635	1008
1	rs2453412	G	A	0.678571	1008
1	rs644115	A	G	0.678571	1008
1	rs629955	G	A	0.678571	1008
1	rs11210813	C	T	0.678571	1008
1	rs1760672	G	A	0.678571	1008
1	rs11586411	C	G	0.677579	1008
1	rs12731921	A	G	0.679563	1008
1	rs12749472	G	T	0.679563	1008
1	rs12129124	G	C	0.319444	1008
1	rs2453411	C	G	0.677579	1008
1	rs585275	T	A	0.677579	1008
1	rs612626	C	T	0.677579	1008
1	rs615350	T	C	0.677579	1008
1	rs611261	T	C	0.676587	1008
1	rs611792	T	C	0.676587	1008
1	rs628331	G	T	0.321429	1008
1	rs613560	G	T	0.321429	1008
1	rs4660721	T	C	0.997024	1008
1	rs12032090	A	C	0.0238095	1008
1	rs1152768	A	T	0.888889	1008
1	rs11587212	G	A	0.28373	1008
1	rs594389	A	G	0.861111	1008
1	rs510789	G	A	0.963294	1008
1	rs56195803	G	A	0.0357143	1008
1	rs12084596	C	T	0.0386905	1008
1	rs11210816	G	A	0.0386905	1008
1	rs12071683	T	C	0.0396825	1008
1	rs11210817	C	T	0.0396825	1008
1	rs12126280	A	G	0.0396825	1008
1	rs622762	T	C	0.219246	1008
1	rs607949	G	A	0.74504	1008
1	rs144888222	T	C	0.0724206	1008
1	rs522909	T	G	0.219246	1008
1	rs12139171	C	A	0.0357143	1008
1	rs3120045	G	A	0.58631	1008
1	rs12075055	A	C	0.0357143	1008
1	rs1198921	A	G	0.219246	1008
1	rs1212058	T	C	0.25496	1008
1	rs7531285	C	T	0.0357143	1008
1	rs3820588	A	G	0.894841	1008
1	rs2484714	G	A	0.217262	1008
1	rs2483688	A	G	0.917659	1008
1	rs3862222	C	G	0.850198	1008
1	rs3862223	T	G	0.606151	1008
1	rs4083863	A	G	0.0367063	1008
1	rs3862225	C	G	0.393849	1008
1	rs4078485	G	A	0.247024	1008
1	rs1198975	G	A	0.144841	1008
1	rs72637946	A	G	0.147817	1008
1	rs61479385	G	A	0.210317	1008
1	rs12135483	G	T	0.247024	1008
1	rs7528492	G	A	0.247024	1008
1	rs7528525	G	C	0.247024	1008
1	rs2991341	C	T	0.146825	1008
1	rs60790945	C	T	0.210317	1008
1	rs10494115	G	T	0.247024	1008
1	rs2991340	G	A	0.194444	1008
1	rs3898794	G	A	0.558532	1008
1	rs10493115	T	C	0.247024	1008
1	rs3862226	C	A	0.55754	1008
1	rs2764417	G	T	0.195437	1008
1	rs1760668	G	A	0.212302	1008
1	rs2991992	G	A	0.194444	1008
1	rs7524660	G	A	0.0357143	1008
1	rs4019215	G	A	0.556548	1008
1	rs6664891	A	G	0.55754	1008
1	rs6657897	C	T	0.194444	1008
1	rs6679940	G	A	0.210317	1008
1	rs35509903	G	A	0.194444	1008
1	rs117253202	T	C	0.0168651	1008
1	rs75179494	T	G	0.0327381	1008
1	rs10890246	A	G	0.569444	1008
1	rs41269537	G	A	0.0545635	1008
1	rs12067146	C	T	0.236111	1008
1	rs3862227	A	G	0.568452	1008
1	rs3120046	C	T	0.194444	1008
1	rs11210819	G	A	0.197421	1008
1	rs75864074	T	C	0.0406746	1008
1	rs12730798	G	A	0.568452	1008
1	rs59903224	C	T	0.236111	1008
1	rs12043648	A	G	0.568452	1008
1	rs12046979	G	A	0.0168651	1008
1	rs2484713	G	A	0.194444	1008
1	rs9429131	A	G	0.195437	1008
1	rs117888952	C	T	0.0128968	1008
1	rs55657908	G	A	0.196429	1008
1	rs12354386	A	G	0.236111	1008
1	rs12098084	A	C	0.236111	1008
1	rs77418516	C	T	0.0248016	1008
1	rs12119881	G	A	0.568452	1008
1	rs61769023	A	G	0.194444	1008
1	rs1760673	C	T	0.194444	1008
1	rs9429132	A	G	0.202381	1008
1	rs77778113	G	A	0.0327381	1008
1	rs12569026	A	G	0.565476	1008
1	rs12569233	T	C	0.565476	1008
1	rs11210823	A	G	0.200397	1008
1	rs56376457	G	A	0.0386905	1008
1	rs11210824	G	A	0.0386905	1008
1	rs78906284	G	C	0.0386905	1008
1	rs79825075	C	T	0.231151	1008
1	rs12023180	A	C	0.5625	1008
1	rs76434257	T	C	0.046627	1008
1	rs7536340	C	T	0.195437	1008
1	rs3795726	G	A	0.195437	1008
1	rs10890247	A	C	0.441468	1008
1	rs10749846	T	G	0.441468	1008
1	rs12027120	T	C	0.0654762	1008
1	rs6429537	C	T	0.393849	1008
1	rs6429538	A	G	0.44246	1008
1	rs12027265	A	G	0.196429	1008
1	rs2151673	G	A	0.402778	1008
1	rs2991996	G	A	0.399802	1008
1	rs2991995	G	A	0.203373	1008
1	rs11803856	G	C	0.0396825	1008
1	rs2860338	A	G	0.204365	1008
1	rs11210826	C	T	0.0386905	1008
1	rs57123039	C	T	0.0386905	1008
1	rs12731885	C	T	0.799603	1008
1	rs4660727	T	C	0.805556	1008
1	rs4660728	T	G	0.610119	1008
1	rs11210828	C	G	0.0396825	1008
1	rs1763696	A	G	0.400794	1008
1	rs3120123	T	G	0.262897	1008
1	rs7550786	A	G	0.297619	1008
1	rs12032825	T	A	0.199405	1008
1	rs72684077	A	C	0.0902778	1008
1	rs6697017	C	T	0.0902778	1008
1	rs2784466	A	G	0.406746	1008
1	rs56349810	C	T	0.198413	1008
1	rs6670250	A	G	0.290675	1008
1	rs6429542	C	T	0.615079	1008
1	rs6699111	C	T	0.5	1008
1	rs6689713	G	A	0.477183	1008
1	rs34783763	T	C	0.118056	1008
1	rs6690113	G	A	0.469246	1008
1	rs12729581	G	A	0.62996	1008
1	rs142989650	G	T	0.0218254	1008
1	rs184597085	G	A	0.0228175	1008
1	rs1981080	T	G	0.594246	1008
1	rs148058564	C	T	0.0684524	1008
1	rs7520981	T	C	0.206349	1008
1	rs7549876	G	T	0.202381	1008
1	rs149875636	A	G	0.0198413	1008
1	rs4660253	C	T	0.799603	1008
1	rs147070066	C	G	0.0198413	1008
1	rs151059575	G	A	0.0198413	1008
1	rs11210831	A	G	0.459325	1008
1	rs75953944	C	G	0.0615079	1008
1	rs117340671	T	C	0.0198413	1008
1	rs3120047	G	C	0.808532	1008
1	rs3120124	C	G	0.805556	1008
1	rs3806402	A	T	0.218254	1008
1	rs1209384	A	G	0.830357	1008
1	rs140122283	G	A	0.0198413	1008
1	rs3768046	A	G	0.866071	1008
1	rs149153233	C	T	0.0198413	1008
1	rs7527092	G	A	0.707341	1008
1	rs6690243	T	C	0.849206	1008
1	rs12566247	A	T	0.472222	1008
1	rs1198979	A	G	0.155754	1008
1	rs4660729	C	G	0.849206	1008
1	rs76148363	G	T	0.243056	1008
1	rs1556580	T	C	0.874008	1008
1	rs117109910	C	T	0.0198413	1008
1	rs12022684	C	G	0.154762	1008
1	rs3120044	G	A	0.863095	1008
1	rs2282224	C	T	0.0198413	1008
1	rs3120122	G	A	0.863095	1008
1	rs1556581	A	G	0.849206	1008
1	rs146756919	C	A	0.030754	1008
1	rs2275180	A	G	0.87004	1008
1	rs79719594	C	T	0.0208333	1008
1	rs1467808	C	T	0.863095	1008
1	rs1467809	G	A	0.843254	1008
1	rs2282225	G	C	0.683532	1008
1	rs2282226	C	T	0.130952	1008
1	rs117102223	A	G	0.0198413	1008
1	rs6694318	C	G	0.690476	1008
1	rs117775815	G	A	0.0198413	1008
1	rs117069812	C	T	0.0198413	1008
1	rs1999595	C	T	0.837302	1008
1	rs137932758	C	G	0.0198413	1008
1	rs117158265	G	A	0.0198413	1008
1	rs3120276	T	C	0.878968	1008
1	rs2991990	T	G	0.859127	1008
1	rs78050623	C	T	0.0585317	1008
1	rs118090557	C	T	0.0198413	1008
1	rs116864215	C	G	0.0198413	1008
1	rs147819257	A	T	0.0198413	1008
1	rs141307861	G	A	0.0198413	1008
1	rs148387514	C	T	0.0248016	1008
1	rs1198982	G	A	0.872024	1008
1	rs1199039	A	G	0.147817	1008
1	rs191043029	T	C	0.0109127	1008
1	rs186475677	G	A	0.0267857	1008
1	rs11210834	A	G	0.395833	1008
1	rs839997	T	C	0.520833	1008
1	rs866332	C	T	0.0843254	1008
1	rs146648627	T	C	0.0208333	1008
1	rs548566110	C	T	0.0208333	1008
1	rs12076751	C	T	0.105159	1008
1	rs143885454	A	G	0.0208333	1008
1	rs4660731	G	A	0.500992	1008
1	rs72637948	C	T	0.0327381	1008
1	rs1209702	C	A	0.0843254	1008
1	rs185277707	A	T	0.0496032	1008
1	rs139195045	A	G	0.0208333	1008
1	rs146417689	C	T	0.0208333	1008
1	rs117779583	G	C	0.0208333	1008
1	rs137953726	G	A	0.0208333	1008
1	rs117540372	G	A	0.0406746	1008
1	rs1199038	C	T	0.0843254	1008
1	rs117110187	C	T	0.0208333	1008
1	rs76186025	A	G	0.183532	1008
1	rs12058355	A	G	0.106151	1008
1	rs3754229	C	T	0.183532	1008
1	rs148952267	T	C	0.0208333	1008
1	rs839993	C	A	0.106151	1008
1	rs118091889	T	C	0.0208333	1008
1	rs710252	G	A	0.0853175	1008
1	rs116960519	G	A	0.0208333	1008
1	rs77612379	G	T	0.0188492	1008
1	rs16830693	A	G	0.0188492	1008
1	rs117656396	C	T	0.0218254	1008
1	rs149265851	G	A	0.0347222	1008
1	rs117068273	T	C	0.0337302	1008
1	rs1749959	C	T	0.0853175	1008
1	rs35732878	C	T	0.0853175	1008
1	rs150014994	G	T	0.0208333	1008
1	rs192827640	C	A	0.0327381	1008
1	rs111888775	G	A	0.0843254	1008
1	rs151201602	T	C	0.0208333	1008
1	rs1199036	G	A	0.105159	1008
1	rs137958631	A	C	0.0208333	1008
1	rs1760670	G	A	0.0843254	1008
1	rs190983971	A	G	0.0208333	1008
1	rs117064599	A	G	0.0208333	1008
1	rs139383298	A	G	0.0208333	1008
1	rs117374492	A	G	0.0347222	1008
1	rs148563263	G	T	0.0228175	1008
1	rs117652506	T	C	0.0119048	1008
1	rs839995	T	C	0.107143	1008
1	rs839996	T	C	0.0833333	1008
1	rs188602653	C	T	0.0238095	1008
1	rs138300178	C	T	0.0138889	1008
1	rs77858532	C	A	0.0198413	1008
1	rs192016153	G	A	0.0238095	1008
1	rs190071085	C	T	0.0238095	1008
1	rs117166528	G	A	0.0238095	1008
1	rs142139493	A	C	0.0238095	1008
1	rs72669002	T	C	0.107143	1008
1	rs141126141	A	T	0.0238095	1008
1	rs112295606	C	T	0.0238095	1008
1	rs1760669	C	T	0.0833333	1008
1	rs1749960	T	C	0.52381	1008
1	rs1749961	G	C	0.52381	1008
1	rs1051097	C	T	0.0188492	1008
1	rs839763	T	C	0.107143	1008
1	rs2069384	G	A	0.0238095	1008
1	rs710251	C	A	0.520833	1008
1	rs201066911	A	G	0.0128968	1008
1	rs45548635	C	T	0.0238095	1008
1	rs3768048	C	T	0.133929	1008
1	rs839764	T	A	0.0833333	1008
1	rs186137624	A	G	0.0238095	1008
1	rs652941	T	C	0.0833333	1008
1	rs839766	A	G	0.107143	1008
1	rs559932427	A	C	0.0228175	1008
1	rs149823446	C	T	0.0238095	1008
1	rs147055413	T	A	0.0238095	1008
1	rs12041305	G	A	0.0248016	1008
1	rs141756524	T	C	0.0238095	1008
1	rs12039931	A	C	0.161706	1008
1	rs59031414	T	C	0.395833	1008
1	rs76622258	G	C	0.121032	1008
1	rs117786347	T	G	0.0238095	1008
1	rs143953923	T	C	0.0238095	1008
1	rs75139539	C	T	0.0188492	1008
1	rs11587504	T	C	0.0833333	1008
1	rs685756	A	G	0.0833333	1008
1	rs4141739	G	A	0.0833333	1008
1	rs4141740	T	A	0.107143	1008
1	rs4141741	C	T	0.108135	1008
1	rs12729275	T	C	0.385913	1008
1	rs76969180	G	T	0.0188492	1008
1	rs12742974	T	C	0.385913	1008
1	rs66559745	G	A	0.0833333	1008
1	rs11586272	T	C	0.511905	1008
1	rs142392070	G	A	0.0238095	1008
1	rs11210839	A	G	0.107143	1008
1	rs11210840	G	T	0.508929	1008
1	rs117936746	C	A	0.0238095	1008
1	rs117444838	A	C	0.0238095	1008
1	rs12140829	A	G	0.0188492	1008
1	rs118153648	G	A	0.0218254	1008
1	rs11172	A	G	0.0843254	1008
1	rs143061909	C	T	0.0198413	1008
1	rs149255715	G	A	0.0238095	1008
1	rs839752	A	G	0.106151	1008
1	rs839753	G	C	0.508929	1008
1	rs839754	C	T	0.106151	1008
1	rs147316342	T	C	0.0238095	1008
1	rs839755	A	C	0.0823413	1008
1	rs839756	G	C	0.508929	1008
1	rs189295725	G	T	0.0238095	1008
1	rs111288020	C	T	0.383929	1008
1	rs839757	G	A	0.507937	1008
1	rs139299892	G	A	0.0238095	1008
1	rs146053092	T	C	0.0238095	1008
1	rs1004291	G	A	0.0823413	1008
1	rs999288	A	G	0.0823413	1008
1	rs1762343	T	A	0.508929	1008
1	rs12126199	C	T	0.0178571	1008
1	rs187930725	C	T	0.0238095	1008
1	rs72881972	C	G	0.0238095	1008
1	rs839758	A	G	0.124008	1008
1	rs839759	A	G	0.0813492	1008
1	rs839760	C	T	0.0813492	1008
1	rs12118038	G	A	0.0188492	1008
1	rs839761	G	A	0.105159	1008
1	rs117460776	A	T	0.0575397	1008
1	rs72671118	C	T	0.0446429	1008
1	rs142909879	T	C	0.0238095	1008
1	rs138862943	G	A	0.0406746	1008
1	rs150787626	C	T	0.0238095	1008
1	rs710249	G	C	0.106151	1008
1	rs144230544	G	A	0.0238095	1008
1	rs145472422	G	A	0.014881	1008
1	rs78017013	G	A	0.0823413	1008
1	rs17573239	T	G	0.0823413	1008
1	rs839768	A	G	0.106151	1008
1	rs142065946	C	T	0.0238095	1008
1	rs839769	C	T	0.0823413	1008
1	rs144649006	G	A	0.0238095	1008
1	rs139756041	C	T	0.0238095	1008
1	rs839770	G	A	0.106151	1008
1	rs839771	T	G	0.0823413	1008
1	rs839772	G	A	0.0823413	1008
1	rs117341714	G	A	0.0238095	1008
1	rs839773	A	G	0.0823413	1008
1	rs148112228	A	G	0.0575397	1008
1	rs3001721	T	C	0.0823413	1008
1	rs150188392	G	A	0.0575397	1008
1	rs143751646	C	G	0.0238095	1008
1	rs56239430	G	C	0.386905	1008
1	rs2152112	A	G	0.106151	1008
1	rs144516774	C	T	0.00496032	1008
1	rs150032832	A	C	0.0188492	1008
1	rs149158277	A	G	0.00992063	1008
1	rs143275096	G	A	0.0238095	1008
1	rs2494997	G	C	0.511905	1008
1	rs9793186	C	T	0.0823413	1008
1	rs11580890	T	C	0.386905	1008
1	rs9793527	T	C	0.106151	1008
1	rs72671121	A	T	0.102183	1008
1	rs2782638	A	G	0.106151	1008
1	rs72881993	G	C	0.0238095	1008
1	rs1999674	A	G	0.511905	1008
1	rs12131502	G	A	0.0188492	1008
1	rs12405532	A	G	0.386905	1008
1	rs55935510	G	A	0.0823413	1008
1	rs55663821	G	A	0.0823413	1008
1	rs117068776	C	T	0.046627	1008
1	rs2842177	G	C	0.0823413	1008
1	rs74069987	A	C	0.386905	1008
1	rs77413552	G	A	0.387897	1008
1	rs12130060	G	T	0.0188492	1008
1	rs141657742	G	A	0.0238095	1008
1	rs2782642	A	G	0.106151	1008
1	rs2782643	C	T	0.0823413	1008
1	rs147516334	G	A	0.0238095	1008
1	rs2782644	G	A	0.0823413	1008
1	rs2782645	G	A	0.106151	1008
1	rs75523838	C	T	0.0843254	1008
1	rs187221989	A	G	0.0238095	1008
1	rs112850737	A	G	0.0238095	1008
1	rs181091471	C	G	0.0238095	1008
1	rs2782646	G	A	0.0823413	1008
1	rs147008168	C	T	0.0238095	1008
1	rs118045055	A	G	0.0238095	1008
1	rs150839749	C	G	0.0238095	1008
1	rs144201054	C	G	0.0238095	1008
1	rs72883817	A	G	0.0238095	1008
1	rs3737197	C	T	0.0337302	1008
1	rs12129487	T	G	0.0188492	1008
1	rs116996089	C	T	0.0238095	1008
1	rs2842179	C	T	0.103175	1008
1	rs2039531	A	C	0.0823413	1008
1	rs2782647	T	G	0.0823413	1008
1	rs145105041	C	T	0.0238095	1008
1	rs149021578	C	T	0.0238095	1008
1	rs2842180	C	T	0.0793651	1008
1	rs151325113	G	A	0.0238095	1008
1	rs2782648	G	T	0.0823413	1008
1	rs2842182	A	G	0.512897	1008
1	rs2842184	A	G	0.106151	1008
1	rs2782649	T	C	0.0823413	1008
1	rs72637949	G	A	0.0337302	1008
1	rs1572272	C	T	0.0793651	1008
1	rs2027130	A	G	0.0823413	1008
1	rs12407785	G	A	0.385913	1008
1	rs117106532	C	T	0.0238095	1008
1	rs118046291	G	A	0.0238095	1008
1	rs181831231	C	T	0.0238095	1008
1	rs187106999	T	C	0.0238095	1008
1	rs2275098	C	T	0.0386905	1008
1	rs2255632	T	C	0.132937	1008
1	rs2842193	T	C	0.078373	1008
1	rs148322703	T	C	0.0238095	1008
1	rs2782650	A	G	0.0813492	1008
1	rs188307060	C	T	0.00892857	1008
1	rs79943401	T	G	0.180556	1008
1	rs118092570	C	G	0.0238095	1008
1	rs145777142	C	G	0.0238095	1008
1	rs116871585	C	T	0.0238095	1008
1	rs41270367	G	A	0.0188492	1008
1	rs6954	T	C	0.506944	1008
1	rs117454252	C	T	0.0228175	1008
1	rs2251804	T	C	0.0753968	1008
1	rs111686948	C	T	0.0188492	1008
1	rs2251802	G	A	0.078373	1008
1	rs6692611	A	G	0.508929	1008
1	rs187122906	G	A	0.0228175	1008
1	rs2782651	C	G	0.508929	1008
1	rs2842195	G	T	0.0813492	1008
1	rs1334973	T	G	0.104167	1008
1	rs79356022	C	A	0.0793651	1008
1	rs114945008	C	T	0.0228175	1008
1	rs183028690	G	C	0.0228175	1008
1	rs2494994	A	T	0.0813492	1008
1	rs141147599	T	A	0.0228175	1008
1	rs2992036	C	G	0.10119	1008
1	rs2782652	T	C	0.12004	1008
1	rs113217474	C	T	0.0228175	1008
1	rs2262984	C	G	0.078373	1008
1	rs2842196	T	C	0.10119	1008
1	rs72637950	G	T	0.0208333	1008
1	rs2842197	A	G	0.104167	1008
1	rs56185550	G	C	0.0188492	1008
1	rs2782657	G	C	0.104167	1008
1	rs2842198	G	A	0.104167	1008
1	rs143433536	T	C	0.0228175	1008
1	rs139246241	T	A	0.0228175	1008
1	rs117489987	C	T	0.0228175	1008
1	rs2105029	T	C	0.102183	1008
1	rs80204556	G	A	0.385913	1008
1	rs189870392	T	C	0.0228175	1008
1	rs7413861	A	C	0.89881	1008
1	rs117663920	G	A	0.0238095	1008
1	rs2105028	C	T	0.105159	1008
1	rs12069733	G	A	0.493056	1008
1	rs4660733	C	T	0.917659	1008
1	rs118061172	C	G	0.0228175	1008
1	rs140425290	T	C	0.0228175	1008
1	rs140617801	G	A	0.0228175	1008
1	rs145669076	T	C	0.0228175	1008
1	rs149561672	C	T	0.0376984	1008
1	rs1889591	G	A	0.0228175	1008
1	rs1889590	T	C	0.0228175	1008
1	rs141772810	C	T	0.0228175	1008
1	rs111862018	C	T	0.0228175	1008
1	rs149874900	C	A	0.0228175	1008
1	rs10789433	G	A	0.918651	1008
1	rs115978813	T	A	0.0228175	1008
1	rs10732843	A	G	0.895833	1008
1	rs11210850	G	A	0.918651	1008
1	rs117377870	T	G	0.0228175	1008
1	rs2992038	T	C	0.929563	1008
1	rs2992037	A	G	0.929563	1008
1	rs2782653	C	G	0.866071	1008
1	rs75599303	C	T	0.0684524	1008
1	rs79885847	G	A	0.0396825	1008
1	rs6429604	A	G	0.588294	1008
1	rs77725947	C	A	0.0684524	1008
1	rs6687571	G	A	0.588294	1008
1	rs117747197	G	T	0.0684524	1008
1	rs2842173	T	C	0.264881	1008
1	rs2842172	T	A	0.264881	1008
1	rs139832080	C	T	0.015873	1008
1	rs7417538	G	A	0.656746	1008
1	rs2039529	A	G	0.588294	1008
1	rs2039528	A	G	0.588294	1008
1	rs117334819	C	T	0.0684524	1008
1	rs2494996	A	T	0.268849	1008
1	rs142394472	C	T	0.0684524	1008
1	rs867605	C	T	0.268849	1008
1	rs1806802	T	C	0.588294	1008
1	rs16830875	G	A	0.0684524	1008
1	rs74850516	C	T	0.0684524	1008
1	rs2842192	G	A	0.344246	1008
1	rs6675341	C	T	0.514881	1008
1	rs12045745	G	T	0.0734127	1008
1	rs34898652	G	A	0.030754	1008
1	rs10749849	G	A	0.512897	1008
1	rs882464	G	T	0.612103	1008
1	rs1413937	G	A	0.583333	1008
1	rs10890250	A	G	0.515873	1008
1	rs2819341	G	A	0.334325	1008
1	rs10890251	A	C	0.515873	1008
1	rs10890252	A	G	0.582341	1008
1	rs10789434	G	C	0.66369	1008
1	rs11210857	G	A	0.516865	1008
1	rs1953326	A	T	0.515873	1008
1	rs1953327	A	T	0.515873	1008
1	rs117645702	T	C	0.0674603	1008
1	rs79988310	G	A	0.0684524	1008
1	rs11210858	T	C	0.516865	1008
1	rs72887212	G	C	0.582341	1008
1	rs12120857	C	T	0.582341	1008
1	rs11210859	G	A	0.582341	1008
1	rs76775017	C	T	0.0208333	1008
1	rs78264954	T	C	0.109127	1008
1	rs1413938	C	T	0.585317	1008
1	rs117988919	G	A	0.108135	1008
1	rs2367617	A	G	0.474206	1008
1	rs6657077	T	C	0.584325	1008
1	rs11210860	G	A	0.0337302	1008
1	rs117716633	T	G	0.0287698	1008
1	rs2152113	T	C	0.96627	1008
1	rs11210862	C	T	0.581349	1008
1	rs1413939	G	C	0.470238	1008
1	rs11210863	C	T	0.578373	1008
1	rs41341645	C	T	0.472222	1008
1	rs117778879	G	T	0.0238095	1008
1	rs117960883	A	T	0.110119	1008
1	rs79115096	A	G	0.110119	1008
1	rs11577403	G	A	0.0337302	1008
1	rs12126770	C	T	0.473214	1008
1	rs11210864	G	A	0.462302	1008
1	rs11576774	A	G	0.462302	1008
1	rs11577317	A	G	0.46131	1008
1	rs141349540	G	T	0.0436508	1008
1	rs11590627	T	C	0.464286	1008
1	rs80080915	G	T	0.0962302	1008
1	rs71636604	G	T	0.360119	1008
1	rs76954529	G	A	0.047619	1008
1	rs79857290	C	T	0.107143	1008
1	rs78048346	G	T	0.0416667	1008
1	rs2819330	G	A	0.342262	1008
1	rs9887952	C	T	0.106151	1008
1	rs17849106	A	C	0.107143	1008
1	rs75966278	T	G	0.077381	1008
1	rs2819332	G	A	0.24504	1008
1	rs79765958	G	A	0.0962302	1008
1	rs2782639	A	G	0.313492	1008
1	rs2842189	T	C	0.826389	1008
1	rs77064373	C	T	0.0962302	1008
1	rs2782640	C	T	0.728175	1008
1	rs74579027	G	A	0.0922619	1008
1	rs58859557	C	T	0.169643	1008
1	rs6691004	C	T	0.0803571	1008
1	rs6695915	A	G	0.206349	1008
1	rs951740	G	A	0.677579	1008
1	rs117834225	C	A	0.0277778	1008
1	rs117138307	C	T	0.0277778	1008
1	rs1889588	C	T	0.249008	1008
1	rs2782641	G	A	0.760913	1008
1	rs2039530	C	G	0.875992	1008
1	rs7411150	A	G	0.580357	1008
1	rs2842188	T	C	0.769841	1008
1	rs2819333	A	T	0.678571	1008
1	rs2819334	C	T	0.734127	1008
1	rs2819335	A	G	0.735119	1008
1	rs2842187	T	C	0.827381	1008
1	rs117586287	C	G	0.0922619	1008
1	rs150310961	C	G	0.0277778	1008
1	rs2819336	T	C	0.827381	1008
1	rs11580258	G	A	0.172619	1008
1	rs9887909	G	A	0.419643	1008
1	rs2819339	G	T	0.306548	1008
1	rs2842185	C	T	0.825397	1008
1	rs75365982	G	T	0.0922619	1008
1	rs2842183	T	C	0.25	1008
1	rs138509196	C	T	0.046627	1008
1	rs12075949	G	A	0.31746	1008
1	rs10890253	C	G	0.75	1008
1	rs10890254	G	T	0.483135	1008
1	rs2842178	A	G	0.826389	1008
1	rs11587426	C	T	0.491071	1008
1	rs2494995	A	C	0.25	1008
1	rs2842176	C	T	0.25	1008
1	rs2842175	G	A	0.249008	1008
1	rs11580074	A	G	0.750992	1008
1	rs11210869	A	G	0.173611	1008
1	rs10789435	T	G	0.750992	1008
1	rs3000761	C	T	0.247024	1008
1	rs68191270	A	C	0.750992	1008
1	rs12076635	G	C	0.75	1008
1	rs78665190	C	T	0.0982143	1008
1	rs61769611	G	A	0.21627	1008
1	rs2842194	G	A	0.239087	1008
1	rs145006967	C	T	0.0992063	1008
1	rs11210871	C	G	0.690476	1008
1	rs72637951	T	G	0.0208333	1008
1	rs10890255	A	G	0.761905	1008
1	rs12134958	G	A	0.0277778	1008
1	rs74735466	A	T	0.0386905	1008
1	rs2478978	C	T	0.237103	1008
1	rs140545757	C	T	0.0992063	1008
1	rs11586016	G	C	0.222222	1008
1	rs80209518	C	T	0.0992063	1008
1	rs12089622	C	A	0.760913	1008
1	rs143488795	C	T	0.0654762	1008
1	rs7349097	C	T	0.44246	1008
1	rs144422463	G	A	0.0436508	1008
1	rs2842186	A	G	0.238095	1008
1	rs1065771	C	T	0.291667	1008
1	rs943513	G	A	0.214286	1008
1	rs145030939	C	T	0.0138889	1008
1	rs1887402	G	A	0.213294	1008
1	rs193129088	G	T	0.0178571	1008
1	rs117895483	G	T	0.102183	1008
1	rs77261319	A	G	0.10119	1008
1	rs79265289	A	C	0.0724206	1008
1	rs11210873	C	T	0.297619	1008
1	rs16830922	C	T	0.154762	1008
1	rs3001723	G	A	0.385913	1008
1	rs10890256	C	T	0.298611	1008
1	rs10890257	C	T	0.302579	1008
1	rs151027987	C	G	0.0823413	1008
1	rs11590773	C	A	0.218254	1008
1	rs10890258	A	G	0.299603	1008
1	rs2819340	T	C	0.768849	1008
1	rs2842171	A	G	0.209325	1008
1	rs6670906	C	T	0.303571	1008
1	rs6678785	A	T	0.157738	1008
1	rs143110468	T	C	0.0823413	1008
1	rs12058744	C	T	0.300595	1008
1	rs10789436	T	G	0.766865	1008
1	rs45605334	C	T	0.208333	1008
1	rs650729	C	G	0.767857	1008
1	rs7349107	G	T	0.298611	1008
1	rs663618	T	C	0.766865	1008
1	rs552638	G	A	0.210317	1008
1	rs11210874	C	T	0.419643	1008
1	rs752963	A	G	0.176587	1008
1	rs2004899	A	G	0.770833	1008
1	rs1808730	G	A	0.209325	1008
1	rs2015628	G	A	0.0753968	1008
1	rs2004900	T	C	0.484127	1008
1	rs2077652	A	G	0.0753968	1008
1	rs892488	C	T	0.483135	1008
1	rs16830935	G	C	0.0753968	1008
1	rs3828148	G	A	0.383929	1008
1	rs688627	T	C	0.559524	1008
1	rs3791134	G	A	0.209325	1008
1	rs3791135	A	G	0.485119	1008
1	rs16830948	G	T	0.0753968	1008
1	rs16830952	A	T	0.0753968	1008
1	rs3791136	C	T	0.207341	1008
1	rs3791137	G	A	0.768849	1008
1	rs3791138	A	C	0.769841	1008
1	rs10789437	T	G	0.484127	1008
1	rs3828149	G	T	0.0753968	1008
1	rs3828150	T	C	0.768849	1008
1	rs6698389	A	G	0.209325	1008
1	rs61769642	G	A	0.208333	1008
1	rs3791139	T	C	0.206349	1008
1	rs3791140	G	A	0.206349	1008
1	rs501299	A	C	0.209325	1008
1	rs3791142	C	T	0.484127	1008
1	rs72637952	T	G	0.0238095	1008
1	rs10890261	T	G	0.766865	1008
1	rs11210875	T	C	0.484127	1008
1	rs11210876	T	C	0.484127	1008
1	rs11210877	G	A	0.484127	1008
1	rs11210878	G	A	0.484127	1008
1	rs11210879	C	T	0.484127	1008
1	rs144129682	A	G	0.0297619	1008
1	rs6691160	G	A	0.484127	1008
1	rs58097944	G	A	0.284722	1008
1	rs11210880	G	T	0.484127	1008
1	rs11210881	C	T	0.0753968	1008
1	rs10890262	G	A	0.484127	1008
1	rs2117314	A	G	0.484127	1008
1	rs2117315	T	C	0.484127	1008
1	rs2304353	A	G	0.484127	1008
1	rs7540068	G	T	0.484127	1008
1	rs7553297	A	G	0.484127	1008
1	rs3748797	A	T	0.484127	1008
1	rs573350	T	C	0.769841	1008
1	rs2117316	G	A	0.484127	1008
1	rs3748800	G	A	0.0138889	1008
1	rs3828151	C	A	0.558532	1008
1	rs605709	C	T	0.210317	1008
1	rs12125409	C	T	0.484127	1008
1	rs2367723	A	G	0.559524	1008
1	rs72673082	G	A	0.209325	1008
1	rs144527814	C	T	0.0128968	1008
1	rs12096840	A	G	0.670635	1008
1	rs7546955	G	A	0.485119	1008
1	rs583040	G	A	0.210317	1008
1	rs7520493	T	C	0.559524	1008
1	rs7520813	T	C	0.484127	1008
1	rs10890263	T	C	0.331349	1008
1	rs10443226	C	T	0.484127	1008
1	rs674725	C	T	0.768849	1008
1	rs673253	C	T	0.209325	1008
1	rs673242	C	T	0.209325	1008
1	rs10890264	T	C	0.484127	1008
1	rs10890265	C	T	0.0753968	1008
1	rs11210883	C	T	0.484127	1008
1	rs11210884	T	C	0.0753968	1008
1	rs11582876	C	T	0.151786	1008
1	rs12026752	G	A	0.0753968	1008
1	rs6704198	G	A	0.484127	1008
1	rs12069454	C	T	0.484127	1008
1	rs17849103	A	G	0.559524	1008
1	rs12734252	C	T	0.484127	1008
1	rs12733052	G	C	0.484127	1008
1	rs11210885	A	T	0.0753968	1008
1	rs56175694	C	T	0.209325	1008
1	rs3791143	G	T	0.484127	1008
1	rs75555735	G	C	0.0744048	1008
1	rs3791144	C	T	0.0753968	1008
1	rs596522	C	A	0.206349	1008
1	rs3791146	C	G	0.484127	1008
1	rs3791147	C	T	0.559524	1008
1	rs12059628	T	C	0.559524	1008
1	rs12023161	A	G	0.559524	1008
1	rs6667383	C	T	0.559524	1008
1	rs6672061	A	T	0.559524	1008
1	rs190431418	G	C	0.00992063	1008
1	rs530373	A	G	0.616071	1008
1	rs17371903	A	G	0.217262	1008
1	rs631248	G	A	0.757937	1008
1	rs11210886	G	A	0.0684524	1008
1	rs75135460	G	A	0.0436508	1008
1	rs618369	G	T	0.686508	1008
1	rs512579	T	C	0.734127	1008
1	rs1065772	C	T	0.470238	1008
1	rs10890266	C	T	0.470238	1008
1	rs539096	A	G	0.771825	1008
1	rs519669	G	C	0.766865	1008
1	rs11210887	G	A	0.686508	1008
1	rs12079126	C	T	0.473214	1008
1	rs549845	G	A	0.686508	1008
1	rs11210888	C	T	0.0803571	1008
1	rs3791149	T	A	0.474206	1008
1	rs499257	T	C	0.688492	1008
1	rs3791151	C	A	0.213294	1008
1	rs10890267	A	G	0.0793651	1008
1	rs2281924	G	A	0.0436508	1008
1	rs603542	T	C	0.6875	1008
1	rs55684236	G	A	0.213294	1008
1	rs588657	T	C	0.766865	1008
1	rs75443711	G	T	0.0188492	1008
1	rs12075670	G	A	0.0793651	1008
1	rs376965374	G	A	0.0109127	1008
1	rs516790	T	G	0.764881	1008
1	rs516921	T	G	0.768849	1008
1	rs517849	A	C	0.764881	1008
1	rs11804031	A	G	0.0793651	1008
1	rs667676	G	A	0.764881	1008
1	rs11583555	G	T	0.475198	1008
1	rs653953	G	A	0.685516	1008
1	rs571862	C	T	0.764881	1008
1	rs641365	T	C	0.764881	1008
1	rs641351	G	A	0.764881	1008
1	rs639929	A	G	0.764881	1008
1	rs80194172	C	T	0.0793651	1008
1	rs77236314	A	G	0.0793651	1008
1	rs78168631	G	A	0.0267857	1008
1	rs16831024	G	T	0.0793651	1008
1	rs1143701	C	T	0.764881	1008
1	rs72637953	C	T	0.0208333	1008
1	rs1143702	C	T	0.685516	1008
1	rs9783098	G	A	0.0793651	1008
1	rs673485	C	T	0.765873	1008
1	rs643445	A	G	0.764881	1008
1	rs559575	A	G	0.764881	1008
1	rs11210891	A	G	0.473214	1008
1	rs531459	T	C	0.764881	1008
1	rs628342	C	T	0.764881	1008
1	rs2916568	A	G	0.764881	1008
1	rs78263269	C	T	0.0793651	1008
1	rs77274018	T	A	0.0793651	1008
1	rs10789438	G	T	0.472222	1008
1	rs142724461	A	G	0.014881	1008
1	rs35176052	A	G	0.472222	1008
1	rs115429924	T	C	0.0793651	1008
1	rs140786067	G	A	0.0793651	1008
1	rs10890268	A	G	0.764881	1008
1	rs150459279	C	T	0.0436508	1008
1	rs10890269	C	T	0.455357	1008
1	rs12405972	G	T	0.230159	1008
1	rs2970609	C	G	0.765873	1008
1	rs2970610	T	C	0.685516	1008
1	rs78735769	G	A	0.0585317	1008
1	rs61769649	G	A	0.230159	1008
1	rs1972794	A	T	0.0793651	1008
1	rs585711	G	T	0.764881	1008
1	rs585652	T	C	0.764881	1008
1	rs12034402	A	G	0.0228175	1008
1	rs11210892	G	A	0.685516	1008
1	rs10890270	C	T	0.455357	1008
1	rs75777033	G	A	0.0724206	1008
1	rs35393217	G	A	0.230159	1008
1	rs664728	A	T	0.757937	1008
1	rs11210893	T	G	0.0793651	1008
1	rs664336	A	G	0.757937	1008
1	rs530201	T	C	0.757937	1008
1	rs11210894	C	T	0.0793651	1008
1	rs11210895	G	A	0.0793651	1008
1	rs35290231	G	A	0.230159	1008
1	rs77066392	G	A	0.0853175	1008
1	rs11210896	G	A	0.0793651	1008
1	rs2970606	A	G	0.757937	1008
1	rs564318	G	A	0.757937	1008
1	rs486883	C	T	0.757937	1008
1	rs12034875	T	C	0.448413	1008
1	rs12045413	C	T	0.0793651	1008
1	rs649504	T	C	0.758929	1008
1	rs574736	C	T	0.757937	1008
1	rs636547	C	A	0.757937	1008
1	rs581005	G	T	0.757937	1008
1	rs112407523	A	C	0.0793651	1008
1	rs2367724	C	T	0.678571	1008
1	rs694197	C	T	0.757937	1008
1	rs483679	T	A	0.757937	1008
1	rs7536752	C	G	0.447421	1008
1	rs594293	A	G	0.757937	1008
1	rs609171	A	C	0.757937	1008
1	rs620851	A	G	0.757937	1008
1	rs530531	C	T	0.526786	1008
1	rs623965	A	G	0.757937	1008
1	rs55666439	T	G	0.231151	1008
1	rs6698215	A	T	0.447421	1008
1	rs6684191	G	A	0.447421	1008
1	rs61768370	A	T	0.231151	1008
1	rs72883034	T	C	0.750992	1008
1	rs112796129	G	A	0.0267857	1008
1	rs6429631	T	C	0.757937	1008
1	rs617521	G	T	0.757937	1008
1	rs513862	A	T	0.757937	1008
1	rs519357	A	G	0.757937	1008
1	rs517191	G	A	0.230159	1008
1	rs660899	G	T	0.230159	1008
1	rs12041746	A	T	0.0793651	1008
1	rs61768371	G	A	0.230159	1008
1	rs597041	T	C	0.313492	1008
1	rs112476957	C	T	0.229167	1008
1	rs613976	T	A	0.313492	1008
1	rs2274465	C	G	0.230159	1008
1	rs11210900	T	C	0.0793651	1008
1	rs11589584	T	G	0.230159	1008
1	rs192393936	A	G	0.0297619	1008
1	rs10789439	T	C	0.527778	1008
1	rs509173	G	A	0.757937	1008
1	rs559481	A	G	0.761905	1008
1	rs61768372	C	T	0.230159	1008
1	rs184837529	C	G	0.0119048	1008
1	rs796733	T	C	0.527778	1008
1	rs56072551	G	T	0.228175	1008
1	rs11210901	A	C	0.531746	1008
1	rs181208400	C	T	0.0218254	1008
1	rs76017264	C	T	0.0228175	1008
1	rs4336891	G	A	0.0793651	1008
1	rs11590619	G	C	0.230159	1008
1	rs12142545	T	C	0.527778	1008
1	rs6429632	G	A	0.52877	1008
1	rs1973512	A	G	0.757937	1008
1	rs656131	T	C	0.804563	1008
1	rs6658300	T	C	0.814484	1008
1	rs79834372	C	T	0.0625	1008
1	rs669446	A	G	0.832341	1008
1	rs117956958	C	G	0.0119048	1008
1	rs10789441	A	G	0.0863095	1008
1	rs489319	C	T	0.219246	1008
1	rs78418435	C	T	0.0634921	1008
1	rs607062	T	C	0.793651	1008
1	rs2296757	G	A	0.488095	1008
1	rs618678	C	T	0.219246	1008
1	rs3791033	T	C	0.219246	1008
1	rs3818536	T	C	0.489087	1008
1	rs74957994	G	C	0.0823413	1008
1	rs586339	C	A	0.794643	1008
1	rs10789442	A	C	0.220238	1008
1	rs55693463	C	T	0.0863095	1008
1	rs9787076	A	C	0.22123	1008
1	rs76838208	T	G	0.0367063	1008
1	rs3791034	A	G	0.22123	1008
1	rs190566148	G	T	0.00892857	1008
1	rs118166327	A	G	0.0287698	1008
1	rs79520699	C	T	0.22123	1008
1	rs10789443	T	C	0.565476	1008
1	rs4660257	T	C	0.219246	1008
1	rs6697354	T	G	0.709325	1008
1	rs61768374	T	G	0.22123	1008
1	rs191847964	G	T	0.0238095	1008
1	rs1971342	G	A	0.22123	1008
1	rs6683825	G	A	0.487103	1008
1	rs11805774	G	A	0.22123	1008
1	rs17401357	G	C	0.22123	1008
1	rs3791035	G	C	0.22123	1008
1	rs3791036	A	G	0.708333	1008
1	rs2270972	C	G	0.22123	1008
1	rs3791037	G	A	0.485119	1008
1	rs3791038	G	A	0.487103	1008
1	rs3791039	G	A	0.494048	1008
1	rs3815268	G	T	0.488095	1008
1	rs2240517	G	A	0.488095	1008
1	rs34550543	C	T	0.492063	1008
1	rs112984125	G	A	0.227183	1008
1	rs7528454	G	A	0.493056	1008
1	rs139143922	T	C	0.102183	1008
1	rs304300	T	G	0.909722	1008
1	rs304303	T	G	0.800595	1008
1	rs6429635	G	C	0.488095	1008
1	rs7536221	C	G	0.488095	1008
1	rs11210903	A	G	0.487103	1008
1	rs17531412	A	G	0.227183	1008
1	rs11210905	T	C	0.488095	1008
1	rs6429636	G	T	0.715278	1008
1	rs112361411	C	T	0.227183	1008
1	rs12140156	T	G	0.487103	1008
1	rs6693799	G	A	0.487103	1008
1	rs10890273	T	A	0.714286	1008
1	rs11810109	A	T	0.227183	1008
1	rs141015648	A	G	0.00892857	1008
1	rs12410155	A	C	0.228175	1008
1	rs12410444	A	G	0.227183	1008
1	rs145623194	C	T	0.22619	1008
1	rs11210906	A	G	0.488095	1008
1	rs11210907	C	T	0.715278	1008
1	rs7528907	T	A	0.531746	1008
1	rs10890275	T	G	0.715278	1008
1	rs11210908	A	T	0.485119	1008
1	rs4660259	A	G	0.715278	1008
1	rs11210909	C	A	0.485119	1008
1	rs4660260	T	C	0.715278	1008
1	rs4660743	C	T	0.715278	1008
1	rs3862228	C	T	0.715278	1008
1	rs6429637	A	G	0.196429	1008
1	rs185458099	G	A	0.00892857	1008
1	rs6673970	A	C	0.202381	1008
1	rs11210910	G	A	0.520833	1008
1	rs12118274	G	A	0.520833	1008
1	rs12119146	G	A	0.520833	1008
1	rs3791040	A	G	0.201389	1008
1	rs3791041	A	G	0.720238	1008
1	rs11210911	C	T	0.517857	1008
1	rs10749850	T	C	0.722222	1008
1	rs1013793	C	T	0.203373	1008
1	rs1029632	C	A	0.202381	1008
1	rs10890276	C	T	0.517857	1008
1	rs78097215	C	T	0.199405	1008
1	rs1472661	C	T	0.200397	1008
1	rs59305903	C	T	0.200397	1008
1	rs6686238	C	G	0.720238	1008
1	rs6696529	T	A	0.201389	1008
1	rs6429638	A	G	0.720238	1008
1	rs10890277	C	T	0.519841	1008
1	rs116917811	G	C	0.0257937	1008
1	rs2158956	T	C	0.720238	1008
1	rs80343591	A	G	0.0456349	1008
1	rs76573919	C	T	0.0436508	1008
1	rs35052091	G	A	0.519841	1008
1	rs28833034	A	G	0.720238	1008
1	rs112646031	C	G	0.200397	1008
1	rs12403488	A	G	0.519841	1008
1	rs7549094	C	A	0.720238	1008
1	rs7551551	C	A	0.200397	1008
1	rs1990195	C	T	0.519841	1008
1	rs7511800	A	T	0.200397	1008
1	rs76288151	T	C	0.0902778	1008
1	rs56338811	A	G	0.200397	1008
1	rs56367078	G	T	0.200397	1008
1	rs2108419	C	A	0.519841	1008
1	rs2158955	A	G	0.519841	1008
1	rs56701980	T	C	0.200397	1008
1	rs12062824	A	G	0.200397	1008
1	rs6668616	T	C	0.200397	1008
1	rs11584382	C	T	0.200397	1008
1	rs6669157	T	C	0.719246	1008
1	rs6700256	G	A	0.200397	1008
1	rs12125928	G	A	0.519841	1008
1	rs6429639	G	A	0.200397	1008
1	rs3791042	T	C	0.720238	1008
1	rs3791043	G	T	0.200397	1008
1	rs3791044	G	A	0.200397	1008
1	rs6678767	G	A	0.200397	1008
1	rs11210912	T	G	0.200397	1008
1	rs78797814	G	A	0.199405	1008
1	rs12129369	G	C	0.519841	1008
1	rs11581514	A	G	0.200397	1008
1	rs11587515	C	T	0.200397	1008
1	rs11210913	G	A	0.719246	1008
1	rs12564694	A	G	0.518849	1008
1	rs12567510	C	T	0.0178571	1008
1	rs11210914	T	C	0.200397	1008
1	rs11579637	A	G	0.518849	1008
1	rs112518613	T	C	0.200397	1008
1	rs7513994	A	G	0.803571	1008
1	rs6664485	T	C	0.200397	1008
1	rs6665014	T	G	0.803571	1008
1	rs7520053	A	G	0.200397	1008
1	rs7551644	A	T	0.200397	1008
1	rs4660261	G	A	0.719246	1008
1	rs10890279	G	A	0.518849	1008
1	rs3791045	G	A	0.517857	1008
1	rs3791046	C	A	0.200397	1008
1	rs11210916	G	A	0.200397	1008
1	rs11590088	C	T	0.518849	1008
1	rs6656457	G	C	0.200397	1008
1	rs4660745	C	T	0.200397	1008
1	rs11210917	T	A	0.200397	1008
1	rs3791047	A	G	0.200397	1008
1	rs139683594	A	G	0.0109127	1008
1	rs3791048	G	A	0.518849	1008
1	rs12142533	C	T	0.518849	1008
1	rs7531165	C	T	0.200397	1008
1	rs7516647	C	T	0.200397	1008
1	rs76016677	C	T	0.199405	1008
1	rs10890280	A	G	0.200397	1008
1	rs79585028	A	C	0.188492	1008
1	rs11210918	T	A	0.518849	1008
1	rs7529895	C	T	0.200397	1008
1	rs12140180	G	A	0.518849	1008
1	rs12119149	C	T	0.719246	1008
1	rs61768432	A	T	0.200397	1008
1	rs55695044	C	T	0.200397	1008
1	rs7543520	T	C	0.720238	1008
1	rs11590279	C	T	0.200397	1008
1	rs2158954	G	A	0.200397	1008
1	rs12083110	T	C	0.200397	1008
1	rs7546818	A	G	0.519841	1008
1	rs7549701	T	C	0.519841	1008
1	rs10890281	C	A	0.200397	1008
1	rs6680338	G	A	0.907738	1008
1	rs7546040	C	G	0.720238	1008
1	rs12354267	T	C	0.194444	1008
1	rs11210920	G	A	0.534722	1008
1	rs917294	A	G	0.738095	1008
1	rs6692652	T	C	0.517857	1008
1	rs917293	G	A	0.91369	1008
1	rs4660749	T	G	0.91369	1008
1	rs4660750	T	C	0.91369	1008
1	rs3791049	A	C	0.547619	1008
1	rs75307710	G	T	0.0654762	1008
1	rs3791050	C	A	0.106151	1008
1	rs3791051	C	T	0.536706	1008
1	rs3828139	C	T	0.375	1008
1	rs1875653	G	A	0.537698	1008
1	rs10890283	G	A	0.537698	1008
1	rs11577684	C	G	0.188492	1008
1	rs6691988	G	A	0.912698	1008
1	rs6701645	C	T	0.536706	1008
1	rs3791053	C	T	0.536706	1008
1	rs3791054	G	C	0.1875	1008
1	rs72678691	T	G	0.178571	1008
1	rs12121688	C	T	0.536706	1008
1	rs9787240	A	G	0.188492	1008
1	rs12044961	T	G	0.1875	1008
1	rs1354261	A	C	0.912698	1008
1	rs12122504	C	G	0.536706	1008
1	rs117465538	C	T	0.00992063	1008
1	rs1502907	A	G	0.91369	1008
1	rs34224911	A	T	0.142857	1008
1	rs6688144	G	A	0.583333	1008
1	rs11210922	A	G	0.1875	1008
1	rs7553818	C	G	0.582341	1008
1	rs11210924	G	A	0.583333	1008
1	rs11210925	T	C	0.584325	1008
1	rs11210926	A	G	0.583333	1008
1	rs12401813	A	C	0.142857	1008
1	rs12116642	G	A	0.584325	1008
1	rs34330931	G	C	0.585317	1008
1	rs117748676	A	G	0.0436508	1008
1	rs975761	T	C	0.584325	1008
1	rs7515003	G	A	0.583333	1008
1	rs3828140	C	T	0.582341	1008
1	rs3791055	T	C	0.91369	1008
1	rs976313	G	A	0.582341	1008
1	rs976312	G	A	0.582341	1008
1	rs11210927	A	G	0.583333	1008
1	rs144784501	G	A	0.0138889	1008
1	rs12128485	C	T	0.583333	1008
1	rs12128547	C	T	0.583333	1008
1	rs3791056	C	G	0.137897	1008
1	rs3791057	T	C	0.584325	1008
1	rs11210928	C	T	0.91369	1008
1	rs6672795	T	C	0.583333	1008
1	rs6665149	C	T	0.583333	1008
1	rs12024345	T	A	0.330357	1008
1	rs6670344	A	G	0.91369	1008
1	rs3791058	T	C	0.580357	1008
1	rs74070702	G	A	0.583333	1008
1	rs812490	T	C	0.647817	1008
1	rs11580676	G	A	0.583333	1008
1	rs246778	T	C	0.914683	1008
1	rs12126352	G	A	0.583333	1008
1	rs246777	G	C	0.914683	1008
1	rs74477746	C	G	0.0228175	1008
1	rs246776	C	T	0.331349	1008
1	rs12122867	G	A	0.582341	1008
1	rs246775	T	C	0.914683	1008
1	rs3791059	C	T	0.582341	1008
1	rs1012125	T	C	0.582341	1008
1	rs37471	C	T	0.143849	1008
1	rs12125838	G	A	0.582341	1008
1	rs12133508	C	T	0.582341	1008
1	rs37470	G	C	0.142857	1008
1	rs37469	G	A	0.331349	1008
1	rs3791062	G	C	0.583333	1008
1	rs3791063	T	C	0.582341	1008
1	rs37468	A	T	0.914683	1008
1	rs3791064	T	G	0.583333	1008
1	rs72637954	C	T	0.0218254	1008
1	rs972444	G	A	0.583333	1008
1	rs972443	T	C	0.582341	1008
1	rs541487	G	A	0.914683	1008
1	rs37464	A	G	0.914683	1008
1	rs37463	G	A	0.331349	1008
1	rs37462	C	T	0.914683	1008
1	rs39722	G	C	0.914683	1008
1	rs3791067	G	C	0.331349	1008
1	rs3791068	T	G	0.188492	1008
1	rs641356	C	T	0.914683	1008
1	rs556667	G	T	0.914683	1008
1	rs12741189	A	C	0.583333	1008
1	rs37460	C	G	0.331349	1008
1	rs12131981	G	A	0.583333	1008
1	rs37459	A	G	0.142857	1008
1	rs3791069	A	T	0.583333	1008
1	rs37458	A	G	0.142857	1008
1	rs37457	G	A	0.914683	1008
1	rs117797847	A	C	0.0555556	1008
1	rs12037700	T	C	0.188492	1008
1	rs37456	C	T	0.142857	1008
1	rs37455	A	G	0.142857	1008
1	rs37454	C	A	0.142857	1008
1	rs11580407	T	A	0.583333	1008
1	rs37453	A	G	0.142857	1008
1	rs3011216	C	G	0.382937	1008
1	rs72886892	G	T	0.140873	1008
1	rs37452	A	C	0.585317	1008
1	rs3791073	T	C	0.140873	1008
1	rs3791074	C	G	0.140873	1008
1	rs74598795	C	T	0.140873	1008
1	rs77810956	G	A	0.140873	1008
1	rs72886894	C	T	0.140873	1008
1	rs72886895	C	T	0.140873	1008
1	rs246774	C	T	0.914683	1008
1	rs246773	A	G	0.914683	1008
1	rs3791075	A	C	0.188492	1008
1	rs12046114	C	T	0.188492	1008
1	rs72886898	T	C	0.141865	1008
1	rs3011217	A	G	0.578373	1008
1	rs3011218	T	A	0.90873	1008
1	rs72886901	G	C	0.140873	1008
1	rs3011219	A	G	0.579365	1008
1	rs2906471	C	T	0.578373	1008
1	rs2906470	T	C	0.90873	1008
1	rs3011220	A	G	0.579365	1008
1	rs7542434	T	A	0.188492	1008
1	rs12723279	C	T	0.580357	1008
1	rs11210931	G	A	0.580357	1008
1	rs3011221	A	G	0.90873	1008
1	rs7552219	T	A	0.1875	1008
1	rs72888712	A	G	0.140873	1008
1	rs116398608	T	C	0.137897	1008
1	rs72888718	G	C	0.140873	1008
1	rs12040333	G	A	0.189484	1008
1	rs186918041	T	G	0.0119048	1008
1	rs2367804	C	T	0.580357	1008
1	rs139611005	A	C	0.0376984	1008
1	rs713191	A	G	0.584325	1008
1	rs3791076	T	C	0.189484	1008
1	rs2040950	G	C	0.587302	1008
1	rs3791078	C	G	0.131944	1008
1	rs3791081	A	C	0.131944	1008
1	rs3011222	C	T	0.584325	1008
1	rs3791083	C	G	0.131944	1008
1	rs3011223	T	C	0.585317	1008
1	rs3011224	C	T	0.585317	1008
1	rs2906468	A	G	0.717262	1008
1	rs3011225	G	A	0.717262	1008
1	rs74501938	G	C	0.131944	1008
1	rs77902762	A	G	0.131944	1008
1	rs2906467	C	A	0.907738	1008
1	rs3094954	C	T	0.585317	1008
1	rs3124746	G	C	0.907738	1008
1	rs4660753	G	A	0.585317	1008
1	rs58163934	C	T	0.131944	1008
1	rs4660754	G	T	0.585317	1008
1	rs2906466	A	G	0.585317	1008
1	rs3791085	T	C	0.189484	1008
1	rs58854399	G	A	0.190476	1008
1	rs2906465	T	C	0.907738	1008
1	rs3011226	G	A	0.907738	1008
1	rs3011227	G	A	0.907738	1008
1	rs3791087	C	T	0.189484	1008
1	rs3011228	A	G	0.600198	1008
1	rs3828142	C	T	0.131944	1008
1	rs3791089	G	T	0.190476	1008
1	rs3791090	A	T	0.190476	1008
1	rs3011229	A	G	0.907738	1008
1	rs2906464	C	T	0.907738	1008
1	rs2906463	A	G	0.907738	1008
1	rs2906462	G	A	0.907738	1008
1	rs72684757	G	A	0.111111	1008
1	rs2906461	G	C	0.907738	1008
1	rs3791092	A	G	0.190476	1008
1	rs77986554	G	A	0.132937	1008
1	rs2906460	A	G	0.907738	1008
1	rs2906459	A	C	0.907738	1008
1	rs77933178	G	T	0.12996	1008
1	rs2906458	G	A	0.597222	1008
1	rs79441524	T	C	0.12996	1008
1	rs191223990	G	A	0.0287698	1008
1	rs2906457	A	C	0.593254	1008
1	rs3011230	G	T	0.907738	1008
1	rs2906456	T	C	0.907738	1008
1	rs2906455	T	C	0.907738	1008
1	rs3011231	A	G	0.907738	1008
1	rs2428853	C	G	0.310516	1008
1	rs2788371	A	G	0.178571	1008
1	rs2527777	T	C	0.178571	1008
1	rs2527776	G	A	0.593254	1008
1	rs117739509	C	T	0.0297619	1008
1	rs2428852	G	A	0.597222	1008
1	rs810680	C	T	0.597222	1008
1	rs3791097	G	C	0.0922619	1008
1	rs803679	G	A	0.729167	1008
1	rs803678	G	T	0.593254	1008
1	rs12072172	T	C	0.131944	1008
1	rs803677	G	A	0.821429	1008
1	rs803676	A	G	0.821429	1008
1	rs17474535	A	G	0.0922619	1008
1	rs803675	G	A	0.729167	1008
1	rs2428851	G	A	0.821429	1008
1	rs2485996	C	T	0.597222	1008
1	rs16831373	A	G	0.0803571	1008
1	rs2428854	C	A	0.822421	1008
1	rs61770286	A	G	0.0922619	1008
1	rs75552631	C	T	0.078373	1008
1	rs803683	G	T	0.821429	1008
1	rs61770287	C	T	0.0922619	1008
1	rs16831381	G	A	0.131944	1008
1	rs17533707	C	T	0.0922619	1008
1	rs117744951	A	G	0.0515873	1008
1	rs803682	G	A	0.593254	1008
1	rs803681	C	A	0.821429	1008
1	rs16831389	C	T	0.131944	1008
1	rs16831390	C	G	0.130952	1008
1	rs803680	G	C	0.597222	1008
1	rs783304	A	G	0.225198	1008
1	rs783303	G	A	0.822421	1008
1	rs148613784	A	G	0.0188492	1008
1	rs3791101	G	A	0.106151	1008
1	rs783302	A	G	0.822421	1008
1	rs3791102	C	T	0.597222	1008
1	rs3791103	C	T	0.0863095	1008
1	rs74656976	C	G	0.0892857	1008
1	rs3791104	A	G	0.131944	1008
1	rs3791105	C	T	0.0119048	1008
1	rs3791106	C	T	0.12996	1008
1	rs783301	C	T	0.0922619	1008
1	rs11210934	G	A	0.594246	1008
1	rs11210935	G	A	0.728175	1008
1	rs2485995	G	A	0.0922619	1008
1	rs3791108	A	G	0.135913	1008
1	rs2428964	C	T	0.827381	1008
1	rs2486012	A	G	0.0922619	1008
1	rs78570835	C	G	0.135913	1008
1	rs2428963	C	T	0.0952381	1008
1	rs3791110	T	A	0.135913	1008
1	rs3791111	T	G	0.135913	1008
1	rs137930518	G	A	0.00694444	1008
1	rs185670974	T	C	0.0446429	1008
1	rs4314918	G	A	0.738095	1008
1	rs147529685	T	C	0.0168651	1008
1	rs3791112	T	G	0.602183	1008
1	rs2248305	C	T	0.0922619	1008
1	rs1859725	A	G	0.0922619	1008
1	rs6674176	G	A	0.738095	1008
1	rs376517666	G	A	0.00992063	1008
1	rs78745580	T	C	0.134921	1008
1	rs2486011	C	T	0.830357	1008
1	rs1766964	T	C	0.0922619	1008
1	rs1766966	A	G	0.0922619	1008
1	rs4660262	G	A	0.599206	1008
1	rs59665418	T	C	0.135913	1008
1	rs61027202	A	G	0.134921	1008
1	rs4660756	C	T	0.00198413	1008
1	rs116943403	G	A	0.0882937	1008
1	rs3120802	C	T	0.830357	1008
1	rs3120803	A	G	0.83631	1008
1	rs3764833	G	C	0.134921	1008
1	rs1636876	T	G	0.830357	1008
1	rs1636877	G	A	0.0902778	1008
1	rs112353926	C	T	0.134921	1008
1	rs2428962	C	T	0.830357	1008
1	rs59922817	C	G	0.0367063	1008
1	rs59914650	A	G	0.133929	1008
1	rs2245439	C	T	0.0922619	1008
1	rs9326136	C	T	0.608135	1008
1	rs12569336	T	A	0.133929	1008
1	rs11210936	A	T	0.604167	1008
1	rs12569354	T	C	0.133929	1008
1	rs2485991	T	C	0.0922619	1008
1	rs11578313	G	A	0.602183	1008
1	rs2428961	C	T	0.0922619	1008
1	rs2428960	A	G	0.0922619	1008
1	rs2352990	T	A	0.603175	1008
1	rs4031031	C	T	0.597222	1008
1	rs116955305	A	C	0.0744048	1008
1	rs2428959	C	T	0.0912698	1008
1	rs12127226	C	T	0.607143	1008
1	rs76527208	C	A	0.133929	1008
1	rs2108202	C	T	0.607143	1008
1	rs12561948	A	G	0.134921	1008
1	rs1859726	T	C	0.0922619	1008
1	rs6801	C	G	0.607143	1008
1	rs2485990	G	A	0.093254	1008
1	rs1548634	T	C	0.0902778	1008
1	rs12726706	G	A	0.607143	1008
1	rs3762422	T	A	0.604167	1008
1	rs113785268	T	C	0.135913	1008
1	rs2242637	A	G	0.825397	1008
1	rs12127737	G	A	0.60119	1008
1	rs75209795	G	A	0.124008	1008
1	rs1766968	T	C	0.0912698	1008
1	rs6671164	G	T	0.608135	1008
1	rs3120804	T	G	0.0912698	1008
1	rs34830883	T	C	0.609127	1008
1	rs60957099	C	T	0.124008	1008
1	rs11210937	T	C	0.737103	1008
1	rs58246403	G	A	0.124008	1008
1	rs3120805	C	T	0.0912698	1008
1	rs140525366	G	A	0.124008	1008
1	rs9727068	A	G	0.829365	1008
1	rs116675633	T	C	0.124008	1008
1	rs2906597	A	G	0.0922619	1008
1	rs12737898	C	G	0.823413	1008
1	rs112530169	A	T	0.015873	1008
1	rs2485989	T	C	0.0922619	1008
1	rs6680421	C	A	0.607143	1008
1	rs80221567	A	G	0.0218254	1008
1	rs2428957	A	G	0.093254	1008
1	rs2428956	A	G	0.706349	1008
1	rs141496231	C	G	0.121032	1008
1	rs4448553	A	G	0.613095	1008
1	rs1990150	C	G	0.212302	1008
1	rs3791116	T	A	0.616071	1008
1	rs2428955	C	T	0.828373	1008
1	rs35709314	C	T	0.00892857	1008
1	rs2240447	C	T	0.616071	1008
1	rs41270385	A	G	0.118056	1008
1	rs80320144	C	T	0.0575397	1008
1	rs7556565	C	T	0.616071	1008
1	rs6675620	C	T	0.616071	1008
1	rs143202249	G	A	0.00892857	1008
1	rs2486014	T	C	0.0952381	1008
1	rs2486013	A	G	0.834325	1008
1	rs1008137	C	T	0.0952381	1008
1	rs4660263	A	C	0.618056	1008
1	rs12045544	C	T	0.094246	1008
1	rs4660758	T	G	0.616071	1008
1	rs2301993	G	A	0.615079	1008
1	rs2301992	C	T	0.118056	1008
1	rs2906596	G	A	0.828373	1008
1	rs12145999	C	T	0.615079	1008
1	rs1636879	G	C	0.0952381	1008
1	rs3828146	C	T	0.615079	1008
1	rs3791118	G	A	0.12004	1008
1	rs72684780	C	T	0.100198	1008
1	rs3791119	C	G	0.616071	1008
1	rs3791120	T	C	0.616071	1008
1	rs4660759	C	G	0.616071	1008
1	rs7412307	C	G	0.734127	1008
1	rs2486007	A	G	0.0952381	1008
1	rs72637955	A	T	0.0218254	1008
1	rs783308	A	C	0.212302	1008
1	rs4221	A	G	0.212302	1008
1	rs7161	C	T	0.613095	1008
1	rs2486008	T	C	0.828373	1008
1	rs4660761	G	A	0.734127	1008
1	rs2286241	G	C	0.178571	1008
1	rs2286243	A	G	0.178571	1008
1	rs12410334	A	C	0.736111	1008
1	rs2428954	A	G	0.094246	1008
1	rs2428953	G	A	0.094246	1008
1	rs3762423	T	C	0.178571	1008
1	rs2231280	T	C	0.178571	1008
1	rs2486006	A	G	0.829365	1008
1	rs2486005	T	C	0.27381	1008
1	rs1859728	G	C	0.178571	1008
1	rs869896	C	T	0.178571	1008
1	rs61770309	G	T	0.00198413	1008
1	rs3791122	T	G	0.178571	1008
1	rs2486003	A	G	0.829365	1008
1	rs1061781	C	T	0.152778	1008
1	rs2286244	G	T	0.077381	1008
1	rs72683973	C	T	0.169643	1008
1	rs4567315	T	C	0.625992	1008
1	rs2993619	T	C	0.926587	1008
1	rs12738136	G	A	0.625992	1008
1	rs2231284	T	C	0.286706	1008
1	rs7555	C	T	0.168651	1008
1	rs12403025	G	A	0.604167	1008
1	rs12403036	G	A	0.604167	1008
1	rs10890286	T	C	0.604167	1008
1	rs41270403	C	T	0.103175	1008
1	rs2301983	C	T	0.114087	1008
1	rs12563522	A	G	0.014881	1008
1	rs2248253	G	A	0.154762	1008
1	rs2286245	C	T	0.113095	1008
1	rs3791124	A	G	0.782738	1008
1	rs3791125	G	A	0.0674603	1008
1	rs803619	T	C	0.896825	1008
1	rs2248632	G	A	0.167659	1008
1	rs2248829	G	A	0.166667	1008
1	rs1362153	T	C	0.169643	1008
1	rs114382918	C	T	0.114087	1008
1	rs77081197	C	T	0.0674603	1008
1	rs72683978	T	G	0.167659	1008
1	rs11210939	G	A	0.602183	1008
1	rs11804824	G	A	0.174603	1008
1	rs113551349	C	T	0.00297619	1008
1	rs2486002	T	C	0.174603	1008
1	rs1766967	G	A	0.174603	1008
1	rs2486001	T	C	0.784722	1008
1	rs1766970	C	G	0.174603	1008
1	rs192270735	C	T	0.0436508	1008
1	rs2486000	T	C	0.784722	1008
1	rs3791127	C	A	0.0753968	1008
1	rs2477614	A	G	0.769841	1008
1	rs3791129	G	A	0.585317	1008
1	rs1325440	T	C	0.785714	1008
1	rs783305	C	T	0.174603	1008
1	rs117178740	C	A	0.0238095	1008
1	rs9429225	C	T	0.618056	1008
1	rs74818264	C	T	0.0367063	1008
1	rs6429644	T	C	0.0952381	1008
1	rs11585120	A	G	0.0813492	1008
1	rs2485999	C	A	0.0426587	1008
1	rs34282584	A	C	0.210317	1008
1	rs2428966	A	G	0.0813492	1008
1	rs2485998	A	G	0.0813492	1008
1	rs183571864	A	T	0.0416667	1008
1	rs7554322	C	T	0.102183	1008
1	rs2906599	C	T	0.0803571	1008
1	rs77544796	C	T	0.104167	1008
1	rs72683987	C	T	0.0426587	1008
1	rs7523468	A	G	0.395833	1008
1	rs783306	G	A	0.444444	1008
1	rs783307	T	C	0.455357	1008
1	rs2486010	G	T	0.391865	1008
1	rs12037805	T	C	0.166667	1008
1	rs67193654	C	T	0.0575397	1008
1	rs2477618	G	C	0.0575397	1008
1	rs12038878	A	G	0.329365	1008
1	rs1978195	A	G	0.329365	1008
1	rs12138281	G	C	0.132937	1008
1	rs6429645	G	C	0.138889	1008
1	rs9660458	A	G	0.641865	1008
1	rs16831558	C	T	0.274802	1008
1	rs2428965	T	C	0.826389	1008
1	rs2485993	A	G	0.827381	1008
1	rs4660763	T	C	0.827381	1008
1	rs34189025	A	T	0.122024	1008
1	rs9429127	A	G	0.827381	1008
1	rs2477616	G	A	0.797619	1008
1	rs10157253	C	G	0.777778	1008
1	rs6677372	G	A	0.797619	1008
1	rs2485994	G	A	0.0386905	1008
1	rs813642	A	C	0.80754	1008
1	rs4469748	A	G	0.80754	1008
1	rs17413167	T	G	0.194444	1008
1	rs753637	A	G	0.797619	1008
1	rs2993620	C	A	0.0386905	1008
1	rs2275340	C	T	0.331349	1008
1	rs751442	A	C	0.796627	1008
1	rs17413277	C	T	0.330357	1008
1	rs17404823	T	C	0.194444	1008
1	rs6693689	A	C	0.332341	1008
1	rs41270409	T	A	0.164683	1008
1	rs2108201	G	C	0.77877	1008
1	rs2057966	G	A	0.737103	1008
1	rs2057968	G	A	0.728175	1008
1	rs72683990	G	A	0.0416667	1008
1	rs146475171	G	T	0.0287698	1008
1	rs4660766	T	C	0.799603	1008
1	rs2158821	C	A	0.49504	1008
1	rs1007795	G	A	0.494048	1008
1	rs2158822	G	C	0.790675	1008
1	rs11210947	A	G	0.790675	1008
1	rs11210948	A	G	0.790675	1008
1	rs35096233	G	A	0.15873	1008
1	rs942756	T	C	0.727183	1008
1	rs61768276	A	G	0.258929	1008
1	rs61768277	C	A	0.306548	1008
1	rs61768278	C	T	0.260913	1008
1	rs61768279	C	T	0.146825	1008
1	rs12031261	C	T	0.149802	1008
1	rs6658797	A	G	0.662698	1008
1	rs28798527	G	C	0.0654762	1008
1	rs12759480	C	T	0.563492	1008
1	rs12745550	A	G	0.566468	1008
1	rs12124324	G	A	0.62996	1008
1	rs10493116	C	T	0.564484	1008
1	rs143726277	G	A	0.0188492	1008
1	rs116449802	T	C	0.0654762	1008
1	rs115310460	T	C	0.0654762	1008
1	rs12122860	T	C	0.0654762	1008
1	rs12125560	G	A	0.0654762	1008
1	rs72683998	C	G	0.0654762	1008
1	rs7548071	G	C	0.64881	1008
1	rs7514789	C	T	0.0654762	1008
1	rs12031993	G	A	0.0128968	1008
1	rs7519215	A	G	0.0654762	1008
1	rs4660265	C	T	0.646825	1008
1	rs7554151	G	A	0.0654762	1008
1	rs4660266	C	T	0.56746	1008
1	rs12130685	C	T	0.0654762	1008
1	rs72684002	G	C	0.0654762	1008
1	rs16831607	T	G	0.0654762	1008
1	rs72686003	A	G	0.0654762	1008
1	rs74070419	A	C	0.0654762	1008
1	rs72686004	C	A	0.0654762	1008
1	rs4660769	G	T	0.568452	1008
1	rs72686006	A	G	0.0654762	1008
1	rs11210949	T	C	0.633929	1008
1	rs56133576	C	T	0.0654762	1008
1	rs55808147	G	A	0.0654762	1008
1	rs7524452	C	T	0.568452	1008
1	rs1123370	A	G	0.0654762	1008
1	rs1573967	T	A	0.64881	1008
1	rs74397179	C	T	0.0446429	1008
1	rs7534826	T	C	0.0654762	1008
1	rs7534944	T	C	0.0625	1008
1	rs7535034	T	C	0.0625	1008
1	rs7527790	C	T	0.0625	1008
1	rs942755	G	A	0.637897	1008
1	rs2353604	G	C	0.546627	1008
1	rs74719511	C	T	0.0625	1008
1	rs1123369	A	G	0.0615079	1008
1	rs75480466	C	T	0.0347222	1008
1	rs78118512	G	T	0.0962302	1008
1	rs116058805	G	A	0.0962302	1008
1	rs114818226	T	C	0.0962302	1008
1	rs55742259	C	T	0.0615079	1008
1	rs56143306	C	T	0.106151	1008
1	rs55896798	A	G	0.106151	1008
1	rs55708211	C	G	0.106151	1008
1	rs55949822	A	G	0.106151	1008
1	rs4660267	C	T	0.535714	1008
1	rs78975618	C	T	0.0615079	1008
1	rs12126760	T	C	0.106151	1008
1	rs35632904	C	T	0.535714	1008
1	rs12136884	C	T	0.106151	1008
1	rs12126007	A	C	0.106151	1008
1	rs76591150	G	T	0.0595238	1008
1	rs11210950	G	A	0.535714	1008
1	rs7531328	T	A	0.106151	1008
1	rs2057969	T	C	0.106151	1008
1	rs11210951	C	A	0.0625	1008
1	rs4660770	C	T	0.549603	1008
1	rs12128919	T	G	0.108135	1008
1	rs4660771	G	A	0.205357	1008
1	rs6666173	G	A	0.535714	1008
1	rs111552581	T	C	0.0446429	1008
1	rs186449872	A	G	0.00396825	1008
1	rs76415572	G	A	0.0615079	1008
1	rs76761343	T	C	0.0615079	1008
1	rs11804028	T	C	0.150794	1008
1	rs201107876	C	T	0.0327381	1008
1	rs12032045	T	C	0.397817	1008
1	rs113860974	T	G	0.0228175	1008
1	rs143148060	T	C	0.178571	1008
1	rs68094884	A	G	0.15377	1008
1	rs1972524	G	A	0.237103	1008
1	rs2031500	G	A	0.59127	1008
1	rs6675774	G	A	0.191468	1008
1	rs4660772	A	G	0.59127	1008
1	rs12044178	C	G	0.233135	1008
1	rs77795046	C	G	0.0218254	1008
1	rs6698333	C	T	0.487103	1008
1	rs34200648	A	G	0.147817	1008
1	rs1408922	C	T	0.186508	1008
1	rs72884281	G	C	0.0734127	1008
1	rs2429059	G	C	0.191468	1008
1	rs2993251	G	A	0.516865	1008
1	rs7551484	T	C	0.324405	1008
1	rs7544459	C	T	0.324405	1008
1	rs7546834	C	A	0.324405	1008
1	rs2031497	A	G	0.316468	1008
1	rs2031498	G	A	0.324405	1008
1	rs2031499	T	G	0.324405	1008
1	rs2025615	A	G	0.324405	1008
1	rs1291049	T	C	0.19246	1008
1	rs1291048	C	T	0.191468	1008
1	rs11210956	A	G	0.324405	1008
1	rs12023111	C	G	0.324405	1008
1	rs647372	T	G	0.619048	1008
1	rs12086814	A	C	0.324405	1008
1	rs12060915	C	T	0.324405	1008
1	rs1291047	C	G	0.619048	1008
1	rs78092322	G	A	0.323413	1008
1	rs113613047	C	A	0.0753968	1008
1	rs61768287	T	G	0.324405	1008
1	rs11210960	G	A	0.316468	1008
1	rs10890287	C	T	0.324405	1008
1	rs7522642	T	C	0.324405	1008
1	rs548299	C	T	0.62004	1008
1	rs72884289	A	G	0.0753968	1008
1	rs12743696	T	C	0.325397	1008
1	rs61768289	T	G	0.426587	1008
1	rs6671246	A	G	0.429563	1008
1	rs67857023	A	C	0.327381	1008
1	rs67423979	T	G	0.327381	1008
1	rs56322362	G	A	0.103175	1008
1	rs6671474	A	G	0.328373	1008
1	rs116623215	G	A	0.318452	1008
1	rs6429648	G	A	0.327381	1008
1	rs55642478	G	C	0.0753968	1008
1	rs1291056	G	A	0.22619	1008
1	rs7534642	T	C	0.327381	1008
1	rs34923089	A	G	0.327381	1008
1	rs561842	C	T	0.22619	1008
1	rs7527487	C	T	0.327381	1008
1	rs11210961	T	C	0.327381	1008
1	rs11210962	G	A	0.327381	1008
1	rs12023899	C	T	0.160714	1008
1	rs11210963	C	A	0.327381	1008
1	rs12045611	G	A	0.160714	1008
1	rs4660775	A	G	0.327381	1008
1	rs509261	A	G	0.656746	1008
1	rs4660776	C	A	0.327381	1008
1	rs10493117	T	A	0.327381	1008
1	rs10890288	A	G	0.327381	1008
1	rs10890289	G	C	0.160714	1008
1	rs10890290	A	G	0.327381	1008
1	rs10890291	C	A	0.327381	1008
1	rs11210964	C	G	0.327381	1008
1	rs1291053	A	G	0.225198	1008
1	rs1969877	C	A	0.327381	1008
1	rs1969878	T	C	0.327381	1008
1	rs12026859	C	G	0.327381	1008
1	rs12044434	A	C	0.327381	1008
1	rs1291052	A	G	0.656746	1008
1	rs1291051	C	T	0.261905	1008
1	rs6429649	C	T	0.327381	1008
1	rs7527921	A	T	0.078373	1008
1	rs7527999	A	G	0.327381	1008
1	rs1408917	G	A	0.078373	1008
1	rs1408919	A	G	0.318452	1008
1	rs1408920	T	C	0.326389	1008
1	rs1408921	A	G	0.327381	1008
1	rs1291050	G	A	0.656746	1008
1	rs12048838	G	A	0.318452	1008
1	rs12046404	A	G	0.327381	1008
1	rs11210965	G	C	0.327381	1008
1	rs72884299	A	C	0.078373	1008
1	rs662128	G	A	0.222222	1008
1	rs11801107	C	T	0.344246	1008
1	rs11810695	G	A	0.315476	1008
1	rs1291058	T	C	0.65377	1008
1	rs12121671	C	T	0.078373	1008
1	rs113688632	A	C	0.0367063	1008
1	rs2529098	T	G	0.654762	1008
1	rs2764668	G	A	0.654762	1008
1	rs2764667	G	C	0.65377	1008
1	rs1291043	G	C	0.65377	1008
1	rs663818	C	T	0.222222	1008
1	rs6682866	A	C	0.0793651	1008
1	rs75417150	T	G	0.154762	1008
1	rs677363	G	A	0.222222	1008
1	rs72886003	G	A	0.0793651	1008
1	rs586054	T	G	0.65377	1008
1	rs586529	C	A	0.65377	1008
1	rs568115416	A	G	0.014881	1008
1	rs600450	G	A	0.222222	1008
1	rs601901	T	A	0.222222	1008
1	rs602802	T	C	0.231151	1008
1	rs139909708	T	C	0.0297619	1008
1	rs12030367	C	A	0.34623	1008
1	rs551558040	C	T	0.014881	1008
1	rs150440673	G	A	0.0367063	1008
1	rs57773265	A	C	0.105159	1008
1	rs7513563	A	G	0.358135	1008
1	rs9919122	A	T	0.313492	1008
1	rs12117628	A	G	0.0793651	1008
1	rs10890292	G	C	0.313492	1008
1	rs6657162	C	T	0.660714	1008
1	rs6690437	C	T	0.589286	1008
1	rs2485646	C	T	0.171627	1008
1	rs117958769	G	C	0.0753968	1008
1	rs77975030	C	T	0.0753968	1008
1	rs76488537	T	C	0.0724206	1008
1	rs76195754	T	C	0.0724206	1008
1	rs2429056	A	C	0.423611	1008
1	rs12121477	T	C	0.078373	1008
1	rs12068096	G	A	0.207341	1008
1	rs183877031	C	T	0.0892857	1008
1	rs34977179	C	T	0.107143	1008
1	rs11210967	C	T	0.423611	1008
1	rs2429055	C	T	0.712302	1008
1	rs140340433	G	T	0.0188492	1008
1	rs11210968	A	C	0.28869	1008
1	rs57173249	A	G	0.0724206	1008
1	rs60829016	T	C	0.0734127	1008
1	rs34337863	A	G	0.215278	1008
1	rs56838833	C	T	0.0734127	1008
1	rs6663757	T	C	0.291667	1008
1	rs2485653	G	A	0.0178571	1008
1	rs11210969	T	A	0.204365	1008
1	rs2429051	G	C	0.627976	1008
1	rs2485652	A	G	0.423611	1008
1	rs2429050	G	A	0.423611	1008
1	rs78538523	T	C	0.0734127	1008
1	rs2429049	G	A	0.423611	1008
1	rs2995018	T	G	0.710317	1008
1	rs67752000	G	A	0.28869	1008
1	rs2108304	G	A	0.289683	1008
1	rs2254746	G	A	0.289683	1008
1	rs1539150	C	T	0.568452	1008
```
