## Supplementary material for "Characterization of shared and ancestry-specific signals driving complex traits using multi-ancestry fine-mapping": s2_ref.bim

```
1	rs490876	0	43600931	T	C
1	rs78682696	0	43601491	G	A
1	rs558404	0	43602321	T	C
1	rs559244	0	43602384	T	A
1	rs585250	0	43602414	G	A
1	rs75962737	0	43602499	C	T
1	rs1691283	0	43603025	C	T
1	rs1691284	0	43603035	C	T
1	rs1691285	0	43603136	C	A
1	rs601168	0	43603691	G	A
1	rs601504	0	43603715	G	C
1	rs590372	0	43604354	T	C
1	rs614879	0	43604452	G	A
1	rs629284	0	43605365	C	T
1	rs545220	0	43605870	G	A
1	rs1012120	0	43606731	G	T
1	rs1198832	0	43609613	A	C
1	rs1198833	0	43609659	T	C
1	rs1198834	0	43609941	G	A
1	rs626842	0	43610910	T	G
1	rs641350	0	43611230	G	T
1	rs74070131	0	43611487	C	T
1	rs74070133	0	43611559	A	C
1	rs60128092	0	43612017	T	G
1	rs653907	0	43612105	G	A
1	rs59370853	0	43612560	A	G
1	rs12030306	0	43612919	T	C
1	rs12029592	0	43613023	A	G
1	rs60192064	0	43613808	A	G
1	rs11210793	0	43614455	T	C
1	rs10789432	0	43614900	G	A
1	rs10890239	0	43615173	T	C
1	rs610200	0	43616753	C	T
1	rs612867	0	43617327	A	G
1	rs614240	0	43617657	G	T
1	rs2453416	0	43618726	A	G
1	rs12033506	0	43618969	G	T
1	rs79445166	0	43620219	C	T
1	rs7521533	0	43620650	G	A
1	rs1611910	0	43620692	A	G
1	rs1612595	0	43620712	G	C
1	rs12033103	0	43621244	T	C
1	rs75234708	0	43621246	C	A
1	rs589819	0	43621759	G	T
1	rs688214	0	43622477	C	A
1	rs605161	0	43622880	C	G
1	rs606390	0	43623111	A	G
1	rs674684	0	43623145	A	G
1	rs12037607	0	43623281	G	A
1	rs672429	0	43623644	G	A
1	rs11210796	0	43627976	A	G
1	rs76382232	0	43628307	T	C
1	rs639476	0	43631402	T	C
1	rs615992	0	43632260	C	T
1	rs1749436	0	43632353	C	G
1	rs1749437	0	43632354	A	C
1	rs1691289	0	43637549	A	G
1	rs9519	0	43637932	T	C
1	rs2477562	0	43640474	C	A
1	rs79909404	0	43640762	T	C
1	rs11210804	0	43641416	A	G
1	rs10890240	0	43641528	C	T
1	rs12024776	0	43641850	C	T
1	rs672538	0	43641912	G	T
1	rs12402475	0	43642067	C	A
1	rs12402495	0	43642286	C	T
1	rs12408775	0	43642410	A	G
1	rs2643013	0	43642414	C	T
1	rs606655	0	43644377	G	C
1	rs2094031	0	43644814	G	A
1	rs586904	0	43645010	C	T
1	rs621559	0	43645411	G	A
1	rs12023500	0	43645794	C	T
1	rs12041945	0	43645811	T	A
1	rs12041979	0	43645928	T	C
1	rs2643015	0	43646663	T	C
1	rs672895	0	43646931	T	C
1	rs616045	0	43647035	A	G
1	rs2764423	0	43648398	G	C
1	rs116901323	0	43648474	T	C
1	rs2764422	0	43648780	C	A
1	rs627372	0	43648857	G	A
1	rs75528102	0	43649336	T	C
1	rs663336	0	43649393	T	C
1	rs663824	0	43649508	A	G
1	rs598336	0	43650741	T	C
1	rs12239311	0	43651231	C	T
1	rs61542120	0	43651417	C	T
1	rs58690449	0	43651422	G	C
1	rs10890241	0	43651799	G	C
1	rs3929392	0	43652134	T	G
1	rs1976286	0	43652185	G	A
1	rs1976285	0	43652222	C	T
1	rs11210805	0	43652442	G	C
1	rs11210806	0	43652716	G	A
1	rs6429611	0	43653017	T	C
1	rs6429614	0	43653717	C	T
1	rs9804095	0	43654054	G	A
1	rs9803810	0	43654266	C	T
1	rs7529336	0	43654440	A	G
1	rs7529426	0	43654481	A	G
1	rs6662344	0	43655125	C	T
1	rs4612667	0	43655888	T	A
1	rs4498843	0	43656032	A	C
1	rs12028373	0	43656066	C	G
1	rs648107	0	43656124	G	A
1	rs628996	0	43656479	C	T
1	rs7544282	0	43657183	G	A
1	rs79442166	0	43657418	C	G
1	rs7555300	0	43658121	C	T
1	rs7533042	0	43658414	G	C
1	rs79381314	0	43659263	A	G
1	rs4660715	0	43659372	G	A
1	rs4233491	0	43659546	T	C
1	rs4660716	0	43659650	C	A
1	rs4660717	0	43659709	A	G
1	rs61490973	0	43660247	A	G
1	rs6683450	0	43660270	G	A
1	rs6685982	0	43660431	G	C
1	rs7532103	0	43660933	A	G
1	rs12033374	0	43661156	C	T
1	rs4570454	0	43661471	A	G
1	rs12118791	0	43661707	A	G
1	rs12122233	0	43662106	G	C
1	rs183634397	0	43662275	G	A
1	rs10159404	0	43662774	C	T
1	rs10158221	0	43662821	G	A
1	rs7533005	0	43662841	T	C
1	rs7526037	0	43662952	C	T
1	rs10158240	0	43663068	G	A
1	rs513009	0	43663376	A	G
1	rs12026626	0	43666683	G	A
1	rs144862465	0	43667448	G	A
1	rs4660246	0	43667615	C	T
1	rs12034998	0	43668040	C	G
1	rs6692564	0	43668192	G	T
1	rs6670739	0	43668211	C	T
1	rs6429633	0	43668433	A	G
1	rs2367190	0	43669055	T	C
1	rs4339897	0	43669343	G	T
1	rs2367189	0	43669382	G	A
1	rs605336	0	43669642	C	T
1	rs4660720	0	43669768	T	G
1	rs602629	0	43670248	A	T
1	rs11210811	0	43670487	A	G
1	rs632866	0	43670624	C	A
1	rs620455	0	43671144	G	A
1	rs620418	0	43671182	A	G
1	rs678101	0	43671495	T	C
1	rs10890243	0	43671880	C	T
1	rs665462	0	43672011	T	C
1	rs11210812	0	43672636	T	G
1	rs6661035	0	43673146	G	C
1	rs2764420	0	43673645	C	T
1	rs10890244	0	43675017	T	A
1	rs145500329	0	43675224	A	G
1	rs2453412	0	43675467	G	A
1	rs644115	0	43677233	A	G
1	rs629955	0	43678127	G	A
1	rs11210813	0	43678589	C	T
1	rs1760672	0	43678677	G	A
1	rs11586411	0	43678787	C	G
1	rs12731921	0	43679274	A	G
1	rs12749472	0	43679289	G	T
1	rs12129124	0	43679291	G	C
1	rs2453411	0	43679741	C	G
1	rs585275	0	43680680	T	A
1	rs612626	0	43681184	C	T
1	rs615350	0	43681806	T	C
1	rs611261	0	43681872	T	C
1	rs611792	0	43682017	T	C
1	rs628331	0	43682386	G	T
1	rs613560	0	43682397	G	T
1	rs4660721	0	43684376	T	C
1	rs12032090	0	43686264	A	C
1	rs1152768	0	43692983	A	T
1	rs11587212	0	43693018	G	A
1	rs594389	0	43693532	A	G
1	rs510789	0	43693624	G	A
1	rs56195803	0	43694054	G	A
1	rs12084596	0	43694380	C	T
1	rs11210816	0	43694435	G	A
1	rs12071683	0	43694561	T	C
1	rs11210817	0	43694638	C	T
1	rs12126280	0	43695364	A	G
1	rs622762	0	43695653	T	C
1	rs607949	0	43695708	G	A
1	rs144888222	0	43696017	T	C
1	rs522909	0	43696080	T	G
1	rs12139171	0	43697020	C	A
1	rs3120045	0	43697968	G	A
1	rs12075055	0	43698054	A	C
1	rs1198921	0	43699343	A	G
1	rs1212058	0	43699395	T	C
1	rs7531285	0	43699791	C	T
1	rs3820588	0	43699813	A	G
1	rs2484714	0	43699970	G	A
1	rs2483688	0	43700140	A	G
1	rs3862222	0	43701201	C	G
1	rs3862223	0	43701398	T	G
1	rs4083863	0	43702152	A	G
1	rs3862225	0	43702316	C	G
1	rs4078485	0	43702361	G	A
1	rs1198975	0	43704656	G	A
1	rs72637946	0	43704780	A	G
1	rs61479385	0	43704983	G	A
1	rs12135483	0	43705961	G	T
1	rs7528492	0	43706569	G	A
1	rs7528525	0	43706643	G	C
1	rs2991341	0	43706662	C	T
1	rs60790945	0	43706695	C	T
1	rs10494115	0	43707035	G	T
1	rs2991340	0	43707108	G	A
1	rs3898794	0	43707220	G	A
1	rs10493115	0	43707283	T	C
1	rs3862226	0	43707556	C	A
1	rs2764417	0	43708572	G	T
1	rs1760668	0	43708658	G	A
1	rs2991992	0	43710537	G	A
1	rs7524660	0	43710801	G	A
1	rs4019215	0	43711024	G	A
1	rs6664891	0	43711723	A	G
1	rs6657897	0	43713441	C	T
1	rs6679940	0	43713442	G	A
1	rs35509903	0	43713657	G	A
1	rs117253202	0	43716291	T	C
1	rs75179494	0	43717828	T	G
1	rs10890246	0	43718078	A	G
1	rs41269537	0	43719778	G	A
1	rs12067146	0	43720577	C	T
1	rs3862227	0	43720994	A	G
1	rs3120046	0	43721433	C	T
1	rs11210819	0	43721710	G	A
1	rs75864074	0	43722796	T	C
1	rs12730798	0	43723021	G	A
1	rs59903224	0	43723277	C	T
1	rs12043648	0	43724122	A	G
1	rs12046979	0	43724312	G	A
1	rs2484713	0	43724430	G	A
1	rs9429131	0	43726511	A	G
1	rs117888952	0	43726843	C	T
1	rs55657908	0	43727388	G	A
1	rs12354386	0	43729209	A	G
1	rs12098084	0	43729622	A	C
1	rs77418516	0	43729834	C	T
1	rs12119881	0	43730217	G	A
1	rs61769023	0	43730350	A	G
1	rs1760673	0	43730859	C	T
1	rs9429132	0	43731341	A	G
1	rs77778113	0	43733034	G	A
1	rs12569026	0	43734214	A	G
1	rs12569233	0	43734257	T	C
1	rs11210823	0	43734461	A	G
1	rs56376457	0	43734559	G	A
1	rs11210824	0	43735196	G	A
1	rs78906284	0	43735916	G	C
1	rs79825075	0	43736942	C	T
1	rs12023180	0	43737006	A	C
1	rs76434257	0	43737268	T	C
1	rs7536340	0	43737296	C	T
1	rs3795726	0	43737972	G	A
1	rs10890247	0	43738340	A	C
1	rs10749846	0	43740029	T	G
1	rs12027120	0	43740452	T	C
1	rs6429537	0	43740639	C	T
1	rs6429538	0	43740674	A	G
1	rs12027265	0	43741057	A	G
1	rs2151673	0	43741224	G	A
1	rs2991996	0	43741713	G	A
1	rs2991995	0	43742228	G	A
1	rs11803856	0	43742287	G	C
1	rs2860338	0	43742957	A	G
1	rs11210826	0	43743355	C	T
1	rs57123039	0	43744728	C	T
1	rs12731885	0	43745829	C	T
1	rs4660727	0	43746448	T	C
1	rs4660728	0	43746459	T	G
1	rs11210828	0	43747683	C	G
1	rs1763696	0	43748051	A	G
1	rs3120123	0	43749755	T	G
1	rs7550786	0	43750572	A	G
1	rs12032825	0	43751309	T	A
1	rs72684077	0	43751396	A	C
1	rs6697017	0	43751701	C	T
1	rs2784466	0	43751977	A	G
1	rs56349810	0	43752824	C	T
1	rs6670250	0	43756512	A	G
1	rs6429542	0	43757361	C	T
1	rs6699111	0	43757402	C	T
1	rs6689713	0	43757521	G	A
1	rs34783763	0	43757762	T	C
1	rs6690113	0	43757955	G	A
1	rs12729581	0	43758278	G	A
1	rs142989650	0	43758457	G	T
1	rs184597085	0	43758483	G	A
1	rs1981080	0	43759733	T	G
1	rs148058564	0	43760008	C	T
1	rs7520981	0	43760070	T	C
1	rs7549876	0	43760236	G	T
1	rs149875636	0	43760871	A	G
1	rs4660253	0	43761651	C	T
1	rs147070066	0	43762137	C	G
1	rs151059575	0	43762768	G	A
1	rs11210831	0	43763086	A	G
1	rs75953944	0	43763298	C	G
1	rs117340671	0	43763863	T	C
1	rs3120047	0	43764084	G	C
1	rs3120124	0	43764165	C	G
1	rs3806402	0	43764681	A	T
1	rs1209384	0	43765089	A	G
1	rs140122283	0	43765822	G	A
1	rs3768046	0	43766426	A	G
1	rs149153233	0	43767090	C	T
1	rs7527092	0	43767138	G	A
1	rs6690243	0	43767268	T	C
1	rs12566247	0	43767569	A	T
1	rs1198979	0	43767747	A	G
1	rs4660729	0	43767900	C	G
1	rs76148363	0	43769482	G	T
1	rs1556580	0	43769921	T	C
1	rs117109910	0	43770158	C	T
1	rs12022684	0	43770518	C	G
1	rs3120044	0	43771090	G	A
1	rs2282224	0	43771477	C	T
1	rs3120122	0	43771660	G	A
1	rs1556581	0	43772190	A	G
1	rs146756919	0	43772505	C	A
1	rs2275180	0	43773033	A	G
1	rs79719594	0	43773660	C	T
1	rs1467808	0	43774292	C	T
1	rs1467809	0	43774437	G	A
1	rs2282225	0	43774495	G	C
1	rs2282226	0	43774878	C	T
1	rs117102223	0	43775312	A	G
1	rs6694318	0	43775477	C	G
1	rs117775815	0	43776098	G	A
1	rs117069812	0	43776533	C	T
1	rs1999595	0	43777852	C	T
1	rs137932758	0	43778553	C	G
1	rs117158265	0	43779144	G	A
1	rs3120276	0	43779564	T	C
1	rs2991990	0	43779869	T	G
1	rs78050623	0	43780711	C	T
1	rs118090557	0	43781249	C	T
1	rs116864215	0	43781512	C	G
1	rs147819257	0	43781516	A	T
1	rs141307861	0	43781985	G	A
1	rs148387514	0	43782568	C	T
1	rs1198982	0	43782846	G	A
1	rs1199039	0	43784956	A	G
1	rs191043029	0	43785343	T	C
1	rs186475677	0	43786383	G	A
1	rs11210834	0	43787437	A	G
1	rs839997	0	43788172	T	C
1	rs866332	0	43788858	C	T
1	rs146648627	0	43790513	T	C
1	rs548566110	0	43792348	C	T
1	rs12076751	0	43792807	C	T
1	rs143885454	0	43793159	A	G
1	rs4660731	0	43793214	G	A
1	rs72637948	0	43793638	C	T
1	rs1209702	0	43793899	C	A
1	rs185277707	0	43794250	A	T
1	rs139195045	0	43795170	A	G
1	rs146417689	0	43795519	C	T
1	rs117779583	0	43797405	G	C
1	rs137953726	0	43798227	G	A
1	rs117540372	0	43798926	G	A
1	rs1199038	0	43800001	C	T
1	rs117110187	0	43800586	C	T
1	rs76186025	0	43800934	A	G
1	rs12058355	0	43801186	A	G
1	rs3754229	0	43802456	C	T
1	rs148952267	0	43802995	T	C
1	rs839993	0	43803120	C	A
1	rs118091889	0	43803167	T	C
1	rs710252	0	43803222	G	A
1	rs116960519	0	43804559	G	A
1	rs77612379	0	43804668	G	T
1	rs16830693	0	43805240	A	G
1	rs117656396	0	43805737	C	T
1	rs149265851	0	43806166	G	A
1	rs117068273	0	43806741	T	C
1	rs1749959	0	43807075	C	T
1	rs35732878	0	43807539	C	T
1	rs150014994	0	43807856	G	T
1	rs192827640	0	43808123	C	A
1	rs111888775	0	43808520	G	A
1	rs151201602	0	43810654	T	C
1	rs1199036	0	43811405	G	A
1	rs137958631	0	43811878	A	C
1	rs1760670	0	43812075	G	A
1	rs190983971	0	43812255	A	G
1	rs117064599	0	43812376	A	G
1	rs139383298	0	43812411	A	G
1	rs117374492	0	43812715	A	G
1	rs148563263	0	43813636	G	T
1	rs117652506	0	43814067	T	C
1	rs839995	0	43814864	T	C
1	rs839996	0	43816532	T	C
1	rs188602653	0	43816635	C	T
1	rs138300178	0	43817761	C	T
1	rs77858532	0	43818537	C	A
1	rs192016153	0	43819016	G	A
1	rs190071085	0	43819191	C	T
1	rs117166528	0	43819623	G	A
1	rs142139493	0	43820046	A	C
1	rs72669002	0	43821071	T	C
1	rs141126141	0	43821615	A	T
1	rs112295606	0	43821741	C	T
1	rs1760669	0	43821856	C	T
1	rs1749960	0	43822664	T	C
1	rs1749961	0	43822665	G	C
1	rs1051097	0	43824865	C	T
1	rs839763	0	43825644	T	C
1	rs2069384	0	43825789	G	A
1	rs710251	0	43826312	C	A
1	rs201066911	0	43828239	A	G
1	rs45548635	0	43830765	C	T
1	rs3768048	0	43831545	C	T
1	rs839764	0	43833374	T	A
1	rs186137624	0	43834616	A	G
1	rs652941	0	43836928	T	C
1	rs839766	0	43837850	A	G
1	rs559932427	0	43837906	A	C
1	rs149823446	0	43838013	C	T
1	rs147055413	0	43838276	T	A
1	rs12041305	0	43838538	G	A
1	rs141756524	0	43839222	T	C
1	rs12039931	0	43839810	A	C
1	rs59031414	0	43840065	T	C
1	rs76622258	0	43840203	G	C
1	rs117786347	0	43840491	T	G
1	rs143953923	0	43840591	T	C
1	rs75139539	0	43840982	C	T
1	rs11587504	0	43841744	T	C
1	rs685756	0	43842171	A	G
1	rs4141739	0	43842629	G	A
1	rs4141740	0	43842827	T	A
1	rs4141741	0	43843000	C	T
1	rs12729275	0	43843538	T	C
1	rs76969180	0	43843602	G	T
1	rs12742974	0	43843649	T	C
1	rs66559745	0	43844168	G	A
1	rs11586272	0	43844602	T	C
1	rs142392070	0	43845061	G	A
1	rs11210839	0	43845658	A	G
1	rs11210840	0	43845863	G	T
1	rs117936746	0	43847143	C	A
1	rs117444838	0	43848702	A	C
1	rs12140829	0	43849917	A	G
1	rs118153648	0	43849953	G	A
1	rs11172	0	43850473	A	G
1	rs143061909	0	43851463	C	T
1	rs149255715	0	43855118	G	A
1	rs839752	0	43855546	A	G
1	rs839753	0	43855578	G	C
1	rs839754	0	43855910	C	T
1	rs147316342	0	43856012	T	C
1	rs839755	0	43856410	A	C
1	rs839756	0	43856548	G	C
1	rs189295725	0	43856915	G	T
1	rs111288020	0	43856980	C	T
1	rs839757	0	43857100	G	A
1	rs139299892	0	43857967	G	A
1	rs146053092	0	43858375	T	C
1	rs1004291	0	43858630	G	A
1	rs999288	0	43858637	A	G
1	rs1762343	0	43858937	T	A
1	rs12126199	0	43859227	C	T
1	rs187930725	0	43860356	C	T
1	rs72881972	0	43860359	C	G
1	rs839758	0	43862158	A	G
1	rs839759	0	43863460	A	G
1	rs839760	0	43863495	C	T
1	rs12118038	0	43863737	G	A
1	rs839761	0	43863857	G	A
1	rs117460776	0	43864202	A	T
1	rs72671118	0	43864966	C	T
1	rs142909879	0	43866885	T	C
1	rs138862943	0	43867314	G	A
1	rs150787626	0	43867986	C	T
1	rs710249	0	43869235	G	C
1	rs144230544	0	43869843	G	A
1	rs145472422	0	43869851	G	A
1	rs78017013	0	43870655	G	A
1	rs17573239	0	43871273	T	G
1	rs839768	0	43871623	A	G
1	rs142065946	0	43871919	C	T
1	rs839769	0	43872067	C	T
1	rs144649006	0	43872838	G	A
1	rs139756041	0	43872895	C	T
1	rs839770	0	43873374	G	A
1	rs839771	0	43873469	T	G
1	rs839772	0	43873483	G	A
1	rs117341714	0	43873844	G	A
1	rs839773	0	43874202	A	G
1	rs148112228	0	43875733	A	G
1	rs3001721	0	43875819	T	C
1	rs150188392	0	43876172	G	A
1	rs143751646	0	43876766	C	G
1	rs56239430	0	43876994	G	C
1	rs2152112	0	43877701	A	G
1	rs144516774	0	43877728	C	T
1	rs150032832	0	43878446	A	C
1	rs149158277	0	43878586	A	G
1	rs143275096	0	43878602	G	A
1	rs2494997	0	43878712	G	C
1	rs9793186	0	43878800	C	T
1	rs11580890	0	43878905	T	C
1	rs9793527	0	43879011	T	C
1	rs72671121	0	43880096	A	T
1	rs2782638	0	43880124	A	G
1	rs72881993	0	43881794	G	C
1	rs1999674	0	43881941	A	G
1	rs12131502	0	43881999	G	A
1	rs12405532	0	43882935	A	G
1	rs55935510	0	43883748	G	A
1	rs55663821	0	43883915	G	A
1	rs117068776	0	43884225	C	T
1	rs2842177	0	43884657	G	C
1	rs74069987	0	43884839	A	C
1	rs77413552	0	43884858	G	A
1	rs12130060	0	43885717	G	T
1	rs141657742	0	43886127	G	A
1	rs2782642	0	43886321	A	G
1	rs2782643	0	43886494	C	T
1	rs147516334	0	43886807	G	A
1	rs2782644	0	43887146	G	A
1	rs2782645	0	43888602	G	A
1	rs75523838	0	43888724	C	T
1	rs187221989	0	43889558	A	G
1	rs112850737	0	43889658	A	G
1	rs181091471	0	43891040	C	G
1	rs2782646	0	43892189	G	A
1	rs147008168	0	43892438	C	T
1	rs118045055	0	43894511	A	G
1	rs150839749	0	43895632	C	G
1	rs144201054	0	43895802	C	G
1	rs72883817	0	43897252	A	G
1	rs3737197	0	43897779	C	T
1	rs12129487	0	43898053	T	G
1	rs116996089	0	43899554	C	T
1	rs2842179	0	43899627	C	T
1	rs2039531	0	43901011	A	C
1	rs2782647	0	43901458	T	G
1	rs145105041	0	43901491	C	T
1	rs149021578	0	43901806	C	T
1	rs2842180	0	43901916	C	T
1	rs151325113	0	43902071	G	A
1	rs2782648	0	43903589	G	T
1	rs2842182	0	43903695	A	G
1	rs2842184	0	43904316	A	G
1	rs2782649	0	43905819	T	C
1	rs72637949	0	43906169	G	A
1	rs1572272	0	43906482	C	T
1	rs2027130	0	43906896	A	G
1	rs12407785	0	43907092	G	A
1	rs117106532	0	43907172	C	T
1	rs118046291	0	43907608	G	A
1	rs181831231	0	43908103	C	T
1	rs187106999	0	43908158	T	C
1	rs2275098	0	43908274	C	T
1	rs2255632	0	43909265	T	C
1	rs2842193	0	43910043	T	C
1	rs148322703	0	43910191	T	C
1	rs2782650	0	43912590	A	G
1	rs188307060	0	43912971	C	T
1	rs79943401	0	43914861	T	G
1	rs118092570	0	43914898	C	G
1	rs145777142	0	43914926	C	G
1	rs116871585	0	43915335	C	T
1	rs41270367	0	43916393	G	A
1	rs6954	0	43916642	T	C
1	rs117454252	0	43917083	C	T
1	rs2251804	0	43917409	T	C
1	rs111686948	0	43917601	C	T
1	rs2251802	0	43917637	G	A
1	rs6692611	0	43919413	A	G
1	rs187122906	0	43919588	G	A
1	rs2782651	0	43920686	C	G
1	rs2842195	0	43920945	G	T
1	rs1334973	0	43921384	T	G
1	rs79356022	0	43921743	C	A
1	rs114945008	0	43923052	C	T
1	rs183028690	0	43923410	G	C
1	rs2494994	0	43924166	A	T
1	rs141147599	0	43925928	T	A
1	rs2992036	0	43926266	C	G
1	rs2782652	0	43926305	T	C
1	rs113217474	0	43926458	C	T
1	rs2262984	0	43926715	C	G
1	rs2842196	0	43927411	T	C
1	rs72637950	0	43927811	G	T
1	rs2842197	0	43927877	A	G
1	rs56185550	0	43928455	G	C
1	rs2782657	0	43929988	G	C
1	rs2842198	0	43930738	G	A
1	rs143433536	0	43930988	T	C
1	rs139246241	0	43931862	T	A
1	rs117489987	0	43932369	C	T
1	rs2105029	0	43933689	T	C
1	rs80204556	0	43934859	G	A
1	rs189870392	0	43936544	T	C
1	rs7413861	0	43938801	A	C
1	rs117663920	0	43939875	G	A
1	rs2105028	0	43941352	C	T
1	rs12069733	0	43941508	G	A
1	rs4660733	0	43941927	C	T
1	rs118061172	0	43942464	C	G
1	rs140425290	0	43943077	T	C
1	rs140617801	0	43944799	G	A
1	rs145669076	0	43945227	T	C
1	rs149561672	0	43945856	C	T
1	rs1889591	0	43946718	G	A
1	rs1889590	0	43946760	T	C
1	rs141772810	0	43946804	C	T
1	rs111862018	0	43947595	C	T
1	rs149874900	0	43947708	C	A
1	rs10789433	0	43948774	G	A
1	rs115978813	0	43948779	T	A
1	rs10732843	0	43949095	A	G
1	rs11210850	0	43949235	G	A
1	rs117377870	0	43949390	T	G
1	rs2992038	0	43949718	T	C
1	rs2992037	0	43949810	A	G
1	rs2782653	0	43950265	C	G
1	rs75599303	0	43951140	C	T
1	rs79885847	0	43952853	G	A
1	rs6429604	0	43955148	A	G
1	rs77725947	0	43956172	C	A
1	rs6687571	0	43957515	G	A
1	rs117747197	0	43958424	G	T
1	rs2842173	0	43958999	T	C
1	rs2842172	0	43959023	T	A
1	rs139832080	0	43959216	C	T
1	rs7417538	0	43959942	G	A
1	rs2039529	0	43960479	A	G
1	rs2039528	0	43960530	A	G
1	rs117334819	0	43961082	C	T
1	rs2494996	0	43964411	A	T
1	rs142394472	0	43964732	C	T
1	rs867605	0	43964954	C	T
1	rs1806802	0	43965411	T	C
1	rs16830875	0	43965589	G	A
1	rs74850516	0	43966009	C	T
1	rs2842192	0	43970297	G	A
1	rs6675341	0	43970956	C	T
1	rs12045745	0	43972810	G	T
1	rs34898652	0	43974091	G	A
1	rs10749849	0	43974489	G	A
1	rs882464	0	43974764	G	T
1	rs1413937	0	43975238	G	A
1	rs10890250	0	43975773	A	G
1	rs2819341	0	43976157	G	A
1	rs10890251	0	43976266	A	C
1	rs10890252	0	43976467	A	G
1	rs10789434	0	43976621	G	C
1	rs11210857	0	43976675	G	A
1	rs1953326	0	43978137	A	T
1	rs1953327	0	43978140	A	T
1	rs117645702	0	43978202	T	C
1	rs79988310	0	43978683	G	A
1	rs11210858	0	43978837	T	C
1	rs72887212	0	43979102	G	C
1	rs12120857	0	43979413	C	T
1	rs11210859	0	43979782	G	A
1	rs76775017	0	43980593	C	T
1	rs78264954	0	43981101	T	C
1	rs1413938	0	43981265	C	T
1	rs117988919	0	43981405	G	A
1	rs2367617	0	43981961	A	G
1	rs6657077	0	43982426	T	C
1	rs11210860	0	43982527	G	A
1	rs117716633	0	43982576	T	G
1	rs2152113	0	43983569	T	C
1	rs11210862	0	43984142	C	T
1	rs1413939	0	43984627	G	C
1	rs11210863	0	43985678	C	T
1	rs41341645	0	43987516	C	T
1	rs117778879	0	43987859	G	T
1	rs117960883	0	43987872	A	T
1	rs79115096	0	43988352	A	G
1	rs11577403	0	43989773	G	A
1	rs12126770	0	43989898	C	T
1	rs11210864	0	43991832	G	A
1	rs11576774	0	43991848	A	G
1	rs11577317	0	43992893	A	G
1	rs141349540	0	43994127	G	T
1	rs11590627	0	43999120	T	C
1	rs80080915	0	43999157	G	T
1	rs71636604	0	43999327	G	T
1	rs76954529	0	43999693	G	A
1	rs79857290	0	44002284	C	T
1	rs78048346	0	44002761	G	T
1	rs2819330	0	44002957	G	A
1	rs9887952	0	44003134	C	T
1	rs17849106	0	44003685	A	C
1	rs75966278	0	44004276	T	G
1	rs2819332	0	44005280	G	A
1	rs79765958	0	44005904	G	A
1	rs2782639	0	44006339	A	G
1	rs2842189	0	44007648	T	C
1	rs77064373	0	44008362	C	T
1	rs2782640	0	44009033	C	T
1	rs74579027	0	44010165	G	A
1	rs58859557	0	44010456	C	T
1	rs6691004	0	44010473	C	T
1	rs6695915	0	44010571	A	G
1	rs951740	0	44011737	G	A
1	rs117834225	0	44012252	C	A
1	rs117138307	0	44012853	C	T
1	rs1889588	0	44012923	C	T
1	rs2782641	0	44013355	G	A
1	rs2039530	0	44013821	C	G
1	rs7411150	0	44013877	A	G
1	rs2842188	0	44014280	T	C
1	rs2819333	0	44014573	A	T
1	rs2819334	0	44014735	C	T
1	rs2819335	0	44014825	A	G
1	rs2842187	0	44014949	T	C
1	rs117586287	0	44015352	C	G
1	rs150310961	0	44015409	C	G
1	rs2819336	0	44015809	T	C
1	rs11580258	0	44016015	G	A
1	rs9887909	0	44017816	G	A
1	rs2819339	0	44018604	G	T
1	rs2842185	0	44019731	C	T
1	rs75365982	0	44020107	G	T
1	rs2842183	0	44020394	T	C
1	rs138509196	0	44021263	C	T
1	rs12075949	0	44021358	G	A
1	rs10890253	0	44021456	C	G
1	rs10890254	0	44021713	G	T
1	rs2842178	0	44022027	A	G
1	rs11587426	0	44022121	C	T
1	rs2494995	0	44022303	A	C
1	rs2842176	0	44022534	C	T
1	rs2842175	0	44023615	G	A
1	rs11580074	0	44024484	A	G
1	rs11210869	0	44026040	A	G
1	rs10789435	0	44026053	T	G
1	rs3000761	0	44026089	C	T
1	rs68191270	0	44026180	A	C
1	rs12076635	0	44026656	G	C
1	rs78665190	0	44027692	C	T
1	rs61769611	0	44028913	G	A
1	rs2842194	0	44028962	G	A
1	rs145006967	0	44029281	C	T
1	rs11210871	0	44029353	C	G
1	rs72637951	0	44030416	T	G
1	rs10890255	0	44031493	A	G
1	rs12134958	0	44031498	G	A
1	rs74735466	0	44031535	A	T
1	rs2478978	0	44031657	C	T
1	rs140545757	0	44031785	C	T
1	rs11586016	0	44031793	G	C
1	rs80209518	0	44032417	C	T
1	rs12089622	0	44033768	C	A
1	rs143488795	0	44033838	C	T
1	rs7349097	0	44034135	C	T
1	rs144422463	0	44034809	G	A
1	rs2842186	0	44035093	A	G
1	rs1065771	0	44035352	C	T
1	rs943513	0	44035472	G	A
1	rs145030939	0	44035680	C	T
1	rs1887402	0	44036085	G	A
1	rs193129088	0	44036139	G	T
1	rs117895483	0	44036205	G	T
1	rs77261319	0	44036254	A	G
1	rs79265289	0	44036320	A	C
1	rs11210873	0	44036659	C	T
1	rs16830922	0	44037124	C	T
1	rs3001723	0	44037685	G	A
1	rs10890256	0	44038083	C	T
1	rs10890257	0	44038837	C	T
1	rs151027987	0	44038875	C	G
1	rs11590773	0	44039095	C	A
1	rs10890258	0	44039304	A	G
1	rs2819340	0	44039710	T	C
1	rs2842171	0	44039850	A	G
1	rs6670906	0	44039913	C	T
1	rs6678785	0	44040427	A	T
1	rs143110468	0	44040547	T	C
1	rs12058744	0	44040844	C	T
1	rs10789436	0	44040966	T	G
1	rs45605334	0	44041744	C	T
1	rs650729	0	44042539	C	G
1	rs7349107	0	44042911	G	T
1	rs663618	0	44043105	T	C
1	rs552638	0	44043392	G	A
1	rs11210874	0	44044468	C	T
1	rs752963	0	44045294	A	G
1	rs2004899	0	44045465	A	G
1	rs1808730	0	44045528	G	A
1	rs2015628	0	44045573	G	A
1	rs2004900	0	44045649	T	C
1	rs2077652	0	44045919	A	G
1	rs892488	0	44047742	C	T
1	rs16830935	0	44047900	G	C
1	rs3828148	0	44048147	G	A
1	rs688627	0	44048283	T	C
1	rs3791134	0	44049156	G	A
1	rs3791135	0	44049167	A	G
1	rs16830948	0	44049266	G	T
1	rs16830952	0	44049386	A	T
1	rs3791136	0	44049947	C	T
1	rs3791137	0	44050004	G	A
1	rs3791138	0	44050027	A	C
1	rs10789437	0	44050747	T	G
1	rs3828149	0	44050796	G	T
1	rs3828150	0	44050856	T	C
1	rs6698389	0	44051574	A	G
1	rs61769642	0	44051630	G	A
1	rs3791139	0	44051771	T	C
1	rs3791140	0	44051778	G	A
1	rs501299	0	44051834	A	C
1	rs3791142	0	44051968	C	T
1	rs72637952	0	44052169	T	G
1	rs10890261	0	44052377	T	G
1	rs11210875	0	44052597	T	C
1	rs11210876	0	44052673	T	C
1	rs11210877	0	44052778	G	A
1	rs11210878	0	44052925	G	A
1	rs11210879	0	44053259	C	T
1	rs144129682	0	44053819	A	G
1	rs6691160	0	44053834	G	A
1	rs58097944	0	44054994	G	A
1	rs11210880	0	44055274	G	T
1	rs11210881	0	44055781	C	T
1	rs10890262	0	44055807	G	A
1	rs2117314	0	44056333	A	G
1	rs2117315	0	44056462	T	C
1	rs2304353	0	44057257	A	G
1	rs7540068	0	44057668	G	T
1	rs7553297	0	44057696	A	G
1	rs3748797	0	44057882	A	T
1	rs573350	0	44057950	T	C
1	rs2117316	0	44058034	G	A
1	rs3748800	0	44058143	G	A
1	rs3828151	0	44058265	C	A
1	rs605709	0	44058467	C	T
1	rs12125409	0	44058899	C	T
1	rs2367723	0	44059052	A	G
1	rs72673082	0	44059242	G	A
1	rs144527814	0	44059650	C	T
1	rs12096840	0	44059942	A	G
1	rs7546955	0	44060261	G	A
1	rs583040	0	44060483	G	A
1	rs7520493	0	44060493	T	C
1	rs7520813	0	44060786	T	C
1	rs10890263	0	44061032	T	C
1	rs10443226	0	44061759	C	T
1	rs674725	0	44061795	C	T
1	rs673253	0	44062154	C	T
1	rs673242	0	44062159	C	T
1	rs10890264	0	44062267	T	C
1	rs10890265	0	44062437	C	T
1	rs11210883	0	44062523	C	T
1	rs11210884	0	44062805	T	C
1	rs11582876	0	44062827	C	T
1	rs12026752	0	44063025	G	A
1	rs6704198	0	44063114	G	A
1	rs12069454	0	44064145	C	T
1	rs17849103	0	44064319	A	G
1	rs12734252	0	44064863	C	T
1	rs12733052	0	44064939	G	C
1	rs11210885	0	44065100	A	T
1	rs56175694	0	44065148	C	T
1	rs3791143	0	44065235	G	T
1	rs75555735	0	44065555	G	C
1	rs3791144	0	44066406	C	T
1	rs596522	0	44066424	C	A
1	rs3791146	0	44066456	C	G
1	rs3791147	0	44066667	C	T
1	rs12059628	0	44067473	T	C
1	rs12023161	0	44067859	A	G
1	rs6667383	0	44068758	C	T
1	rs6672061	0	44068795	A	T
1	rs190431418	0	44068869	G	C
1	rs530373	0	44070032	A	G
1	rs17371903	0	44070691	A	G
1	rs631248	0	44071221	G	A
1	rs11210886	0	44071546	G	A
1	rs75135460	0	44071618	G	A
1	rs618369	0	44071796	G	T
1	rs512579	0	44071853	T	C
1	rs1065772	0	44072018	C	T
1	rs10890266	0	44072066	C	T
1	rs539096	0	44072420	A	G
1	rs519669	0	44075505	G	C
1	rs11210887	0	44076019	G	A
1	rs12079126	0	44076368	C	T
1	rs549845	0	44076469	G	A
1	rs11210888	0	44076630	C	T
1	rs3791149	0	44078359	T	A
1	rs499257	0	44078384	T	C
1	rs3791151	0	44078602	C	A
1	rs10890267	0	44078604	A	G
1	rs2281924	0	44078878	G	A
1	rs603542	0	44079411	T	C
1	rs55684236	0	44080009	G	A
1	rs588657	0	44080412	T	C
1	rs75443711	0	44080420	G	T
1	rs12075670	0	44080958	G	A
1	rs376965374	0	44081387	G	A
1	rs516790	0	44081712	T	G
1	rs516921	0	44081762	T	G
1	rs517849	0	44081873	A	C
1	rs11804031	0	44081912	A	G
1	rs667676	0	44082216	G	A
1	rs11583555	0	44082316	G	T
1	rs653953	0	44083015	G	A
1	rs571862	0	44083110	C	T
1	rs641365	0	44083507	T	C
1	rs641351	0	44083519	G	A
1	rs639929	0	44083874	A	G
1	rs80194172	0	44084063	C	T
1	rs77236314	0	44084083	A	G
1	rs78168631	0	44084108	G	A
1	rs16831024	0	44084620	G	T
1	rs1143701	0	44084739	C	T
1	rs72637953	0	44086473	C	T
1	rs1143702	0	44086831	C	T
1	rs9783098	0	44087141	G	A
1	rs673485	0	44087496	C	T
1	rs643445	0	44089632	A	G
1	rs559575	0	44089940	A	G
1	rs11210891	0	44090358	A	G
1	rs531459	0	44090675	T	C
1	rs628342	0	44090736	C	T
1	rs2916568	0	44091274	A	G
1	rs78263269	0	44091404	C	T
1	rs77274018	0	44091476	T	A
1	rs10789438	0	44092027	G	T
1	rs142724461	0	44092421	A	G
1	rs35176052	0	44092776	A	G
1	rs115429924	0	44093693	T	C
1	rs140786067	0	44094528	G	A
1	rs10890268	0	44095108	A	G
1	rs150459279	0	44096080	C	T
1	rs10890269	0	44096819	C	T
1	rs12405972	0	44097438	G	T
1	rs2970609	0	44097514	C	G
1	rs2970610	0	44097530	T	C
1	rs78735769	0	44098116	G	A
1	rs61769649	0	44098506	G	A
1	rs1972794	0	44099554	A	T
1	rs585711	0	44099863	G	T
1	rs585652	0	44099910	T	C
1	rs12034402	0	44099947	A	G
1	rs11210892	0	44100084	G	A
1	rs10890270	0	44100508	C	T
1	rs75777033	0	44100747	G	A
1	rs35393217	0	44101648	G	A
1	rs664728	0	44101714	A	T
1	rs11210893	0	44101767	T	G
1	rs664336	0	44101800	A	G
1	rs530201	0	44102257	T	C
1	rs11210894	0	44102587	C	T
1	rs11210895	0	44102782	G	A
1	rs35290231	0	44103033	G	A
1	rs77066392	0	44103231	G	A
1	rs11210896	0	44103275	G	A
1	rs2970606	0	44103498	A	G
1	rs564318	0	44103714	G	A
1	rs486883	0	44105004	C	T
1	rs12034875	0	44105059	T	C
1	rs12045413	0	44105789	C	T
1	rs649504	0	44105948	T	C
1	rs574736	0	44106266	C	T
1	rs636547	0	44106516	C	A
1	rs581005	0	44106986	G	T
1	rs112407523	0	44107072	A	C
1	rs2367724	0	44107428	C	T
1	rs694197	0	44107956	C	T
1	rs483679	0	44108119	T	A
1	rs7536752	0	44108421	C	G
1	rs594293	0	44109199	A	G
1	rs609171	0	44110216	A	C
1	rs620851	0	44110489	A	G
1	rs530531	0	44110656	C	T
1	rs623965	0	44111187	A	G
1	rs55666439	0	44111212	T	G
1	rs6698215	0	44111578	A	T
1	rs6684191	0	44111832	G	A
1	rs61768370	0	44111963	A	T
1	rs72883034	0	44112379	T	C
1	rs112796129	0	44112652	G	A
1	rs6429631	0	44113441	T	C
1	rs617521	0	44114199	G	T
1	rs513862	0	44114405	A	T
1	rs519357	0	44115022	A	G
1	rs517191	0	44116466	G	A
1	rs660899	0	44117006	G	T
1	rs12041746	0	44118195	A	T
1	rs61768371	0	44118406	G	A
1	rs597041	0	44118510	T	C
1	rs112476957	0	44118644	C	T
1	rs613976	0	44119997	T	A
1	rs2274465	0	44121557	C	G
1	rs11210900	0	44122165	T	C
1	rs11589584	0	44122473	T	G
1	rs192393936	0	44123074	A	G
1	rs10789439	0	44123191	T	C
1	rs509173	0	44123502	G	A
1	rs559481	0	44123866	A	G
1	rs61768372	0	44123988	C	T
1	rs184837529	0	44124132	C	G
1	rs796733	0	44124409	T	C
1	rs56072551	0	44124514	G	T
1	rs11210901	0	44124703	A	C
1	rs181208400	0	44125140	C	T
1	rs76017264	0	44126143	C	T
1	rs4336891	0	44126440	G	A
1	rs11590619	0	44126709	G	C
1	rs12142545	0	44127084	T	C
1	rs6429632	0	44127597	G	A
1	rs1973512	0	44128047	A	G
1	rs656131	0	44129099	T	C
1	rs6658300	0	44129209	T	C
1	rs79834372	0	44129693	C	T
1	rs669446	0	44129779	A	G
1	rs117956958	0	44129973	C	G
1	rs10789441	0	44130564	A	G
1	rs489319	0	44131794	C	T
1	rs78418435	0	44132744	C	T
1	rs607062	0	44133016	T	C
1	rs2296757	0	44133028	G	A
1	rs618678	0	44133299	C	T
1	rs3791033	0	44134077	T	C
1	rs3818536	0	44135231	T	C
1	rs74957994	0	44135992	G	C
1	rs586339	0	44137257	C	A
1	rs10789442	0	44140075	A	C
1	rs55693463	0	44140312	C	T
1	rs9787076	0	44141149	A	C
1	rs76838208	0	44142629	T	G
1	rs3791034	0	44145130	A	G
1	rs190566148	0	44145602	G	T
1	rs118166327	0	44145839	A	G
1	rs79520699	0	44146354	C	T
1	rs10789443	0	44146466	T	C
1	rs4660257	0	44148168	T	C
1	rs6697354	0	44151015	T	G
1	rs61768374	0	44151633	T	G
1	rs191847964	0	44151879	G	T
1	rs1971342	0	44152189	G	A
1	rs6683825	0	44152288	G	A
1	rs11805774	0	44152715	G	A
1	rs17401357	0	44153619	G	C
1	rs3791035	0	44154479	G	C
1	rs3791036	0	44155383	A	G
1	rs2270972	0	44158129	C	G
1	rs3791037	0	44160058	G	A
1	rs3791038	0	44161980	G	A
1	rs3791039	0	44162907	G	A
1	rs3815268	0	44163886	G	T
1	rs2240517	0	44171266	G	A
1	rs34550543	0	44172458	C	T
1	rs112984125	0	44173423	G	A
1	rs7528454	0	44174081	G	A
1	rs139143922	0	44174599	T	C
1	rs304300	0	44174793	T	G
1	rs304303	0	44178070	T	G
1	rs6429635	0	44178832	G	C
1	rs7536221	0	44178846	C	G
1	rs11210903	0	44179233	A	G
1	rs17531412	0	44182244	A	G
1	rs11210905	0	44182344	T	C
1	rs6429636	0	44183540	G	T
1	rs112361411	0	44183923	C	T
1	rs12140156	0	44184625	T	G
1	rs6693799	0	44185168	G	A
1	rs10890273	0	44186444	T	A
1	rs11810109	0	44186812	A	T
1	rs141015648	0	44187446	A	G
1	rs12410155	0	44188465	A	C
1	rs12410444	0	44188719	A	G
1	rs145623194	0	44188826	C	T
1	rs11210906	0	44189695	A	G
1	rs11210907	0	44191759	C	T
1	rs7528907	0	44193456	T	A
1	rs10890275	0	44194216	T	G
1	rs11210908	0	44194512	A	T
1	rs4660259	0	44194534	A	G
1	rs11210909	0	44195302	C	A
1	rs4660260	0	44195353	T	C
1	rs4660743	0	44195404	C	T
1	rs3862228	0	44196945	C	T
1	rs6429637	0	44198531	A	G
1	rs185458099	0	44198735	G	A
1	rs6673970	0	44199469	A	C
1	rs11210910	0	44200102	G	A
1	rs12118274	0	44200171	G	A
1	rs12119146	0	44200656	G	A
1	rs3791040	0	44202733	A	G
1	rs3791041	0	44202991	A	G
1	rs11210911	0	44204301	C	T
1	rs10749850	0	44205094	T	C
1	rs1013793	0	44207553	C	T
1	rs1029632	0	44207899	C	A
1	rs10890276	0	44208122	C	T
1	rs78097215	0	44208715	C	T
1	rs1472661	0	44209075	C	T
1	rs59305903	0	44210191	C	T
1	rs6686238	0	44210253	C	G
1	rs6696529	0	44210387	T	A
1	rs6429638	0	44211010	A	G
1	rs10890277	0	44211251	C	T
1	rs116917811	0	44211351	G	C
1	rs2158956	0	44211697	T	C
1	rs80343591	0	44211719	A	G
1	rs76573919	0	44211975	C	T
1	rs35052091	0	44212283	G	A
1	rs28833034	0	44212942	A	G
1	rs112646031	0	44213051	C	G
1	rs12403488	0	44213089	A	G
1	rs7549094	0	44213178	C	A
1	rs7551551	0	44213482	C	A
1	rs1990195	0	44214196	C	T
1	rs7511800	0	44214269	A	T
1	rs76288151	0	44214738	T	C
1	rs56338811	0	44214888	A	G
1	rs56367078	0	44215015	G	T
1	rs2108419	0	44215220	C	A
1	rs2158955	0	44215394	A	G
1	rs56701980	0	44215412	T	C
1	rs12062824	0	44215859	A	G
1	rs6668616	0	44216376	T	C
1	rs11584382	0	44216634	C	T
1	rs6669157	0	44216876	T	C
1	rs6700256	0	44216887	G	A
1	rs12125928	0	44217708	G	A
1	rs6429639	0	44217753	G	A
1	rs3791042	0	44219275	T	C
1	rs3791043	0	44219546	G	T
1	rs3791044	0	44219933	G	A
1	rs6678767	0	44220670	G	A
1	rs11210912	0	44220737	T	G
1	rs78797814	0	44221429	G	A
1	rs12129369	0	44221529	G	C
1	rs11581514	0	44222204	A	G
1	rs11587515	0	44222570	C	T
1	rs11210913	0	44222597	G	A
1	rs12564694	0	44222910	A	G
1	rs12567510	0	44223114	C	T
1	rs11210914	0	44223456	T	C
1	rs11579637	0	44223886	A	G
1	rs112518613	0	44224985	T	C
1	rs7513994	0	44225051	A	G
1	rs6664485	0	44225532	T	C
1	rs6665014	0	44226004	T	G
1	rs7520053	0	44226657	A	G
1	rs7551644	0	44228016	A	T
1	rs4660261	0	44229597	G	A
1	rs10890279	0	44230258	G	A
1	rs3791045	0	44230885	G	A
1	rs3791046	0	44231807	C	A
1	rs11210916	0	44232926	G	A
1	rs11590088	0	44233532	C	T
1	rs6656457	0	44233662	G	C
1	rs4660745	0	44234076	C	T
1	rs11210917	0	44234520	T	A
1	rs3791047	0	44236114	A	G
1	rs139683594	0	44236365	A	G
1	rs3791048	0	44236590	G	A
1	rs12142533	0	44237120	C	T
1	rs7531165	0	44237247	C	T
1	rs7516647	0	44237465	C	T
1	rs76016677	0	44237781	C	T
1	rs10890280	0	44238218	A	G
1	rs79585028	0	44239794	A	C
1	rs11210918	0	44240533	T	A
1	rs7529895	0	44241870	C	T
1	rs12140180	0	44242467	G	A
1	rs12119149	0	44243283	C	T
1	rs61768432	0	44243561	A	T
1	rs55695044	0	44243658	C	T
1	rs7543520	0	44243866	T	C
1	rs11590279	0	44244183	C	T
1	rs2158954	0	44244667	G	A
1	rs12083110	0	44245049	T	C
1	rs7546818	0	44245670	A	G
1	rs7549701	0	44245777	T	C
1	rs10890281	0	44245939	C	A
1	rs6680338	0	44246356	G	A
1	rs7546040	0	44247233	C	G
1	rs12354267	0	44248272	T	C
1	rs11210920	0	44248752	G	A
1	rs917294	0	44249485	A	G
1	rs6692652	0	44249770	T	C
1	rs917293	0	44249916	G	A
1	rs4660749	0	44250301	T	G
1	rs4660750	0	44250381	T	C
1	rs3791049	0	44251119	A	C
1	rs75307710	0	44251541	G	T
1	rs3791050	0	44252546	C	A
1	rs3791051	0	44252908	C	T
1	rs3828139	0	44253015	C	T
1	rs1875653	0	44253298	G	A
1	rs10890283	0	44254145	G	A
1	rs11577684	0	44254280	C	G
1	rs6691988	0	44254402	G	A
1	rs6701645	0	44254514	C	T
1	rs3791053	0	44255275	C	T
1	rs3791054	0	44255280	G	C
1	rs72678691	0	44255929	T	G
1	rs12121688	0	44256458	C	T
1	rs9787240	0	44256468	A	G
1	rs12044961	0	44256522	T	G
1	rs1354261	0	44256682	A	C
1	rs12122504	0	44256819	C	G
1	rs117465538	0	44257562	C	T
1	rs1502907	0	44258040	A	G
1	rs34224911	0	44258341	A	T
1	rs6688144	0	44258931	G	A
1	rs11210922	0	44260229	A	G
1	rs7553818	0	44260312	C	G
1	rs11210924	0	44261195	G	A
1	rs11210925	0	44261208	T	C
1	rs11210926	0	44261522	A	G
1	rs12401813	0	44263415	A	C
1	rs12116642	0	44263616	G	A
1	rs34330931	0	44263714	G	C
1	rs117748676	0	44264359	A	G
1	rs975761	0	44264435	T	C
1	rs7515003	0	44264498	G	A
1	rs3828140	0	44265467	C	T
1	rs3791055	0	44265655	T	C
1	rs976313	0	44266195	G	A
1	rs976312	0	44266310	G	A
1	rs11210927	0	44266420	A	G
1	rs144784501	0	44267023	G	A
1	rs12128485	0	44267619	C	T
1	rs12128547	0	44267811	C	T
1	rs3791056	0	44267890	C	G
1	rs3791057	0	44268012	T	C
1	rs11210928	0	44268219	C	T
1	rs6672795	0	44268699	T	C
1	rs6665149	0	44268785	C	T
1	rs12024345	0	44269187	T	A
1	rs6670344	0	44269208	A	G
1	rs3791058	0	44270310	T	C
1	rs74070702	0	44270561	G	A
1	rs812490	0	44271656	T	C
1	rs11580676	0	44272529	G	A
1	rs246778	0	44272761	T	C
1	rs12126352	0	44273197	G	A
1	rs246777	0	44274434	G	C
1	rs74477746	0	44274490	C	G
1	rs246776	0	44274699	C	T
1	rs12122867	0	44275441	G	A
1	rs246775	0	44275595	T	C
1	rs3791059	0	44276062	C	T
1	rs1012125	0	44277099	T	C
1	rs37471	0	44277548	C	T
1	rs12125838	0	44277600	G	A
1	rs12133508	0	44277746	C	T
1	rs37470	0	44277948	G	C
1	rs37469	0	44278722	G	A
1	rs3791062	0	44279223	G	C
1	rs3791063	0	44279711	T	C
1	rs37468	0	44280381	A	T
1	rs3791064	0	44280425	T	G
1	rs72637954	0	44281979	C	T
1	rs972444	0	44282204	G	A
1	rs972443	0	44282355	T	C
1	rs541487	0	44283909	G	A
1	rs37464	0	44284161	A	G
1	rs37463	0	44284348	G	A
1	rs37462	0	44284778	C	T
1	rs39722	0	44285663	G	C
1	rs3791067	0	44286932	G	C
1	rs3791068	0	44287116	T	G
1	rs641356	0	44287186	C	T
1	rs556667	0	44287414	G	T
1	rs12741189	0	44287943	A	C
1	rs37460	0	44288364	C	G
1	rs12131981	0	44289080	G	A
1	rs37459	0	44289397	A	G
1	rs3791069	0	44289998	A	T
1	rs37458	0	44290530	A	G
1	rs37457	0	44291191	G	A
1	rs117797847	0	44291775	A	C
1	rs12037700	0	44292690	T	C
1	rs37456	0	44292989	C	T
1	rs37455	0	44294228	A	G
1	rs37454	0	44294411	C	A
1	rs11580407	0	44294920	T	A
1	rs37453	0	44295047	A	G
1	rs3011216	0	44296439	C	G
1	rs72886892	0	44296881	G	T
1	rs37452	0	44297573	A	C
1	rs3791073	0	44297673	T	C
1	rs3791074	0	44297914	C	G
1	rs74598795	0	44298550	C	T
1	rs77810956	0	44299216	G	A
1	rs72886894	0	44299574	C	T
1	rs72886895	0	44299592	C	T
1	rs246774	0	44299695	C	T
1	rs246773	0	44300249	A	G
1	rs3791075	0	44300526	A	C
1	rs12046114	0	44301820	C	T
1	rs72886898	0	44302312	T	C
1	rs3011217	0	44303266	A	G
1	rs3011218	0	44303329	T	A
1	rs72886901	0	44303418	G	C
1	rs3011219	0	44306120	A	G
1	rs2906471	0	44306422	C	T
1	rs2906470	0	44306559	T	C
1	rs3011220	0	44308867	A	G
1	rs7542434	0	44308887	T	A
1	rs12723279	0	44310744	C	T
1	rs11210931	0	44310875	G	A
1	rs3011221	0	44312109	A	G
1	rs7552219	0	44312347	T	A
1	rs72888712	0	44312567	A	G
1	rs116398608	0	44312842	T	C
1	rs72888718	0	44313299	G	C
1	rs12040333	0	44314041	G	A
1	rs186918041	0	44314093	T	G
1	rs2367804	0	44314266	C	T
1	rs139611005	0	44314396	A	C
1	rs713191	0	44314553	A	G
1	rs3791076	0	44314922	T	C
1	rs2040950	0	44315113	G	C
1	rs3791078	0	44316387	C	G
1	rs3791081	0	44317485	A	C
1	rs3011222	0	44317545	C	T
1	rs3791083	0	44317838	C	G
1	rs3011223	0	44318286	T	C
1	rs3011224	0	44318483	C	T
1	rs2906468	0	44319007	A	G
1	rs3011225	0	44319373	G	A
1	rs74501938	0	44320249	G	C
1	rs77902762	0	44320412	A	G
1	rs2906467	0	44320476	C	A
1	rs3094954	0	44320919	C	T
1	rs3124746	0	44320934	G	C
1	rs4660753	0	44321044	G	A
1	rs58163934	0	44321172	C	T
1	rs4660754	0	44321218	G	T
1	rs2906466	0	44322220	A	G
1	rs3791085	0	44322487	T	C
1	rs58854399	0	44323475	G	A
1	rs2906465	0	44323736	T	C
1	rs3011226	0	44324060	G	A
1	rs3011227	0	44325409	G	A
1	rs3791087	0	44325548	C	T
1	rs3011228	0	44325995	A	G
1	rs3828142	0	44326670	C	T
1	rs3791089	0	44327352	G	T
1	rs3791090	0	44327445	A	T
1	rs3011229	0	44328017	A	G
1	rs2906464	0	44329803	C	T
1	rs2906463	0	44330048	A	G
1	rs2906462	0	44332084	G	A
1	rs72684757	0	44332380	G	A
1	rs2906461	0	44334228	G	C
1	rs3791092	0	44334263	A	G
1	rs77986554	0	44335051	G	A
1	rs2906460	0	44335323	A	G
1	rs2906459	0	44335657	A	C
1	rs77933178	0	44335677	G	T
1	rs2906458	0	44336389	G	A
1	rs79441524	0	44336912	T	C
1	rs191223990	0	44337316	G	A
1	rs2906457	0	44338575	A	C
1	rs3011230	0	44340655	G	T
1	rs2906456	0	44340920	T	C
1	rs2906455	0	44341895	T	C
1	rs3011231	0	44342235	A	G
1	rs2428853	0	44343173	C	G
1	rs2788371	0	44343962	A	G
1	rs2527777	0	44344796	T	C
1	rs2527776	0	44345292	G	A
1	rs117739509	0	44345942	C	T
1	rs2428852	0	44346875	G	A
1	rs810680	0	44347856	C	T
1	rs3791097	0	44349381	G	C
1	rs803679	0	44349405	G	A
1	rs803678	0	44350898	G	T
1	rs12072172	0	44351560	T	C
1	rs803677	0	44351701	G	A
1	rs803676	0	44352458	A	G
1	rs17474535	0	44353084	A	G
1	rs803675	0	44353237	G	A
1	rs2428851	0	44353853	G	A
1	rs2485996	0	44354661	C	T
1	rs16831373	0	44355562	A	G
1	rs2428854	0	44356185	C	A
1	rs61770286	0	44356609	A	G
1	rs75552631	0	44357725	C	T
1	rs803683	0	44358148	G	T
1	rs61770287	0	44359205	C	T
1	rs16831381	0	44361506	G	A
1	rs17533707	0	44361533	C	T
1	rs117744951	0	44362120	A	G
1	rs803682	0	44362623	G	A
1	rs803681	0	44362912	C	A
1	rs16831389	0	44363143	C	T
1	rs16831390	0	44363623	C	G
1	rs803680	0	44364370	G	C
1	rs783304	0	44365457	A	G
1	rs783303	0	44365529	G	A
1	rs148613784	0	44365888	A	G
1	rs3791101	0	44366250	G	A
1	rs783302	0	44366341	A	G
1	rs3791102	0	44366617	C	T
1	rs3791103	0	44366671	C	T
1	rs74656976	0	44366673	C	G
1	rs3791104	0	44367207	A	G
1	rs3791105	0	44367585	C	T
1	rs3791106	0	44368352	C	T
1	rs783301	0	44369009	C	T
1	rs11210934	0	44369435	G	A
1	rs11210935	0	44369444	G	A
1	rs2485995	0	44369600	G	A
1	rs3791108	0	44372805	A	G
1	rs2428964	0	44372827	C	T
1	rs2486012	0	44373409	A	G
1	rs78570835	0	44373426	C	G
1	rs2428963	0	44373439	C	T
1	rs3791110	0	44376158	T	A
1	rs3791111	0	44376186	T	G
1	rs137930518	0	44376590	G	A
1	rs185670974	0	44377370	T	C
1	rs4314918	0	44377503	G	A
1	rs147529685	0	44377748	T	C
1	rs3791112	0	44379248	T	G
1	rs2248305	0	44379493	C	T
1	rs1859725	0	44379577	A	G
1	rs6674176	0	44379957	G	A
1	rs376517666	0	44380450	G	A
1	rs78745580	0	44380641	T	C
1	rs2486011	0	44381246	C	T
1	rs1766964	0	44381847	T	C
1	rs1766966	0	44382515	A	G
1	rs4660262	0	44382524	G	A
1	rs59665418	0	44383487	T	C
1	rs61027202	0	44383672	A	G
1	rs4660756	0	44383914	C	T
1	rs116943403	0	44383921	G	A
1	rs3120802	0	44386305	C	T
1	rs3120803	0	44386615	A	G
1	rs3764833	0	44386642	G	C
1	rs1636876	0	44387228	T	G
1	rs1636877	0	44387625	G	A
1	rs112353926	0	44388208	C	T
1	rs2428962	0	44388624	C	T
1	rs59922817	0	44389553	C	G
1	rs59914650	0	44389681	A	G
1	rs2245439	0	44389959	C	T
1	rs9326136	0	44390392	C	T
1	rs12569336	0	44391288	T	A
1	rs11210936	0	44391438	A	T
1	rs12569354	0	44391516	T	C
1	rs2485991	0	44391722	T	C
1	rs11578313	0	44392792	G	A
1	rs2428961	0	44392921	C	T
1	rs2428960	0	44393146	A	G
1	rs2352990	0	44393276	T	A
1	rs4031031	0	44393533	C	T
1	rs116955305	0	44394585	A	C
1	rs2428959	0	44395224	C	T
1	rs12127226	0	44395309	C	T
1	rs76527208	0	44395516	C	A
1	rs2108202	0	44395786	C	T
1	rs12561948	0	44396196	A	G
1	rs1859726	0	44396215	T	C
1	rs6801	0	44396646	C	G
1	rs2485990	0	44396790	G	A
1	rs1548634	0	44399608	T	C
1	rs12726706	0	44399942	G	A
1	rs3762422	0	44400532	T	A
1	rs113785268	0	44401225	T	C
1	rs2242637	0	44401384	A	G
1	rs12127737	0	44402565	G	A
1	rs75209795	0	44402794	G	A
1	rs1766968	0	44403042	T	C
1	rs6671164	0	44403489	G	T
1	rs3120804	0	44405214	T	G
1	rs34830883	0	44405339	T	C
1	rs60957099	0	44405419	C	T
1	rs11210937	0	44405563	T	C
1	rs58246403	0	44405710	G	A
1	rs3120805	0	44406113	C	T
1	rs140525366	0	44406505	G	A
1	rs9727068	0	44406516	A	G
1	rs116675633	0	44406714	T	C
1	rs2906597	0	44406725	A	G
1	rs12737898	0	44407401	C	G
1	rs112530169	0	44407699	A	T
1	rs2485989	0	44408454	T	C
1	rs6680421	0	44408969	C	A
1	rs80221567	0	44409044	A	G
1	rs2428957	0	44409048	A	G
1	rs2428956	0	44409943	A	G
1	rs141496231	0	44411174	C	G
1	rs4448553	0	44411589	A	G
1	rs1990150	0	44414127	C	G
1	rs3791116	0	44414156	T	A
1	rs2428955	0	44414423	C	T
1	rs35709314	0	44415376	C	T
1	rs2240447	0	44415415	C	T
1	rs41270385	0	44415424	A	G
1	rs80320144	0	44415973	C	T
1	rs7556565	0	44416090	C	T
1	rs6675620	0	44417630	C	T
1	rs143202249	0	44419518	G	A
1	rs2486014	0	44419546	T	C
1	rs2486013	0	44420248	A	G
1	rs1008137	0	44420754	C	T
1	rs4660263	0	44421433	A	C
1	rs12045544	0	44424714	C	T
1	rs4660758	0	44424879	T	G
1	rs2301993	0	44426025	G	A
1	rs2301992	0	44426823	C	T
1	rs2906596	0	44426948	G	A
1	rs12145999	0	44428632	C	T
1	rs1636879	0	44428680	G	C
1	rs3828146	0	44428715	C	T
1	rs3791118	0	44428902	G	A
1	rs72684780	0	44430163	C	T
1	rs3791119	0	44431362	C	G
1	rs3791120	0	44431715	T	C
1	rs4660759	0	44432500	C	G
1	rs7412307	0	44433864	C	G
1	rs2486007	0	44434613	A	G
1	rs72637955	0	44434794	A	T
1	rs783308	0	44438396	A	C
1	rs4221	0	44438961	A	G
1	rs7161	0	44438974	C	T
1	rs2486008	0	44439785	T	C
1	rs4660761	0	44440146	G	A
1	rs2286241	0	44440769	G	C
1	rs2286243	0	44441533	A	G
1	rs12410334	0	44442521	A	C
1	rs2428954	0	44442930	A	G
1	rs2428953	0	44443459	G	A
1	rs3762423	0	44445667	T	C
1	rs2231280	0	44446455	T	C
1	rs2486006	0	44446634	A	G
1	rs2486005	0	44446651	T	C
1	rs1859728	0	44447413	G	C
1	rs869896	0	44448110	C	T
1	rs61770309	0	44449531	G	T
1	rs3791122	0	44449684	T	G
1	rs2486003	0	44449770	A	G
1	rs1061781	0	44451234	C	T
1	rs2286244	0	44451477	G	T
1	rs72683973	0	44453025	C	T
1	rs4567315	0	44454839	T	C
1	rs2993619	0	44455203	T	C
1	rs12738136	0	44455217	G	A
1	rs2231284	0	44455871	T	C
1	rs7555	0	44456742	C	T
1	rs12403025	0	44457215	G	A
1	rs12403036	0	44457305	G	A
1	rs10890286	0	44458928	T	C
1	rs41270403	0	44460857	C	T
1	rs2301983	0	44461822	C	T
1	rs12563522	0	44462028	A	G
1	rs2248253	0	44463170	G	A
1	rs2286245	0	44463204	C	T
1	rs3791124	0	44464205	A	G
1	rs3791125	0	44464454	G	A
1	rs803619	0	44465419	T	C
1	rs2248632	0	44466606	G	A
1	rs2248829	0	44468235	G	A
1	rs1362153	0	44469031	T	C
1	rs114382918	0	44470214	C	T
1	rs77081197	0	44470598	C	T
1	rs72683978	0	44470675	T	G
1	rs11210939	0	44474802	G	A
1	rs11804824	0	44474848	G	A
1	rs113551349	0	44475123	C	T
1	rs2486002	0	44475408	T	C
1	rs1766967	0	44475586	G	A
1	rs2486001	0	44475987	T	C
1	rs1766970	0	44476203	C	G
1	rs192270735	0	44477038	C	T
1	rs2486000	0	44478007	T	C
1	rs3791127	0	44479725	C	A
1	rs2477614	0	44480010	A	G
1	rs3791129	0	44480093	G	A
1	rs1325440	0	44481492	T	C
1	rs783305	0	44482312	C	T
1	rs117178740	0	44482495	C	A
1	rs9429225	0	44486239	C	T
1	rs74818264	0	44487268	C	T
1	rs6429644	0	44487280	T	C
1	rs11585120	0	44487950	A	G
1	rs2485999	0	44488329	C	A
1	rs34282584	0	44488466	A	C
1	rs2428966	0	44488613	A	G
1	rs2485998	0	44489099	A	G
1	rs183571864	0	44489325	A	T
1	rs7554322	0	44490723	C	T
1	rs2906599	0	44490729	C	T
1	rs77544796	0	44491104	C	T
1	rs72683987	0	44491905	C	T
1	rs7523468	0	44493795	A	G
1	rs783306	0	44494156	G	A
1	rs783307	0	44494552	T	C
1	rs2486010	0	44496479	G	T
1	rs12037805	0	44497249	T	C
1	rs67193654	0	44497847	C	T
1	rs2477618	0	44498463	G	C
1	rs12038878	0	44498812	A	G
1	rs1978195	0	44499242	A	G
1	rs12138281	0	44499488	G	C
1	rs6429645	0	44500524	G	C
1	rs9660458	0	44501067	A	G
1	rs16831558	0	44502163	C	T
1	rs2428965	0	44502909	T	C
1	rs2485993	0	44503040	A	G
1	rs4660763	0	44503576	T	C
1	rs34189025	0	44503783	A	T
1	rs9429127	0	44504227	A	G
1	rs2477616	0	44504809	G	A
1	rs10157253	0	44505646	C	G
1	rs6677372	0	44505789	G	A
1	rs2485994	0	44506265	G	A
1	rs813642	0	44506420	A	C
1	rs4469748	0	44507222	A	G
1	rs17413167	0	44507773	T	G
1	rs753637	0	44508927	A	G
1	rs2993620	0	44508975	C	A
1	rs2275340	0	44509391	C	T
1	rs751442	0	44509551	A	C
1	rs17413277	0	44510128	C	T
1	rs17404823	0	44510779	T	C
1	rs6693689	0	44511409	A	C
1	rs41270409	0	44513955	T	A
1	rs2108201	0	44514883	G	C
1	rs2057966	0	44515445	G	A
1	rs2057968	0	44515696	G	A
1	rs72683990	0	44515962	G	A
1	rs146475171	0	44516381	G	T
1	rs4660766	0	44516404	T	C
1	rs2158821	0	44517189	C	A
1	rs1007795	0	44517409	G	A
1	rs2158822	0	44519447	G	C
1	rs11210947	0	44520070	A	G
1	rs11210948	0	44520113	A	G
1	rs35096233	0	44521269	G	A
1	rs942756	0	44522274	T	C
1	rs61768276	0	44523146	A	G
1	rs61768277	0	44523439	C	A
1	rs61768278	0	44523443	C	T
1	rs61768279	0	44523984	C	T
1	rs12031261	0	44524676	C	T
1	rs6658797	0	44526173	A	G
1	rs28798527	0	44526443	G	C
1	rs12759480	0	44529157	C	T
1	rs12745550	0	44529845	A	G
1	rs12124324	0	44530040	G	A
1	rs10493116	0	44530354	C	T
1	rs143726277	0	44530895	G	A
1	rs116449802	0	44531157	T	C
1	rs115310460	0	44531167	T	C
1	rs12122860	0	44531312	T	C
1	rs12125560	0	44531487	G	A
1	rs72683998	0	44531983	C	G
1	rs7548071	0	44531995	G	C
1	rs7514789	0	44532660	C	T
1	rs12031993	0	44532661	G	A
1	rs7519215	0	44532725	A	G
1	rs4660265	0	44532939	C	T
1	rs7554151	0	44533724	G	A
1	rs4660266	0	44533782	C	T
1	rs12130685	0	44534001	C	T
1	rs72684002	0	44534125	G	C
1	rs16831607	0	44534252	T	G
1	rs72686003	0	44534476	A	G
1	rs74070419	0	44534887	A	C
1	rs72686004	0	44534998	C	A
1	rs4660769	0	44535078	G	T
1	rs72686006	0	44535107	A	G
1	rs11210949	0	44535401	T	C
1	rs56133576	0	44535536	C	T
1	rs55808147	0	44535643	G	A
1	rs7524452	0	44535660	C	T
1	rs1123370	0	44536073	A	G
1	rs1573967	0	44536221	T	A
1	rs74397179	0	44536311	C	T
1	rs7534826	0	44536567	T	C
1	rs7534944	0	44536745	T	C
1	rs7535034	0	44536769	T	C
1	rs7527790	0	44536877	C	T
1	rs942755	0	44537401	G	A
1	rs2353604	0	44537545	G	C
1	rs74719511	0	44537673	C	T
1	rs1123369	0	44538014	A	G
1	rs75480466	0	44538817	C	T
1	rs78118512	0	44538828	G	T
1	rs116058805	0	44538915	G	A
1	rs114818226	0	44538945	T	C
1	rs55742259	0	44539129	C	T
1	rs56143306	0	44539150	C	T
1	rs55896798	0	44539168	A	G
1	rs55708211	0	44539183	C	G
1	rs55949822	0	44539567	A	G
1	rs4660267	0	44539897	C	T
1	rs78975618	0	44539960	C	T
1	rs12126760	0	44540120	T	C
1	rs35632904	0	44540143	C	T
1	rs12136884	0	44540145	C	T
1	rs12126007	0	44540163	A	C
1	rs76591150	0	44540686	G	T
1	rs11210950	0	44541287	G	A
1	rs7531328	0	44541316	T	A
1	rs2057969	0	44541586	T	C
1	rs11210951	0	44541961	C	A
1	rs4660770	0	44541996	C	T
1	rs12128919	0	44542344	T	G
1	rs4660771	0	44542491	G	A
1	rs6666173	0	44542783	G	A
1	rs111552581	0	44542973	T	C
1	rs186449872	0	44544023	A	G
1	rs76415572	0	44544664	G	A
1	rs76761343	0	44545297	T	C
1	rs11804028	0	44545844	T	C
1	rs201107876	0	44545994	C	T
1	rs12032045	0	44546007	T	C
1	rs113860974	0	44546123	T	G
1	rs143148060	0	44546452	T	C
1	rs68094884	0	44546553	A	G
1	rs1972524	0	44547181	G	A
1	rs2031500	0	44548410	G	A
1	rs6675774	0	44551256	G	A
1	rs4660772	0	44551763	A	G
1	rs12044178	0	44553889	C	G
1	rs77795046	0	44554438	C	G
1	rs6698333	0	44554457	C	T
1	rs34200648	0	44555478	A	G
1	rs1408922	0	44555714	C	T
1	rs72884281	0	44556276	G	C
1	rs2429059	0	44557363	G	C
1	rs2993251	0	44557808	G	A
1	rs7551484	0	44558163	T	C
1	rs7544459	0	44558262	C	T
1	rs7546834	0	44558545	C	A
1	rs2031497	0	44558680	A	G
1	rs2031498	0	44558743	G	A
1	rs2031499	0	44558839	T	G
1	rs2025615	0	44559401	A	G
1	rs1291049	0	44560620	T	C
1	rs1291048	0	44560673	C	T
1	rs11210956	0	44560730	A	G
1	rs12023111	0	44561131	C	G
1	rs647372	0	44561272	T	G
1	rs12086814	0	44561656	A	C
1	rs12060915	0	44561738	C	T
1	rs1291047	0	44561786	C	G
1	rs78092322	0	44562274	G	A
1	rs113613047	0	44562314	C	A
1	rs61768287	0	44562484	T	G
1	rs11210960	0	44562811	G	A
1	rs10890287	0	44563208	C	T
1	rs7522642	0	44563304	T	C
1	rs548299	0	44563818	C	T
1	rs72884289	0	44563880	A	G
1	rs12743696	0	44564530	T	C
1	rs61768289	0	44564663	T	G
1	rs6671246	0	44564974	A	G
1	rs67857023	0	44565151	A	C
1	rs67423979	0	44565168	T	G
1	rs56322362	0	44565194	G	A
1	rs6671474	0	44565239	A	G
1	rs116623215	0	44565952	G	A
1	rs6429648	0	44566221	G	A
1	rs55642478	0	44566289	G	C
1	rs1291056	0	44566446	G	A
1	rs7534642	0	44566471	T	C
1	rs34923089	0	44566628	A	G
1	rs561842	0	44566669	C	T
1	rs7527487	0	44566704	C	T
1	rs11210961	0	44567426	T	C
1	rs11210962	0	44567441	G	A
1	rs12023899	0	44567463	C	T
1	rs11210963	0	44567562	C	A
1	rs12045611	0	44567659	G	A
1	rs4660775	0	44567990	A	G
1	rs509261	0	44568322	A	G
1	rs4660776	0	44568478	C	A
1	rs10493117	0	44568752	T	A
1	rs10890288	0	44568829	A	G
1	rs10890289	0	44568860	G	C
1	rs10890290	0	44568927	A	G
1	rs10890291	0	44569098	C	A
1	rs11210964	0	44569131	C	G
1	rs1291053	0	44569162	A	G
1	rs1969877	0	44569217	C	A
1	rs1969878	0	44569269	T	C
1	rs12026859	0	44570083	C	G
1	rs12044434	0	44570092	A	C
1	rs1291052	0	44570250	A	G
1	rs1291051	0	44570499	C	T
1	rs6429649	0	44570636	C	T
1	rs7527921	0	44570827	A	T
1	rs7527999	0	44570858	A	G
1	rs1408917	0	44570997	G	A
1	rs1408919	0	44571128	A	G
1	rs1408920	0	44571179	T	C
1	rs1408921	0	44571218	A	G
1	rs1291050	0	44571434	G	A
1	rs12048838	0	44571545	G	A
1	rs12046404	0	44571654	A	G
1	rs11210965	0	44571951	G	C
1	rs72884299	0	44572159	A	C
1	rs662128	0	44573500	G	A
1	rs11801107	0	44573662	C	T
1	rs11810695	0	44574399	G	A
1	rs1291058	0	44574558	T	C
1	rs12121671	0	44575021	C	T
1	rs113688632	0	44576144	A	C
1	rs2529098	0	44576291	T	G
1	rs2764668	0	44576413	G	A
1	rs2764667	0	44576862	G	C
1	rs1291043	0	44578109	G	C
1	rs663818	0	44578559	C	T
1	rs6682866	0	44578764	A	C
1	rs75417150	0	44579048	T	G
1	rs677363	0	44579321	G	A
1	rs72886003	0	44579601	G	A
1	rs586054	0	44580877	T	G
1	rs586529	0	44580966	C	A
1	rs568115416	0	44581012	A	G
1	rs600450	0	44581738	G	A
1	rs601901	0	44582096	T	A
1	rs602802	0	44582285	T	C
1	rs139909708	0	44582641	T	C
1	rs12030367	0	44584400	C	A
1	rs551558040	0	44584419	C	T
1	rs150440673	0	44584725	G	A
1	rs57773265	0	44585095	A	C
1	rs7513563	0	44585616	A	G
1	rs9919122	0	44585816	A	T
1	rs12117628	0	44586706	A	G
1	rs10890292	0	44586814	G	C
1	rs6657162	0	44587132	C	T
1	rs6690437	0	44587512	C	T
1	rs2485646	0	44587895	C	T
1	rs117958769	0	44588122	G	C
1	rs77975030	0	44588201	C	T
1	rs76488537	0	44588838	T	C
1	rs76195754	0	44588885	T	C
1	rs2429056	0	44589058	A	C
1	rs12121477	0	44589581	T	C
1	rs12068096	0	44589615	G	A
1	rs183877031	0	44590252	C	T
1	rs34977179	0	44590323	C	T
1	rs11210967	0	44591092	C	T
1	rs2429055	0	44591136	C	T
1	rs140340433	0	44591176	G	T
1	rs11210968	0	44591221	A	C
1	rs57173249	0	44591269	A	G
1	rs60829016	0	44591572	T	C
1	rs34337863	0	44591735	A	G
1	rs56838833	0	44591767	C	T
1	rs6663757	0	44591856	T	C
1	rs2485653	0	44594966	G	A
1	rs11210969	0	44595047	T	A
1	rs2429051	0	44595113	G	C
1	rs2485652	0	44595410	A	G
1	rs2429050	0	44595426	G	A
1	rs78538523	0	44595916	T	C
1	rs2429049	0	44596859	G	A
1	rs2995018	0	44597200	T	G
1	rs67752000	0	44597213	G	A
1	rs2108304	0	44598571	G	A
1	rs2254746	0	44598760	G	A
1	rs1539150	0	44598832	C	T
```
