## Supplementary material for "Characterization of shared and ancestry-specific signals driving complex traits using multi-ancestry fine-mapping": s2_snps.txt

```
rs490876
rs78682696
rs558404
rs559244
rs585250
rs75962737
rs1691283
rs1691284
rs1691285
rs601168
rs601504
rs590372
rs614879
rs629284
rs545220
rs1012120
rs1198832
rs1198833
rs1198834
rs626842
rs641350
rs74070131
rs74070133
rs60128092
rs653907
rs59370853
rs12030306
rs12029592
rs60192064
rs11210793
rs10789432
rs10890239
rs610200
rs612867
rs614240
rs2453416
rs12033506
rs79445166
rs7521533
rs1611910
rs1612595
rs12033103
rs75234708
rs589819
rs688214
rs605161
rs606390
rs674684
rs12037607
rs672429
rs11210796
rs76382232
rs639476
rs615992
rs1749436
rs1749437
rs1691289
rs9519
rs2477562
rs79909404
rs11210804
rs10890240
rs12024776
rs672538
rs12402475
rs12402495
rs12408775
rs2643013
rs606655
rs2094031
rs586904
rs621559
rs12023500
rs12041945
rs12041979
rs2643015
rs672895
rs616045
rs2764423
rs116901323
rs2764422
rs627372
rs75528102
rs663336
rs663824
rs598336
rs12239311
rs61542120
rs58690449
rs10890241
rs3929392
rs1976286
rs1976285
rs11210805
rs11210806
rs6429611
rs6429614
rs9804095
rs9803810
rs7529336
rs7529426
rs6662344
rs4612667
rs4498843
rs12028373
rs648107
rs628996
rs7544282
rs79442166
rs7555300
rs7533042
rs79381314
rs4660715
rs4233491
rs4660716
rs4660717
rs61490973
rs6683450
rs6685982
rs7532103
rs12033374
rs4570454
rs12118791
rs12122233
rs183634397
rs10159404
rs10158221
rs7533005
rs7526037
rs10158240
rs513009
rs12026626
rs144862465
rs4660246
rs12034998
rs6692564
rs6670739
rs6429633
rs2367190
rs4339897
rs2367189
rs605336
rs4660720
rs602629
rs11210811
rs632866
rs620455
rs620418
rs678101
rs10890243
rs665462
rs11210812
rs6661035
rs2764420
rs10890244
rs145500329
rs2453412
rs644115
rs629955
rs11210813
rs1760672
rs11586411
rs12731921
rs12749472
rs12129124
rs2453411
rs585275
rs612626
rs615350
rs611261
rs611792
rs628331
rs613560
rs4660721
rs12032090
rs1152768
rs11587212
rs594389
rs510789
rs56195803
rs12084596
rs11210816
rs12071683
rs11210817
rs12126280
rs622762
rs607949
rs144888222
rs522909
rs12139171
rs3120045
rs12075055
rs1198921
rs1212058
rs7531285
rs3820588
rs2484714
rs2483688
rs3862222
rs3862223
rs4083863
rs3862225
rs4078485
rs1198975
rs72637946
rs61479385
rs12135483
rs7528492
rs7528525
rs2991341
rs60790945
rs10494115
rs2991340
rs3898794
rs10493115
rs3862226
rs2764417
rs1760668
rs2991992
rs7524660
rs4019215
rs6664891
rs6657897
rs6679940
rs35509903
rs117253202
rs75179494
rs10890246
rs41269537
rs12067146
rs3862227
rs3120046
rs11210819
rs75864074
rs12730798
rs59903224
rs12043648
rs12046979
rs2484713
rs9429131
rs117888952
rs55657908
rs12354386
rs12098084
rs77418516
rs12119881
rs61769023
rs1760673
rs9429132
rs77778113
rs12569026
rs12569233
rs11210823
rs56376457
rs11210824
rs78906284
rs79825075
rs12023180
rs76434257
rs7536340
rs3795726
rs10890247
rs10749846
rs12027120
rs6429537
rs6429538
rs12027265
rs2151673
rs2991996
rs2991995
rs11803856
rs2860338
rs11210826
rs57123039
rs12731885
rs4660727
rs4660728
rs11210828
rs1763696
rs3120123
rs7550786
rs12032825
rs72684077
rs6697017
rs2784466
rs56349810
rs6670250
rs6429542
rs6699111
rs6689713
rs34783763
rs6690113
rs12729581
rs142989650
rs184597085
rs1981080
rs148058564
rs7520981
rs7549876
rs149875636
rs4660253
rs147070066
rs151059575
rs11210831
rs75953944
rs117340671
rs3120047
rs3120124
rs3806402
rs1209384
rs140122283
rs3768046
rs149153233
rs7527092
rs6690243
rs12566247
rs1198979
rs4660729
rs76148363
rs1556580
rs117109910
rs12022684
rs3120044
rs2282224
rs3120122
rs1556581
rs146756919
rs2275180
rs79719594
rs1467808
rs1467809
rs2282225
rs2282226
rs117102223
rs6694318
rs117775815
rs117069812
rs1999595
rs137932758
rs117158265
rs3120276
rs2991990
rs78050623
rs118090557
rs116864215
rs147819257
rs141307861
rs148387514
rs1198982
rs1199039
rs191043029
rs186475677
rs11210834
rs839997
rs866332
rs146648627
rs548566110
rs12076751
rs143885454
rs4660731
rs72637948
rs1209702
rs185277707
rs139195045
rs146417689
rs117779583
rs137953726
rs117540372
rs1199038
rs117110187
rs76186025
rs12058355
rs3754229
rs148952267
rs839993
rs118091889
rs710252
rs116960519
rs77612379
rs16830693
rs117656396
rs149265851
rs117068273
rs1749959
rs35732878
rs150014994
rs192827640
rs111888775
rs151201602
rs1199036
rs137958631
rs1760670
rs190983971
rs117064599
rs139383298
rs117374492
rs148563263
rs117652506
rs839995
rs839996
rs188602653
rs138300178
rs77858532
rs192016153
rs190071085
rs117166528
rs142139493
rs72669002
rs141126141
rs112295606
rs1760669
rs1749960
rs1749961
rs1051097
rs839763
rs2069384
rs710251
rs201066911
rs45548635
rs3768048
rs839764
rs186137624
rs652941
rs839766
rs559932427
rs149823446
rs147055413
rs12041305
rs141756524
rs12039931
rs59031414
rs76622258
rs117786347
rs143953923
rs75139539
rs11587504
rs685756
rs4141739
rs4141740
rs4141741
rs12729275
rs76969180
rs12742974
rs66559745
rs11586272
rs142392070
rs11210839
rs11210840
rs117936746
rs117444838
rs12140829
rs118153648
rs11172
rs143061909
rs149255715
rs839752
rs839753
rs839754
rs147316342
rs839755
rs839756
rs189295725
rs111288020
rs839757
rs139299892
rs146053092
rs1004291
rs999288
rs1762343
rs12126199
rs187930725
rs72881972
rs839758
rs839759
rs839760
rs12118038
rs839761
rs117460776
rs72671118
rs142909879
rs138862943
rs150787626
rs710249
rs144230544
rs145472422
rs78017013
rs17573239
rs839768
rs142065946
rs839769
rs144649006
rs139756041
rs839770
rs839771
rs839772
rs117341714
rs839773
rs148112228
rs3001721
rs150188392
rs143751646
rs56239430
rs2152112
rs144516774
rs150032832
rs149158277
rs143275096
rs2494997
rs9793186
rs11580890
rs9793527
rs72671121
rs2782638
rs72881993
rs1999674
rs12131502
rs12405532
rs55935510
rs55663821
rs117068776
rs2842177
rs74069987
rs77413552
rs12130060
rs141657742
rs2782642
rs2782643
rs147516334
rs2782644
rs2782645
rs75523838
rs187221989
rs112850737
rs181091471
rs2782646
rs147008168
rs118045055
rs150839749
rs144201054
rs72883817
rs3737197
rs12129487
rs116996089
rs2842179
rs2039531
rs2782647
rs145105041
rs149021578
rs2842180
rs151325113
rs2782648
rs2842182
rs2842184
rs2782649
rs72637949
rs1572272
rs2027130
rs12407785
rs117106532
rs118046291
rs181831231
rs187106999
rs2275098
rs2255632
rs2842193
rs148322703
rs2782650
rs188307060
rs79943401
rs118092570
rs145777142
rs116871585
rs41270367
rs6954
rs117454252
rs2251804
rs111686948
rs2251802
rs6692611
rs187122906
rs2782651
rs2842195
rs1334973
rs79356022
rs114945008
rs183028690
rs2494994
rs141147599
rs2992036
rs2782652
rs113217474
rs2262984
rs2842196
rs72637950
rs2842197
rs56185550
rs2782657
rs2842198
rs143433536
rs139246241
rs117489987
rs2105029
rs80204556
rs189870392
rs7413861
rs117663920
rs2105028
rs12069733
rs4660733
rs118061172
rs140425290
rs140617801
rs145669076
rs149561672
rs1889591
rs1889590
rs141772810
rs111862018
rs149874900
rs10789433
rs115978813
rs10732843
rs11210850
rs117377870
rs2992038
rs2992037
rs2782653
rs75599303
rs79885847
rs6429604
rs77725947
rs6687571
rs117747197
rs2842173
rs2842172
rs139832080
rs7417538
rs2039529
rs2039528
rs117334819
rs2494996
rs142394472
rs867605
rs1806802
rs16830875
rs74850516
rs2842192
rs6675341
rs12045745
rs34898652
rs10749849
rs882464
rs1413937
rs10890250
rs2819341
rs10890251
rs10890252
rs10789434
rs11210857
rs1953326
rs1953327
rs117645702
rs79988310
rs11210858
rs72887212
rs12120857
rs11210859
rs76775017
rs78264954
rs1413938
rs117988919
rs2367617
rs6657077
rs11210860
rs117716633
rs2152113
rs11210862
rs1413939
rs11210863
rs41341645
rs117778879
rs117960883
rs79115096
rs11577403
rs12126770
rs11210864
rs11576774
rs11577317
rs141349540
rs11590627
rs80080915
rs71636604
rs76954529
rs79857290
rs78048346
rs2819330
rs9887952
rs17849106
rs75966278
rs2819332
rs79765958
rs2782639
rs2842189
rs77064373
rs2782640
rs74579027
rs58859557
rs6691004
rs6695915
rs951740
rs117834225
rs117138307
rs1889588
rs2782641
rs2039530
rs7411150
rs2842188
rs2819333
rs2819334
rs2819335
rs2842187
rs117586287
rs150310961
rs2819336
rs11580258
rs9887909
rs2819339
rs2842185
rs75365982
rs2842183
rs138509196
rs12075949
rs10890253
rs10890254
rs2842178
rs11587426
rs2494995
rs2842176
rs2842175
rs11580074
rs11210869
rs10789435
rs3000761
rs68191270
rs12076635
rs78665190
rs61769611
rs2842194
rs145006967
rs11210871
rs72637951
rs10890255
rs12134958
rs74735466
rs2478978
rs140545757
rs11586016
rs80209518
rs12089622
rs143488795
rs7349097
rs144422463
rs2842186
rs1065771
rs943513
rs145030939
rs1887402
rs193129088
rs117895483
rs77261319
rs79265289
rs11210873
rs16830922
rs3001723
rs10890256
rs10890257
rs151027987
rs11590773
rs10890258
rs2819340
rs2842171
rs6670906
rs6678785
rs143110468
rs12058744
rs10789436
rs45605334
rs650729
rs7349107
rs663618
rs552638
rs11210874
rs752963
rs2004899
rs1808730
rs2015628
rs2004900
rs2077652
rs892488
rs16830935
rs3828148
rs688627
rs3791134
rs3791135
rs16830948
rs16830952
rs3791136
rs3791137
rs3791138
rs10789437
rs3828149
rs3828150
rs6698389
rs61769642
rs3791139
rs3791140
rs501299
rs3791142
rs72637952
rs10890261
rs11210875
rs11210876
rs11210877
rs11210878
rs11210879
rs144129682
rs6691160
rs58097944
rs11210880
rs11210881
rs10890262
rs2117314
rs2117315
rs2304353
rs7540068
rs7553297
rs3748797
rs573350
rs2117316
rs3748800
rs3828151
rs605709
rs12125409
rs2367723
rs72673082
rs144527814
rs12096840
rs7546955
rs583040
rs7520493
rs7520813
rs10890263
rs10443226
rs674725
rs673253
rs673242
rs10890264
rs10890265
rs11210883
rs11210884
rs11582876
rs12026752
rs6704198
rs12069454
rs17849103
rs12734252
rs12733052
rs11210885
rs56175694
rs3791143
rs75555735
rs3791144
rs596522
rs3791146
rs3791147
rs12059628
rs12023161
rs6667383
rs6672061
rs190431418
rs530373
rs17371903
rs631248
rs11210886
rs75135460
rs618369
rs512579
rs1065772
rs10890266
rs539096
rs519669
rs11210887
rs12079126
rs549845
rs11210888
rs3791149
rs499257
rs3791151
rs10890267
rs2281924
rs603542
rs55684236
rs588657
rs75443711
rs12075670
rs376965374
rs516790
rs516921
rs517849
rs11804031
rs667676
rs11583555
rs653953
rs571862
rs641365
rs641351
rs639929
rs80194172
rs77236314
rs78168631
rs16831024
rs1143701
rs72637953
rs1143702
rs9783098
rs673485
rs643445
rs559575
rs11210891
rs531459
rs628342
rs2916568
rs78263269
rs77274018
rs10789438
rs142724461
rs35176052
rs115429924
rs140786067
rs10890268
rs150459279
rs10890269
rs12405972
rs2970609
rs2970610
rs78735769
rs61769649
rs1972794
rs585711
rs585652
rs12034402
rs11210892
rs10890270
rs75777033
rs35393217
rs664728
rs11210893
rs664336
rs530201
rs11210894
rs11210895
rs35290231
rs77066392
rs11210896
rs2970606
rs564318
rs486883
rs12034875
rs12045413
rs649504
rs574736
rs636547
rs581005
rs112407523
rs2367724
rs694197
rs483679
rs7536752
rs594293
rs609171
rs620851
rs530531
rs623965
rs55666439
rs6698215
rs6684191
rs61768370
rs72883034
rs112796129
rs6429631
rs617521
rs513862
rs519357
rs517191
rs660899
rs12041746
rs61768371
rs597041
rs112476957
rs613976
rs2274465
rs11210900
rs11589584
rs192393936
rs10789439
rs509173
rs559481
rs61768372
rs184837529
rs796733
rs56072551
rs11210901
rs181208400
rs76017264
rs4336891
rs11590619
rs12142545
rs6429632
rs1973512
rs656131
rs6658300
rs79834372
rs669446
rs117956958
rs10789441
rs489319
rs78418435
rs607062
rs2296757
rs618678
rs3791033
rs3818536
rs74957994
rs586339
rs10789442
rs55693463
rs9787076
rs76838208
rs3791034
rs190566148
rs118166327
rs79520699
rs10789443
rs4660257
rs6697354
rs61768374
rs191847964
rs1971342
rs6683825
rs11805774
rs17401357
rs3791035
rs3791036
rs2270972
rs3791037
rs3791038
rs3791039
rs3815268
rs2240517
rs34550543
rs112984125
rs7528454
rs139143922
rs304300
rs304303
rs6429635
rs7536221
rs11210903
rs17531412
rs11210905
rs6429636
rs112361411
rs12140156
rs6693799
rs10890273
rs11810109
rs141015648
rs12410155
rs12410444
rs145623194
rs11210906
rs11210907
rs7528907
rs10890275
rs11210908
rs4660259
rs11210909
rs4660260
rs4660743
rs3862228
rs6429637
rs185458099
rs6673970
rs11210910
rs12118274
rs12119146
rs3791040
rs3791041
rs11210911
rs10749850
rs1013793
rs1029632
rs10890276
rs78097215
rs1472661
rs59305903
rs6686238
rs6696529
rs6429638
rs10890277
rs116917811
rs2158956
rs80343591
rs76573919
rs35052091
rs28833034
rs112646031
rs12403488
rs7549094
rs7551551
rs1990195
rs7511800
rs76288151
rs56338811
rs56367078
rs2108419
rs2158955
rs56701980
rs12062824
rs6668616
rs11584382
rs6669157
rs6700256
rs12125928
rs6429639
rs3791042
rs3791043
rs3791044
rs6678767
rs11210912
rs78797814
rs12129369
rs11581514
rs11587515
rs11210913
rs12564694
rs12567510
rs11210914
rs11579637
rs112518613
rs7513994
rs6664485
rs6665014
rs7520053
rs7551644
rs4660261
rs10890279
rs3791045
rs3791046
rs11210916
rs11590088
rs6656457
rs4660745
rs11210917
rs3791047
rs139683594
rs3791048
rs12142533
rs7531165
rs7516647
rs76016677
rs10890280
rs79585028
rs11210918
rs7529895
rs12140180
rs12119149
rs61768432
rs55695044
rs7543520
rs11590279
rs2158954
rs12083110
rs7546818
rs7549701
rs10890281
rs6680338
rs7546040
rs12354267
rs11210920
rs917294
rs6692652
rs917293
rs4660749
rs4660750
rs3791049
rs75307710
rs3791050
rs3791051
rs3828139
rs1875653
rs10890283
rs11577684
rs6691988
rs6701645
rs3791053
rs3791054
rs72678691
rs12121688
rs9787240
rs12044961
rs1354261
rs12122504
rs117465538
rs1502907
rs34224911
rs6688144
rs11210922
rs7553818
rs11210924
rs11210925
rs11210926
rs12401813
rs12116642
rs34330931
rs117748676
rs975761
rs7515003
rs3828140
rs3791055
rs976313
rs976312
rs11210927
rs144784501
rs12128485
rs12128547
rs3791056
rs3791057
rs11210928
rs6672795
rs6665149
rs12024345
rs6670344
rs3791058
rs74070702
rs812490
rs11580676
rs246778
rs12126352
rs246777
rs74477746
rs246776
rs12122867
rs246775
rs3791059
rs1012125
rs37471
rs12125838
rs12133508
rs37470
rs37469
rs3791062
rs3791063
rs37468
rs3791064
rs72637954
rs972444
rs972443
rs541487
rs37464
rs37463
rs37462
rs39722
rs3791067
rs3791068
rs641356
rs556667
rs12741189
rs37460
rs12131981
rs37459
rs3791069
rs37458
rs37457
rs117797847
rs12037700
rs37456
rs37455
rs37454
rs11580407
rs37453
rs3011216
rs72886892
rs37452
rs3791073
rs3791074
rs74598795
rs77810956
rs72886894
rs72886895
rs246774
rs246773
rs3791075
rs12046114
rs72886898
rs3011217
rs3011218
rs72886901
rs3011219
rs2906471
rs2906470
rs3011220
rs7542434
rs12723279
rs11210931
rs3011221
rs7552219
rs72888712
rs116398608
rs72888718
rs12040333
rs186918041
rs2367804
rs139611005
rs713191
rs3791076
rs2040950
rs3791078
rs3791081
rs3011222
rs3791083
rs3011223
rs3011224
rs2906468
rs3011225
rs74501938
rs77902762
rs2906467
rs3094954
rs3124746
rs4660753
rs58163934
rs4660754
rs2906466
rs3791085
rs58854399
rs2906465
rs3011226
rs3011227
rs3791087
rs3011228
rs3828142
rs3791089
rs3791090
rs3011229
rs2906464
rs2906463
rs2906462
rs72684757
rs2906461
rs3791092
rs77986554
rs2906460
rs2906459
rs77933178
rs2906458
rs79441524
rs191223990
rs2906457
rs3011230
rs2906456
rs2906455
rs3011231
rs2428853
rs2788371
rs2527777
rs2527776
rs117739509
rs2428852
rs810680
rs3791097
rs803679
rs803678
rs12072172
rs803677
rs803676
rs17474535
rs803675
rs2428851
rs2485996
rs16831373
rs2428854
rs61770286
rs75552631
rs803683
rs61770287
rs16831381
rs17533707
rs117744951
rs803682
rs803681
rs16831389
rs16831390
rs803680
rs783304
rs783303
rs148613784
rs3791101
rs783302
rs3791102
rs3791103
rs74656976
rs3791104
rs3791105
rs3791106
rs783301
rs11210934
rs11210935
rs2485995
rs3791108
rs2428964
rs2486012
rs78570835
rs2428963
rs3791110
rs3791111
rs137930518
rs185670974
rs4314918
rs147529685
rs3791112
rs2248305
rs1859725
rs6674176
rs376517666
rs78745580
rs2486011
rs1766964
rs1766966
rs4660262
rs59665418
rs61027202
rs4660756
rs116943403
rs3120802
rs3120803
rs3764833
rs1636876
rs1636877
rs112353926
rs2428962
rs59922817
rs59914650
rs2245439
rs9326136
rs12569336
rs11210936
rs12569354
rs2485991
rs11578313
rs2428961
rs2428960
rs2352990
rs4031031
rs116955305
rs2428959
rs12127226
rs76527208
rs2108202
rs12561948
rs1859726
rs6801
rs2485990
rs1548634
rs12726706
rs3762422
rs113785268
rs2242637
rs12127737
rs75209795
rs1766968
rs6671164
rs3120804
rs34830883
rs60957099
rs11210937
rs58246403
rs3120805
rs140525366
rs9727068
rs116675633
rs2906597
rs12737898
rs112530169
rs2485989
rs6680421
rs80221567
rs2428957
rs2428956
rs141496231
rs4448553
rs1990150
rs3791116
rs2428955
rs35709314
rs2240447
rs41270385
rs80320144
rs7556565
rs6675620
rs143202249
rs2486014
rs2486013
rs1008137
rs4660263
rs12045544
rs4660758
rs2301993
rs2301992
rs2906596
rs12145999
rs1636879
rs3828146
rs3791118
rs72684780
rs3791119
rs3791120
rs4660759
rs7412307
rs2486007
rs72637955
rs783308
rs4221
rs7161
rs2486008
rs4660761
rs2286241
rs2286243
rs12410334
rs2428954
rs2428953
rs3762423
rs2231280
rs2486006
rs2486005
rs1859728
rs869896
rs61770309
rs3791122
rs2486003
rs1061781
rs2286244
rs72683973
rs4567315
rs2993619
rs12738136
rs2231284
rs7555
rs12403025
rs12403036
rs10890286
rs41270403
rs2301983
rs12563522
rs2248253
rs2286245
rs3791124
rs3791125
rs803619
rs2248632
rs2248829
rs1362153
rs114382918
rs77081197
rs72683978
rs11210939
rs11804824
rs113551349
rs2486002
rs1766967
rs2486001
rs1766970
rs192270735
rs2486000
rs3791127
rs2477614
rs3791129
rs1325440
rs783305
rs117178740
rs9429225
rs74818264
rs6429644
rs11585120
rs2485999
rs34282584
rs2428966
rs2485998
rs183571864
rs7554322
rs2906599
rs77544796
rs72683987
rs7523468
rs783306
rs783307
rs2486010
rs12037805
rs67193654
rs2477618
rs12038878
rs1978195
rs12138281
rs6429645
rs9660458
rs16831558
rs2428965
rs2485993
rs4660763
rs34189025
rs9429127
rs2477616
rs10157253
rs6677372
rs2485994
rs813642
rs4469748
rs17413167
rs753637
rs2993620
rs2275340
rs751442
rs17413277
rs17404823
rs6693689
rs41270409
rs2108201
rs2057966
rs2057968
rs72683990
rs146475171
rs4660766
rs2158821
rs1007795
rs2158822
rs11210947
rs11210948
rs35096233
rs942756
rs61768276
rs61768277
rs61768278
rs61768279
rs12031261
rs6658797
rs28798527
rs12759480
rs12745550
rs12124324
rs10493116
rs143726277
rs116449802
rs115310460
rs12122860
rs12125560
rs72683998
rs7548071
rs7514789
rs12031993
rs7519215
rs4660265
rs7554151
rs4660266
rs12130685
rs72684002
rs16831607
rs72686003
rs74070419
rs72686004
rs4660769
rs72686006
rs11210949
rs56133576
rs55808147
rs7524452
rs1123370
rs1573967
rs74397179
rs7534826
rs7534944
rs7535034
rs7527790
rs942755
rs2353604
rs74719511
rs1123369
rs75480466
rs78118512
rs116058805
rs114818226
rs55742259
rs56143306
rs55896798
rs55708211
rs55949822
rs4660267
rs78975618
rs12126760
rs35632904
rs12136884
rs12126007
rs76591150
rs11210950
rs7531328
rs2057969
rs11210951
rs4660770
rs12128919
rs4660771
rs6666173
rs111552581
rs186449872
rs76415572
rs76761343
rs11804028
rs201107876
rs12032045
rs113860974
rs143148060
rs68094884
rs1972524
rs2031500
rs6675774
rs4660772
rs12044178
rs77795046
rs6698333
rs34200648
rs1408922
rs72884281
rs2429059
rs2993251
rs7551484
rs7544459
rs7546834
rs2031497
rs2031498
rs2031499
rs2025615
rs1291049
rs1291048
rs11210956
rs12023111
rs647372
rs12086814
rs12060915
rs1291047
rs78092322
rs113613047
rs61768287
rs11210960
rs10890287
rs7522642
rs548299
rs72884289
rs12743696
rs61768289
rs6671246
rs67857023
rs67423979
rs56322362
rs6671474
rs116623215
rs6429648
rs55642478
rs1291056
rs7534642
rs34923089
rs561842
rs7527487
rs11210961
rs11210962
rs12023899
rs11210963
rs12045611
rs4660775
rs509261
rs4660776
rs10493117
rs10890288
rs10890289
rs10890290
rs10890291
rs11210964
rs1291053
rs1969877
rs1969878
rs12026859
rs12044434
rs1291052
rs1291051
rs6429649
rs7527921
rs7527999
rs1408917
rs1408919
rs1408920
rs1408921
rs1291050
rs12048838
rs12046404
rs11210965
rs72884299
rs662128
rs11801107
rs11810695
rs1291058
rs12121671
rs113688632
rs2529098
rs2764668
rs2764667
rs1291043
rs663818
rs6682866
rs75417150
rs677363
rs72886003
rs586054
rs586529
rs568115416
rs600450
rs601901
rs602802
rs139909708
rs12030367
rs551558040
rs150440673
rs57773265
rs7513563
rs9919122
rs12117628
rs10890292
rs6657162
rs6690437
rs2485646
rs117958769
rs77975030
rs76488537
rs76195754
rs2429056
rs12121477
rs12068096
rs183877031
rs34977179
rs11210967
rs2429055
rs140340433
rs11210968
rs57173249
rs60829016
rs34337863
rs56838833
rs6663757
rs2485653
rs11210969
rs2429051
rs2485652
rs2429050
rs78538523
rs2429049
rs2995018
rs67752000
rs2108304
rs2254746
rs1539150
```
