## Supplementary material for "Characterization of shared and ancestry-specific signals driving complex traits using multi-ancestry fine-mapping": susiex_nc3.cs80.cs

```
CS_ID	SNP	BP	REF_ALLELE	ALT_ALLELE	REF_FRQ	BETA	SE	-LOG10P	CS_PIP	OVRL_PIP
1	rs11210892	44100084	A,A	G,G	0.361829,0.314484	-0.0287114,-0.041803	0.00411452,0.00920651	11.524,5.25107	0.280649	0.280692
1	rs2970610	44097530	C,C	T,T	0.361829,0.314484	-0.0286223,-0.0415559	0.00411452,0.00920651	11.4571,5.19592	0.217075	0.217121
1	rs1143702	44086831	T,T	C,C	0.355865,0.314484	-0.0284545,-0.0415792	0.0041296,0.00920651	11.2546,5.20111	0.141237	0.141288
1	rs653953	44083015	A,A	G,G	0.355865,0.314484	-0.0283608,-0.0408788	0.0041296,0.00920651	11.1854,5.04637	0.0882389	0.088291
1	rs2367724	44107428	T,T	C,C	0.358847,0.321429	-0.0277676,-0.0421836	0.00412196,0.00915299	10.7898,5.3924	0.0855149	0.0855691
2	rs145155829	44165646	T,NA	C,NA	0.960239,NA	-0.0468144,NA	0.0101186,NA	5.42975,NA	0.0319707	0.0616382
2	rs12760274	44249344	G,NA	A,NA	0.681909,NA	-0.0209088,NA	0.00424522,NA	6.0744,NA	0.0237588	0.0409319
2	rs144631840	43644507	A,NA	G,NA	0.981113,NA	-0.0549728,NA	0.0145245,NA	3.81299,NA	0.0177874	0.0404344
2	rs11559314	43637845	G,NA	A,NA	0.969185,NA	-0.0394386,NA	0.0114407,NA	3.24686,NA	0.0127329	0.0289647
2	rs137930518	44376590	NA,A	NA,G	NA,0.993056	NA,0.137854	NA,0.0514752	NA,2.13048	0.0102537	0.0221312
2	rs2485653	44594966	A,A	G,G	0.685885,0.982143	-0.019191,-0.0302359	0.00425961,0.0322783	5.17873,0.4573	0.00903708	0.0214638
2	rs538586450	44031615	A,NA	C,NA	0.99503,NA	0.0915985,NA	0.0281148,NA	2.95003,NA	0.00700963	0.0148922
2	rs77418516	43729834	NA,T	NA,C	NA,0.975198	NA,-0.0630446	NA,0.0274863	NA,1.66136	0.0066621	0.0145179
2	rs113860974	44546123	G,G	T,T	0.921471,0.977182	0.0216419,-0.00949065	0.00734995,0.0286274	2.49014,0.130622	0.00662702	0.014822
2	rs2486009	44496765	C,NA	T,NA	0.147117,NA	0.0223666,NA	0.00558166,NA	4.21146,NA	0.00596488	0.0133615
2	rs10789443	44146466	C,C	T,T	0.592445,0.434524	0.00915955,-0.00818082	0.00402367,0.00862361	1.64166,0.464963	0.00569023	0.00948795
2	rs6678785	44040427	T,T	A,A	0.926441,0.842262	0.041386,0.030943	0.0075738,0.0117277	7.33296,2.07945	0.00564858	0.0108185
2	rs78906284	43735916	NA,C	NA,G	NA,0.96131	NA,-0.0498954	NA,0.0221651	NA,1.61296	0.00531746	0.0116009
2	rs182626007	44091791	A,NA	G,NA	0.976143,NA	-0.0493939,NA	0.0129561,NA	3.8613,NA	0.00505602	0.0102259
2	rs77778113	43733034	NA,A	NA,G	NA,0.967262	NA,-0.0514476	NA,0.0240217	NA,1.49192	0.00489924	0.01069
2	rs16830922	44037124	T,T	C,C	0.926441,0.845238	0.0410936,0.0295249	0.0075738,0.011819	7.23876,1.90356	0.00448766	0.00861536
2	rs76546746	44198297	G,NA	A,NA	0.934394,NA	0.0403553,NA	0.00798549,NA	6.36289,NA	0.00430538	0.00840078
2	rs79909404	43640762	NA,C	NA,T	NA,0.957341	NA,-0.0442435	NA,0.0211527	NA,1.43804	0.00429337	0.00933052
2	rs752963	44045294	G,G	A,A	0.925447,0.823413	0.0405691,0.024176	0.00752717,0.0112102	7.15133,1.50812	0.00404695	0.00779663
2	rs112370138	44390033	T,NA	C,NA	0.94831,NA	0.0106396,NA	0.00893021,NA	0.631733,NA	0.00404377	0.00812645
2	rs112018955	44398245	T,NA	C,NA	0.950298,NA	0.0101716,NA	0.00909753,NA	0.57915,NA	0.00395737	0.00797029
2	rs117956958	44129973	NA,G	NA,C	NA,0.988095	NA,-0.0755658	NA,0.0394133	NA,1.25803	0.00382283	0.00822385
2	rs12401813	44263415	C,C	A,A	0.654076,0.857143	-0.0206425,-0.0218009	0.00415657,0.0122159	6.16579,1.12889	0.00346214	0.00597717
2	rs3828149	44050796	T,T	G,G	0.926441,0.924603	0.0411414,0.0554346	0.0075738,0.0161901	7.25412,3.20964	0.00342458	0.00658109
2	rs16830948	44049266	T,T	G,G	0.926441,0.924603	0.0411414,0.0553318	0.0075738,0.0161901	7.25412,3.19951	0.00339085	0.0065165
2	rs16830952	44049386	T,T	A,A	0.926441,0.924603	0.0411414,0.0553318	0.0075738,0.0161901	7.25412,3.19951	0.00339085	0.0065165
2	rs2251804	43917409	C,C	T,T	0.574553,0.924603	-0.0205932,0.0148961	0.003999,0.0161901	6.58322,0.446684	0.00330234	0.00554748
2	rs16830935	44047900	C,C	G,G	0.926441,0.924603	0.0411414,0.0549724	0.0075738,0.0161901	7.25412,3.16418	0.00327641	0.00629739
2	rs59922817	44389553	NA,G	NA,C	NA,0.963294	NA,-0.060565	NA,0.0227328	NA,2.11255	0.00327462	0.00701177
2	rs1209702	43793899	A,A	C,C	0.629225,0.915675	-0.0196854,0.0167459	0.00409337,0.0153834	5.81923,0.558548	0.0032442	0.00547487
2	rs2015628	44045573	A,A	G,G	0.926441,0.924603	0.0412425,0.0542599	0.0075738,0.0161901	7.28663,3.09477	0.0031768	0.00610412
2	rs76382232	43628307	NA,C	NA,T	NA,0.957341	NA,-0.0415821	NA,0.0211527	NA,1.30697	0.00316871	0.00688558
2	rs76760124	44186396	G,NA	A,NA	0.936382,NA	0.0405513,NA	0.00810069,NA	6.25492,NA	0.00316772	0.00619651
2	rs866332	43788858	T,T	C,C	0.628231,0.915675	-0.0195821,0.0161864	0.00409113,0.0153834	5.77022,0.533564	0.00315234	0.00532112
2	rs2077652	44045919	G,G	A,A	0.926441,0.924603	0.0411893,0.0543624	0.0075738,0.0161901	7.26951,3.10471	0.00314716	0.0060487
2	rs11210881	44055781	T,T	C,C	0.926441,0.924603	0.0410936,0.0547157	0.0075738,0.0161901	7.23876,3.13909	0.00314448	0.00604594
2	rs839755	43856410	C,C	A,A	0.628231,0.917659	-0.0196746,0.0183729	0.00409113,0.0155508	5.81923,0.624492	0.00303052	0.00511301
2	rs12076751	43792807	T,T	C,C	0.628231,0.894841	-0.0194896,0.0152027	0.00409113,0.013935	5.72142,0.560216	0.00302139	0.00510853
2	rs11587504	43841744	C,C	T,T	0.629225,0.916667	-0.0197294,0.0141002	0.00409337,0.0154664	5.84264,0.441358	0.00300669	0.00507542
2	rs10890265	44062437	T,T	C,C	0.925447,0.924603	0.0409886,0.0536801	0.00752717,0.0161901	7.28663,3.03886	0.00299481	0.00574982
2	rs2906469	44315179	A,NA	G,NA	0.842942,NA	-0.0180543,NA	0.00543389,NA	3.04963,NA	0.00299148	0.00565324
2	rs12741964	44254586	A,NA	G,NA	0.84493,NA	-0.0186892,NA	0.00546217,NA	3.20579,NA	0.00298729	0.00563841
2	rs34224911	44258341	T,T	A,A	0.654076,0.857143	-0.0205056,-0.0211681	0.00415657,0.0122159	6.09228,1.08026	0.00297523	0.00514967
2	rs11210884	44062805	C,C	T,T	0.925447,0.924603	0.0408882,0.053578	0.00752717,0.0161901	7.25412,3.02906	0.00286324	0.00550043
2	rs12026752	44063025	A,A	G,G	0.925447,0.924603	0.0408882,0.0535269	0.00752717,0.0161901	7.25412,3.02417	0.00285017	0.00547541
2	rs76020584	44268972	A,NA	G,NA	0.949304,NA	0.00969805,NA	0.00901262,NA	0.549899,NA	0.00280377	0.00567188
2	rs111854184	44185442	G,NA	A,NA	0.936382,NA	0.0401185,NA	0.00810069,NA	6.13505,NA	0.00277275	0.0054352
2	rs11210885	44065100	T,T	A,A	0.925447,0.924603	0.0407931,0.0533738	0.00752717,0.0161901	7.22341,3.00953	0.00271832	0.00522509
2	rs2262984	43926715	G,G	C,C	0.578529,0.921627	-0.0201582,0.0189194	0.00400399,0.0159053	6.31966,0.630336	0.00261458	0.00441041
2	rs3791144	44066406	T,T	C,C	0.925447,0.924603	0.0406928,0.0532151	0.00752717,0.0161901	7.19106,2.99439	0.00258712	0.00497586
2	rs139611005	44314396	NA,C	NA,A	NA,0.962302	NA,-0.057055	NA,0.0224433	NA,1.95797	0.00256763	0.00550217
2	rs12726459	44590391	T,NA	C,NA	0.847913,NA	-0.018954,NA	0.00550577,NA	3.23941,NA	0.00256167	0.00586297
2	rs80325941	44264785	C,NA	T,NA	0.949304,NA	-0.0320086,NA	0.00901262,NA	3.41681,NA	0.00255476	0.00511315
2	rs12741645	44563347	A,NA	G,NA	0.851889,NA	-0.0179249,NA	0.00556614,NA	2.89267,NA	0.00240573	0.00548033
2	rs710252	43803222	A,A	G,G	0.629225,0.914682	-0.0192269,0.0164749	0.00409337,0.015302	5.57853,0.550311	0.00231082	0.00392829
2	rs4141739	43842629	A,A	G,G	0.630219,0.916667	-0.0194184,0.0150408	0.00409564,0.0154664	5.67282,0.480423	0.00228657	0.00388783
2	rs685756	43842171	G,G	A,A	0.627237,0.916667	-0.0193425,0.0152313	0.00408891,0.0154664	5.64975,0.488489	0.00227051	0.00385888
2	rs55693463	44140312	T,T	C,C	0.926441,0.91369	0.0418017,0.0282646	0.0075738,0.0152221	7.46794,1.19834	0.00223652	0.00427979
2	rs839764	43833374	A,A	T,T	0.629225,0.916667	-0.0191783,0.0161309	0.00409337,0.0154664	5.55336,0.527297	0.00223031	0.00379464
2	rs652941	43836928	C,C	T,T	0.628231,0.916667	-0.0192604,0.016937	0.00409113,0.0154664	5.60145,0.563074	0.00222181	0.00377606
2	rs2251802	43917637	A,A	G,G	0.578529,0.921627	-0.0199274,0.0184003	0.00400399,0.0159053	6.18967,0.606726	0.00219331	0.00371537
2	rs12058355	43801186	G,G	A,A	0.627237,0.893849	-0.0190208,0.0149017	0.00408891,0.0138774	5.48274,0.548354	0.00219099	0.0037323
2	rs1861	43690439	A,NA	C,NA	0.969185,NA	-0.0329188,NA	0.0114407,NA	2.39679,NA	0.00218285	0.0048983
2	rs41270397	44443422	T,NA	C,NA	0.947316,NA	0.00854245,NA	0.0088502,NA	0.475693,NA	0.0021816	0.00442049
2	rs11172	43850473	G,G	A,A	0.626243,0.915675	-0.0191031,0.0184038	0.00408671,0.0153834	5.53053,0.63533	0.00216601	0.0036862
2	rs2429056	44589058	C,C	A,A	0.60338,0.576389	-0.0156265,-0.00679928	0.00404163,0.00865091	3.9568,0.364627	0.00216261	0.00512958
2	rs2494994	43924166	T,T	A,A	0.578529,0.918651	-0.0198839,0.0193403	0.00400399,0.0156369	6.16534,0.665249	0.00214821	0.00364198
2	rs839766	43837850	G,G	A,A	0.628231,0.892857	-0.0191678,0.0139167	0.00409113,0.0138207	5.55336,0.503123	0.0021251	0.00361764
2	rs74735466	44031535	NA,T	NA,A	NA,0.96131	NA,0.0742438	NA,0.0221651	NA,3.09188	0.00212392	0.00454485
2	rs839995	43814864	C,C	T,T	0.629225,0.892857	-0.0190416,0.0145448	0.00409337,0.0138207	5.48274,0.533697	0.00209193	0.00356787
2	rs839996	43816532	C,C	T,T	0.629225,0.916667	-0.0190857,0.0152313	0.00409337,0.0154664	5.50547,0.488489	0.00208886	0.00355968
2	rs839993	43803120	A,A	C,C	0.630219,0.893849	-0.0189594,0.0149017	0.00409564,0.0138774	5.43515,0.548354	0.00208173	0.00355378
2	rs2842195	43920945	T,T	G,G	0.579523,0.918651	-0.0198903,0.0195457	0.00400528,0.0156369	6.16534,0.675081	0.00207013	0.00351468
2	rs74403973	43674798	C,NA	A,NA	0.969185,NA	-0.032523,NA	0.0114407,NA	2.34941,NA	0.00206996	0.00467305
2	rs688627	44048283	C,C	T,T	0.605368,0.440476	0.00567443,-0.00634478	0.00404514,0.00861059	0.79403,0.336103	0.00204099	0.00352254
2	rs35732878	43807539	T,T	C,C	0.629225,0.914682	-0.0190416,0.0153015	0.00409337,0.015302	5.48274,0.498492	0.00202382	0.00345151
2	rs1749959	43807075	T,T	C,C	0.629225,0.914682	-0.0190416,0.0153498	0.00409337,0.015302	5.48274,0.500586	0.00202348	0.00345095
2	rs1199038	43800001	T,T	C,C	0.629225,0.915675	-0.0190416,0.0167972	0.00409337,0.0153834	5.48274,0.560865	0.00202265	0.00344965
2	rs10789439	44123191	C,C	T,T	0.610338,0.472222	0.00626662,-0.00866538	0.00405425,0.00856258	0.913004,0.506493	0.0020137	0.0034496
2	rs4388738	44543401	G,NA	A,NA	0.035785,NA	0.0345803,NA	0.0106439,NA	2.93598,NA	0.00199324	0.00413764
2	rs839752	43855546	G,G	A,A	0.629225,0.893849	-0.018993,0.0136337	0.00409337,0.0138774	5.45779,0.486936	0.00198139	0.00338223
2	rs117778879	43987859	NA,T	NA,G	NA,0.97619	NA,0.0517253	NA,0.0280389	NA,1.18661	0.0019697	0.00424682
2	rs113758528	44125146	T,NA	C,NA	0.93837,NA	0.0395584,NA	0.00822159,NA	5.82454,NA	0.00196814	0.00387409
2	rs796733	44124409	C,C	T,T	0.610338,0.472222	0.00626662,-0.00901531	0.00405425,0.00856258	0.913004,0.534024	0.00196573	0.00336799
2	rs111888775	43808520	A,A	G,G	0.629225,0.915675	-0.018993,0.0154301	0.00409337,0.0153834	5.45779,0.500525	0.00195366	0.00333471
2	rs1760669	43821856	T,T	C,C	0.629225,0.916667	-0.018993,0.0162728	0.00409337,0.0154664	5.45779,0.533528	0.00195192	0.00333181
2	rs12142545	44127084	C,C	T,T	0.610338,0.472222	0.00631332,-0.0097223	0.00405425,0.00856258	0.922922,0.591437	0.0019448	0.00333052
2	rs143202249	44419518	NA,A	NA,G	NA,0.991071	NA,-0.0965102	NA,0.0454422	NA,1.47254	0.00194473	0.00419323
2	rs6429632	44127597	A,A	G,G	0.60835,0.47123	0.00612094,-0.00967398	0.00405055,0.00856354	0.883549,0.587347	0.00194074	0.0033276
2	rs839754	43855910	T,T	C,C	0.629225,0.893849	-0.0189489,0.0142189	0.00409337,0.0138774	5.43515,0.514919	0.00193548	0.00330642
2	rs35709314	44415376	NA,T	NA,C	NA,0.991071	NA,-0.0962647	NA,0.0454422	NA,1.46672	0.0019223	0.00414489
2	rs2782650	43912590	G,G	A,A	0.578529,0.918651	-0.0197423,0.0181957	0.00400399,0.0156369	6.08641,0.611595	0.00191729	0.00325883
2	rs112410202	44067080	A,NA	G,NA	0.965209,NA	0.045149,NA	0.0107893,NA	4.54415,NA	0.00190733	0.00380721
2	rs11210967	44591092	T,T	C,C	0.60338,0.576389	-0.0154487,-0.00690286	0.00404163,0.00865091	3.87887,0.371705	0.0019034	0.00450875
2	rs66559745	43844168	A,A	G,G	0.630219,0.916667	-0.0190035,0.01382	0.00409564,0.0154664	5.45779,0.42997	0.00189462	0.00323821
2	rs72669002	43821071	C,C	T,T	0.629225,0.892857	-0.0189047,0.0144509	0.00409337,0.0138207	5.41257,0.529082	0.00189415	0.00323833
2	rs1760670	43812075	A,A	G,G	0.629225,0.915675	-0.0189489,0.0157129	0.00409337,0.0153834	5.43515,0.512783	0.00189193	0.00323188
2	rs11210886	44071546	A,A	G,G	0.928429,0.931548	0.0399232,0.0507317	0.00767004,0.016928	6.71239,2.56426	0.00188223	0.00362847
2	rs11577684	44254280	G,G	C,C	0.652087,0.811508	-0.0202,-0.0194517	0.00415099,0.0109298	5.94423,1.12422	0.00184909	0.00322123
2	rs3791101	44366250	A,A	G,G	0.701789,0.893849	-0.0223295,-0.00416719	0.0043219,0.0138774	6.62271,0.11693	0.00184795	0.00334876
2	rs139683594	44236365	NA,G	NA,A	NA,0.989087	NA,0.0732907	NA,0.0411453	NA,1.1257	0.00181384	0.00390382
2	rs839763	43825644	C,C	T,T	0.629225,0.892857	-0.0188562,0.0135774	0.00409337,0.0138207	5.38777,0.48691	0.00180478	0.00308815
2	rs150683278	44506232	C,NA	T,NA	0.973161,NA	0.0191583,NA	0.0122339,NA	0.930527,NA	0.00179539	0.00369462
2	rs376517666	44380450	NA,A	NA,G	NA,0.990079	NA,0.0783268	NA,0.0431319	NA,1.15881	0.00178997	0.00385461
2	rs2842193	43910043	C,C	T,T	0.579523,0.921627	-0.0197045,0.0178619	0.00400528,0.0159053	6.06195,0.582643	0.00177953	0.00303139
2	rs2282225	43774495	C,C	G,G	0.505964,0.316468	0.0137929,-0.0166573	0.00395458,0.00919092	3.31252,1.15534	0.00176724	0.00316372
2	rs2429050	44595426	A,A	G,G	0.60338,0.576389	-0.0153501,-0.00642445	0.00404163,0.00865091	3.83604,0.339415	0.00176345	0.00417418
2	rs1539150	44598832	T,T	C,C	0.39662,0.431548	0.0153514,0.00471878	0.00404163,0.00863061	3.83659,0.233177	0.00176133	0.00416926
2	rs10789441	44130564	G,G	A,A	0.926441,0.91369	0.0411745,0.0283044	0.0075738,0.0152221	7.26474,1.20089	0.00175486	0.00336906
2	rs6694318	43775477	G,G	C,C	0.50497,0.309524	0.01384,-0.0161946	0.00395449,0.00924659	3.33201,1.09759	0.00171756	0.00307502
2	rs2485652	44595410	G,G	A,A	0.60338,0.576389	-0.0153018,-0.0063745	0.00404163,0.00865091	3.81514,0.336103	0.00170302	0.00402965
2	rs75864074	43722796	NA,C	NA,T	NA,0.959325	NA,-0.0510293	NA,0.0216401	NA,1.73591	0.00167589	0.00360899
2	rs2842197	43927877	G,G	A,A	0.579523,0.895833	-0.0195722,0.0135979	0.00400528,0.0139934	5.98887,0.479934	0.0016758	0.00286011
2	rs9787240	44256468	G,G	A,A	0.659046,0.811508	-0.0197098,-0.0197612	0.00417094,0.0109298	5.63912,1.15117	0.00166087	0.00290159
2	rs2429049	44596859	A,A	G,G	0.60338,0.576389	-0.0152579,-0.00633743	0.00404163,0.00865091	3.79619,0.333652	0.00165022	0.00390341
2	rs2842196	43927411	C,C	T,T	0.578529,0.89881	-0.0195179,0.0127793	0.00400399,0.0141743	5.9625,0.435006	0.00163154	0.00278447
2	rs148860440	44168496	A,NA	G,NA	0.988072,NA	-0.0583583,NA	0.0182119,NA	2.86858,NA	0.00161911	0.00333555
2	rs12045413	44105789	T,T	C,C	0.924453,0.920635	0.0405257,0.0390564	0.00748151,0.0158141	7.21695,1.86897	0.00159726	0.00307494
2	rs2842198	43930738	A,A	G,G	0.602386,0.895833	-0.0211992,0.0129198	0.00403991,0.0139934	6.81185,0.448716	0.00159317	0.00275293
2	rs2992036	43926266	G,G	C,C	0.578529,0.89881	-0.0194743,0.0123801	0.00400399,0.0141743	5.93857,0.417443	0.00157752	0.0026944
2	rs3791147	44066667	T,T	C,C	0.607356,0.440476	0.00570342,-0.00875879	0.00404873,0.00861059	0.798807,0.509968	0.00157053	0.00271455
2	rs1199036	43811405	A,A	G,G	0.629225,0.894841	-0.0186752,0.0134966	0.00409337,0.013935	5.29586,0.477847	0.00156975	0.00269452
2	rs3828151	44058265	A,A	C,C	0.60338,0.441468	0.00580591,-0.007358	0.00404163,0.00860854	0.821447,0.40594	0.00156864	0.00271525
2	rs4141740	43842827	A,A	T,T	0.627237,0.892857	-0.0186989,0.0136273	0.00408891,0.0138207	5.3182,0.48928	0.00156444	0.00268527
2	rs7520493	44060493	C,C	T,T	0.60338,0.440476	0.00580591,-0.00761127	0.00404163,0.00861059	0.821447,0.423974	0.00154393	0.00267276
2	rs34330931	44263714	C,C	G,G	0.60338,0.414683	0.00557547,-0.0181057	0.00404163,0.0086766	0.775369,1.43283	0.0015388	0.00265092
2	rs7515003	44264498	A,A	G,G	0.60338,0.416667	0.00557547,-0.0183929	0.00404163,0.00867062	0.775369,1.46983	0.00153004	0.00263603
2	rs4660756	44383914	T,T	C,C	0.702783,0.998016	-0.0217184,-0.0342957	0.00432606,0.0960615	6.28758,0.142018	0.00152792	0.00278377
2	rs11210839	43845658	G,G	A,A	0.629225,0.892857	-0.0186266,0.01309	0.00409337,0.0138207	5.27133,0.463983	0.00152753	0.0026243
2	rs2367723	44059052	G,G	A,A	0.60338,0.440476	0.00575887,-0.00740908	0.00404163,0.00861059	0.811944,0.409454	0.00152393	0.00264007
2	rs12059628	44067473	C,C	T,T	0.607356,0.440476	0.00565684,-0.00891127	0.00404873,0.00861059	0.789531,0.521858	0.00150421	0.00260224
2	rs150404479	43688550	C,NA	T,NA	0.987078,NA	0.0299337,NA	0.0175062,NA	1.05906,NA	0.00150018	0.00330551
2	rs1334973	43921384	G,G	T,T	0.578529,0.895833	-0.0193828,0.0136944	0.00400399,0.0139934	5.88849,0.484439	0.00149908	0.00256478
2	rs12023161	44067859	G,G	A,A	0.607356,0.440476	0.00565684,-0.00896044	0.00404873,0.00861059	0.789531,0.525716	0.00149884	0.00259302
2	rs72671139	43960607	G,NA	T,NA	0.868787,NA	-0.0208916,NA	0.00585591,NA	3.44339,NA	0.00148899	0.00284298
2	rs6667383	44068758	T,T	C,C	0.607356,0.440476	0.00565684,-0.00905878	0.00404873,0.00861059	0.789531,0.533465	0.00148831	0.00257492
2	rs6672061	44068795	T,T	A,A	0.607356,0.440476	0.00565684,-0.00916201	0.00404873,0.00861059	0.789531,0.541649	0.00147753	0.00255639
2	rs76011621	44198858	A,NA	G,NA	0.951292,NA	0.0406907,NA	0.00918509,NA	5.02597,NA	0.00147521	0.00293157
2	rs79401056	44460632	C,NA	G,NA	0.946322,NA	0.00769464,NA	0.00877248,NA	0.419743,NA	0.00147438	0.00300908
2	rs3828140	44265467	T,T	C,C	0.60338,0.417659	0.00552846,-0.0185895	0.00404163,0.00866769	0.766115,1.49515	0.00147386	0.0025415
2	rs7553818	44260312	G,G	C,C	0.60338,0.417659	0.00552846,-0.0186378	0.00404163,0.00866769	0.766115,1.50121	0.00147268	0.00253951
2	rs37458	44290530	G,G	A,A	0.654076,0.857143	-0.0193953,-0.0226462	0.00415657,0.0122159	5.51309,1.19542	0.00147233	0.00260396
2	rs1572272	43906482	T,T	C,C	0.578529,0.920635	-0.0193762,0.0163989	0.00400399,0.0158141	5.88488,0.523248	0.00146775	0.00251132
2	rs147954534	44552908	C,NA	T,NA	0.992048,NA	0.0374098,NA	0.0222601,NA	1.03224,NA	0.00145478	0.00310126
2	rs37454	44294411	A,A	C,C	0.654076,0.857143	-0.0193223,-0.0228928	0.00415657,0.0122159	5.47605,1.21518	0.00145044	0.00256899
2	rs12116642	44263616	A,A	G,G	0.60338,0.415675	0.00548145,-0.0181478	0.00404163,0.00867359	0.75691,1.43877	0.00144208	0.00248838
2	rs975761	44264435	C,C	T,T	0.60338,0.415675	0.00548145,-0.0181478	0.00404163,0.00867359	0.75691,1.43877	0.00144208	0.00248838
2	rs976313	44266195	A,A	G,G	0.60338,0.417659	0.00548145,-0.0184398	0.00404163,0.00866769	0.75691,1.47644	0.00142957	0.00246708
2	rs11210927	44266420	G,G	A,A	0.60338,0.416667	0.00548145,-0.0185958	0.00404163,0.00867062	0.75691,1.49515	0.00142789	0.00246422
2	rs17849103	44064319	G,G	A,A	0.60835,0.440476	0.00561745,-0.00845862	0.00405055,0.00861059	0.781225,0.48688	0.00142715	0.00247379
2	rs11210924	44261195	A,A	G,G	0.60338,0.416667	0.00548145,-0.0186441	0.00404163,0.00867062	0.75691,1.50121	0.00142665	0.00246214
2	rs11210925	44261208	C,C	T,T	0.60338,0.415675	0.00548145,-0.0186021	0.00404163,0.00867359	0.75691,1.49515	0.0014228	0.0024556
2	rs75862497	44460639	G,NA	A,NA	0.945328,NA	0.00766197,NA	0.00869693,NA	0.422142,NA	0.0014159	0.00289903
2	rs2027130	43906896	G,G	A,A	0.579523,0.917659	-0.0193824,0.0171876	0.00400528,0.0155508	5.88488,0.570168	0.00141366	0.00242229
2	rs1875653	44253298	A,A	G,G	0.609344,0.462302	0.00526514,-0.0164428	0.00405239,0.00857375	0.712531,1.25857	0.00141035	0.00243699
2	rs184837529	44124132	NA,G	NA,C	NA,0.988095	NA,0.0639519	NA,0.0394133	NA,0.980155	0.00140334	0.00302076
2	rs76994457	44052333	T,NA	G,NA	0.99503,NA	-0.0752829,NA	0.0281148,NA	2.13,NA	0.00139918	0.00316689
2	rs12024345	44269187	A,A	T,T	0.516899,0.669643	-0.00888041,0.00409657	0.00395656,0.00908845	1.60552,0.185637	0.00138916	0.00249852
2	rs2782657	43929988	C,C	G,G	0.601392,0.895833	-0.0210516,0.0129198	0.0040382,0.0139934	6.73123,0.448716	0.0013878	0.00240499
2	rs976312	44266310	A,A	G,G	0.60338,0.417659	0.00543444,-0.0184398	0.00404163,0.00866769	0.747756,1.47644	0.00138363	0.00238976
2	rs11210926	44261522	G,G	A,A	0.60338,0.416667	0.00543444,-0.0185958	0.00404163,0.00867062	0.747756,1.49515	0.00138179	0.00238666
2	rs37455	44294228	G,G	A,A	0.654076,0.857143	-0.0192742,-0.0227458	0.00415657,0.0122159	5.45169,1.20339	0.00138021	0.00244587
2	rs12128485	44267619	T,T	C,C	0.60338,0.416667	0.00543444,-0.0187455	0.00404163,0.00867062	0.747756,1.51397	0.00137885	0.00238167
2	rs6665149	44268785	T,T	C,C	0.60338,0.416667	0.00538744,-0.0186441	0.00404163,0.00867062	0.738651,1.50121	0.0013366	0.00231055
2	rs2782649	43905819	C,C	T,T	0.578529,0.917659	-0.0192394,0.0167039	0.00400399,0.0155508	5.81047,0.548587	0.00133256	0.00228578
2	rs37453	44295047	G,G	A,A	0.65507,0.857143	-0.0192435,-0.0228001	0.0041594,0.0122159	5.42958,1.20774	0.0013309	0.00236114
2	rs4336891	44126440	A,A	G,G	0.928429,0.920635	0.0413592,0.0395364	0.00767004,0.0158141	7.15765,1.90599	0.00133051	0.00256377
2	rs812490	44271656	C,C	T,T	0.586481,0.352183	0.00608991,-0.0139611	0.00401481,0.00894938	0.888396,0.925333	0.00131238	0.00228552
2	rs37456	44292989	T,T	C,C	0.65507,0.857143	-0.0191952,-0.0228407	0.0041594,0.0122159	5.40532,1.21099	0.00129785	0.00230432
2	rs12128547	44267811	T,T	C,C	0.60338,0.416667	0.00534045,-0.0185958	0.00404163,0.00867062	0.729597,1.49515	0.00129493	0.00224033
2	rs2782648	43903589	T,T	G,G	0.578529,0.917659	-0.0191908,0.0161811	0.00400399,0.0155508	5.78418,0.525647	0.00128859	0.00221229
2	rs4141741	43843000	T,T	C,C	0.629225,0.891865	-0.0183526,0.0132811	0.00409337,0.0137648	5.13414,0.475455	0.00126788	0.00218874
2	rs12121688	44256458	T,T	C,C	0.605368,0.463294	0.00539212,-0.016538	0.00404514,0.00857248	0.738651,1.26997	0.00126761	0.00219413
2	rs147648867	43635672	C,NA	A,NA	0.987078,NA	0.0287556,NA	0.0175062,NA	0.997983,NA	0.00126083	0.00276386
2	rs74070702	44270561	A,A	G,G	0.60338,0.416667	0.00529816,-0.0188951	0.00404163,0.00867062	0.721491,1.53289	0.00125287	0.00216934
2	rs37470	44277948	C,C	G,G	0.65507,0.857143	-0.0192435,-0.0221478	0.0041594,0.0122159	5.42958,1.15597	0.00125025	0.00221858
2	rs142374867	44592630	T,NA	C,NA	0.988072,NA	0.036459,NA	0.0182119,NA	1.34398,NA	0.00123149	0.00266259
2	rs12122504	44256819	G,G	C,C	0.605368,0.463294	0.00534508,-0.0161865	0.00404514,0.00857248	0.729597,1.22915	0.00122934	0.00212945
2	rs10890283	44254145	A,A	G,G	0.605368,0.462302	0.00534508,-0.0164428	0.00404514,0.00857375	0.729597,1.25857	0.0012281	0.00212741
2	rs3791053	44255275	T,T	C,C	0.605368,0.463294	0.00534508,-0.0164892	0.00404514,0.00857248	0.729597,1.26426	0.00122757	0.00212657
2	rs6688144	44258931	A,A	G,G	0.600398,0.416667	0.00510376,-0.0183929	0.00403651,0.00867062	0.685951,1.46983	0.00122226	0.00211921
2	rs37459	44289397	G,G	A,A	0.65507,0.857143	-0.0191076,-0.0227458	0.0041594,0.0122159	5.36134,1.20339	0.00121995	0.00216923
2	rs3828139	44253015	T,T	C,C	0.511928,0.625	-0.00892297,0.00154885	0.00395543,0.00882973	1.61838,0.0651205	0.00119738	0.00215643
2	rs6701645	44254514	T,T	C,C	0.605368,0.463294	0.00530276,-0.016538	0.00404514,0.00857248	0.721491,1.26997	0.00119249	0.00206736
2	rs3791049	44251119	C,C	A,A	0.601392,0.452381	0.00505897,-0.0156692	0.0040382,0.00858839	0.67719,1.16696	0.00118486	0.00205573
2	rs6672795	44268699	C,C	T,T	0.600398,0.416667	0.00505686,-0.0185426	0.00403651,0.00867062	0.67719,1.4885	0.00118061	0.00204878
2	rs2992038	43949718	C,C	T,T	0.38668,0.070437	0.0200755,-0.0293514	0.00405994,0.0167056	6.11784,1.1028	0.00117869	0.00209492
2	rs79746139	44483704	T,NA	C,NA	0.935388,NA	0.0330958,NA	0.00804241,NA	4.41239,NA	0.00117658	0.00237456
2	rs140786067	44094528	A,A	G,G	0.927435,0.920635	0.0411825,0.0392802	0.00762141,0.0158141	7.18481,1.88618	0.00116258	0.00224125
2	rs115429924	44093693	C,C	T,T	0.927435,0.920635	0.0411825,0.0392309	0.00762141,0.0158141	7.18481,1.88238	0.00116095	0.00223813
2	rs78050663	44378198	T,NA	A,NA	0.931412,NA	0.0346602,NA	0.00782246,NA	5.02754,NA	0.00115527	0.00230534
2	rs3791051	44252908	T,T	C,C	0.605368,0.463294	0.00525573,-0.0166892	0.00404514,0.00857248	0.712531,1.28774	0.00115479	0.00200374
2	rs11210894	44102587	T,T	C,C	0.927435,0.920635	0.0411825,0.0390073	0.00762141,0.0158141	7.18481,1.8652	0.00115372	0.00222431
2	rs112407523	44107072	C,C	A,A	0.927435,0.920635	0.0411632,0.0391547	0.00762141,0.0158141	7.17867,1.87652	0.00115054	0.00221833
2	rs1972794	44099554	T,T	A,A	0.927435,0.920635	0.0411347,0.0394336	0.00762141,0.0158141	7.16961,1.89803	0.00114808	0.00221377
2	rs3791057	44268012	C,C	T,T	0.600398,0.415675	0.00500995,-0.018549	0.00403651,0.00867359	0.668478,1.4885	0.00114517	0.00198887
2	rs6692652	44249770	C,C	T,T	0.606362,0.482143	0.0050699,-0.0185756	0.00404692,0.00855481	0.67719,1.52427	0.00114337	0.00199447
2	rs37471	44277548	T,T	C,C	0.65507,0.856151	-0.0192435,-0.0212926	0.0041594,0.0121808	5.42958,1.09444	0.00114179	0.00202702
2	rs3791058	44270310	C,C	T,T	0.600398,0.419643	0.00500995,-0.0186736	0.00403651,0.00866195	0.668478,1.50728	0.00114147	0.00198256
2	rs78263269	44091404	T,T	C,C	0.927435,0.920635	0.0411347,0.0391323	0.00762141,0.0158141	7.16961,1.8748	0.00113825	0.00219495
2	rs77274018	44091476	A,A	T,T	0.927435,0.920635	0.0411347,0.0391323	0.00762141,0.0158141	7.16961,1.8748	0.00113825	0.00219495
2	rs2039531	43901011	C,C	A,A	0.577535,0.917659	-0.019092,0.0153578	0.00400272,0.0155508	5.73415,0.490321	0.00113294	0.00195119
2	rs2782647	43901458	G,G	T,T	0.577535,0.917659	-0.019092,0.0155024	0.00400272,0.0155508	5.73415,0.496455	0.0011322	0.00194992
2	rs190431418	44068869	NA,C	NA,G	NA,0.990079	NA,-0.0788567	NA,0.0431319	NA,1.17064	0.00112912	0.00243496
2	rs9783098	44087141	A,A	G,G	0.927435,0.920635	0.0411347,0.0387766	0.00762141,0.0158141	7.16961,1.84754	0.00112725	0.00217391
2	rs116235316	44245018	G,NA	A,NA	0.93837,NA	0.00796119,NA	0.00822159,NA	0.477711,NA	0.00112372	0.00227313
2	rs2039530	44013821	G,G	C,C	0.075547,0.124008	-0.0374551,-0.0310245	0.0074815,0.0129696	6.25596,1.77591	0.00111842	0.00218111
2	rs11210895	44102782	A,A	G,G	0.927435,0.920635	0.0410681,0.0390073	0.00762141,0.0158141	7.14849,1.8652	0.0011079	0.00213721
2	rs75777033	44100747	NA,A	NA,G	NA,0.927579	NA,-0.047425	NA,0.0164929	NA,2.39425	0.00110144	0.00237597
2	rs12075670	44080958	A,A	G,G	0.927435,0.920635	0.041039,0.0389791	0.00762141,0.0158141	7.13928,1.86303	0.00109574	0.00211407
2	rs16831024	44084620	T,T	G,G	0.927435,0.920635	0.041039,0.0388258	0.00762141,0.0158141	7.13928,1.8513	0.0010912	0.00210538
2	rs11210896	44103275	A,A	G,G	0.927435,0.920635	0.0410206,0.0390073	0.00762141,0.0158141	7.13343,1.8652	0.00108947	0.00210217
2	rs4660733	43941927	T,T	C,C	0.390656,0.082341	0.0201694,-0.0258409	0.00405239,0.0155509	6.19029,1.01515	0.00108583	0.00192517
2	rs7527092	43767138	A,A	G,G	0.508946,0.292659	0.0130602,-0.0145922	0.00395493,0.00939524	3.01815,0.919421	0.00107658	0.00194523
2	rs2255632	43909265	C,C	T,T	0.574553,0.867063	-0.0189055,0.00502915	0.003999,0.0125908	5.64352,0.161417	0.0010615	0.00183654
2	rs80194172	44084063	T,T	C,C	0.927435,0.920635	0.0409381,0.0389243	0.00762141,0.0158141	7.10733,1.85884	0.00105591	0.00203832
2	rs17573239	43871273	G,G	T,T	0.580517,0.917659	-0.0190767,0.0122895	0.00400659,0.0155508	5.716,0.367173	0.00105406	0.00182123
2	rs181208400	44125140	NA,T	NA,C	NA,0.978175	NA,0.0445768	NA,0.0292559	NA,0.894193	0.00104627	0.00225305
2	rs11210893	44101767	G,G	T,T	0.927435,0.920635	0.0408727,0.0394114	0.00762141,0.0158141	7.08668,1.89631	0.00104621	0.00202004
2	rs11804031	44081912	G,G	A,A	0.927435,0.920635	0.0408903,0.0390776	0.00762141,0.0158141	7.09223,1.87059	0.00104274	0.00201331
2	rs79623042	44020836	T,NA	C,NA	0.996024,NA	-0.083563,NA	0.0314177,NA	2.1068,NA	0.00104155	0.00234907
2	rs1476670	44508195	C,NA	A,NA	0.206759,NA	0.0176098,NA	0.00488208,NA	3.50904,NA	0.00104026	0.00231301
2	rs77236314	44084083	G,G	A,A	0.927435,0.920635	0.0408903,0.0389243	0.00762141,0.0158141	7.09223,1.85884	0.00103836	0.00200492
2	rs10890267	44078604	G,G	A,A	0.927435,0.920635	0.0408903,0.0387219	0.00762141,0.0158141	7.09223,1.84337	0.00103274	0.00199416
2	rs11210888	44076630	T,T	C,C	0.927435,0.919643	0.0408903,0.038356	0.00762141,0.0157247	7.09223,1.83213	0.00102688	0.00198292
2	rs140687647	43751090	G,NA	C,NA	0.983101,NA	0.0347526,NA	0.0153396,NA	1.62932,NA	0.00102659	0.00214552
2	rs10789433	43948774	A,A	G,G	0.390656,0.081349	0.0198135,-0.028584	0.00405239,0.0156369	5.99495,1.17036	0.00102189	0.00182014
2	rs138792990	44586009	C,NA	A,NA	0.981113,NA	0.0262427,NA	0.0145245,NA	1.14999,NA	0.00102165	0.00228901
2	rs839769	43872067	T,T	C,C	0.579523,0.917659	-0.0189673,0.0137154	0.00400528,0.0155508	5.66068,0.422747	0.000999632	0.00172809
2	rs139815571	43879489	A,NA	G,NA	0.987078,NA	-0.0399669,NA	0.0175062,NA	1.64918,NA	0.000997686	0.00209111
2	rs839772	43873483	A,A	G,G	0.579523,0.917659	-0.0189673,0.0139092	0.00400528,0.0155508	5.66068,0.430521	0.000997518	0.00172444
2	rs2842177	43884657	C,C	G,G	0.579523,0.917659	-0.0189231,0.0129008	0.00400528,0.0155508	5.63709,0.390652	0.000980789	0.00169685
2	rs2842180	43901916	T,T	C,C	0.577535,0.920635	-0.0188625,0.014933	0.00400272,0.0158141	5.61118,0.462151	0.000975004	0.00168625
2	rs2105028	43941352	T,T	C,C	0.605368,0.894841	-0.0197277,0.0167995	0.00404514,0.013935	5.96748,0.642091	0.000974895	0.00173068
2	rs12041746	44118195	T,T	A,A	0.926441,0.920635	0.040376,0.0396627	0.0075738,0.0158141	7.01025,1.91579	0.000972497	0.00188311
2	rs11210900	44122165	C,C	T,T	0.927435,0.920635	0.0406298,0.0397611	0.00762141,0.0158141	7.01025,1.92345	0.000971484	0.00187795
2	rs839773	43874202	G,G	A,A	0.579523,0.917659	-0.0189231,0.0138595	0.00400528,0.0155508	5.63709,0.428523	0.000968978	0.00167646
2	rs80121586	44012708	A,NA	G,NA	0.996024,NA	-0.0823245,NA	0.0314177,NA	2.05628,NA	0.00096178	0.00216727
2	rs2993251	44557808	A,A	G,G	0.503976,0.483135	0.0147402,0.00331778	0.00395442,0.00855422	3.7136,0.156067	0.000958554	0.00220413
2	rs55935510	43883748	A,A	G,G	0.579523,0.917659	-0.0188745,0.0129503	0.00400528,0.0155508	5.61118,0.392574	0.000948862	0.00164308
2	rs2782644	43887146	A,A	G,G	0.579523,0.917659	-0.0188745,0.0129998	0.00400528,0.0155508	5.61118,0.394499	0.000948194	0.00164193
2	rs2782643	43886494	T,T	C,C	0.579523,0.917659	-0.0188745,0.0130492	0.00400528,0.0155508	5.61118,0.396429	0.000947535	0.00164079
2	rs75575769	43844268	C,NA	A,NA	0.969185,NA	-0.0358528,NA	0.0114407,NA	2.76304,NA	0.000947474	0.00197668
2	rs11210850	43949235	A,A	G,G	0.390656,0.081349	0.0196771,-0.0287672	0.00405239,0.0156369	5.92092,1.18169	0.000944318	0.00168578
2	rs9793186	43878800	T,T	C,C	0.579523,0.917659	-0.0188745,0.0133776	0.00400528,0.0155508	5.61118,0.409325	0.000943406	0.00163366
2	rs2842184	43904316	G,G	A,A	0.578529,0.893849	-0.0187315,0.0116532	0.00400399,0.0138774	5.53851,0.396787	0.000942877	0.00163249
2	rs3001721	43875819	C,C	T,T	0.579523,0.917659	-0.0188745,0.0135713	0.00400528,0.0155508	5.61118,0.417002	0.000941167	0.00162979
2	rs7413861	43938801	C,C	A,A	0.394632,0.10119	0.0197249,-0.0153832	0.00404514,0.0141743	5.96599,0.556279	0.000939227	0.0016674
2	rs839771	43873469	G,G	T,T	0.579523,0.917659	-0.0188745,0.0138098	0.00400528,0.0155508	5.61118,0.426527	0.000938611	0.00162538
2	rs79265289	44036320	C,C	A,A	0.934394,0.927579	0.0386549,0.0539492	0.00798549,0.0164929	5.88801,2.97002	0.000933153	0.00183472
2	rs193226195	43937909	A,NA	G,NA	0.993042,NA	0.0628172,NA	0.0237851,NA	2.08273,NA	0.000915657	0.00193632
2	rs148713086	44122854	T,NA	C,NA	0.994036,NA	0.0675385,NA	0.0256781,NA	2.06888,NA	0.000912041	0.00193601
2	rs76017264	44126143	T,T	C,C	0.927435,0.977182	0.0406773,0.0308471	0.00762141,0.0286274	7.02517,0.550925	0.000905243	0.00175157
2	rs191043029	43785343	NA,C	NA,T	NA,0.989087	NA,-0.0761703	NA,0.0411453	NA,1.19292	0.000896315	0.00193175
2	rs12124079	44223721	C,NA	T,NA	0.93837,NA	0.00701726,NA	0.00822159,NA	0.405195,NA	0.000891065	0.00180862
2	rs999288	43858637	G,G	A,A	0.577535,0.917659	-0.019092,0.01637	0.00400272,0.0155508	5.73415,0.533892	0.000889549	0.0015423
2	rs11580676	44272529	A,A	G,G	0.601392,0.416667	0.00491822,-0.0176919	0.0040382,0.00867062	0.651203,1.38398	0.000889276	0.00155557
2	rs972443	44282355	C,C	T,T	0.601392,0.417659	0.00491822,-0.0177874	0.0040382,0.00866769	0.651203,1.39626	0.00088636	0.00155056
2	rs2782646	43892189	A,A	G,G	0.579523,0.917659	-0.0187817,0.0136729	0.00400528,0.0155508	5.5619,0.421051	0.000884049	0.00153351
2	rs12126352	44273197	A,A	G,G	0.601392,0.416667	0.004876,-0.0176919	0.0040382,0.00867062	0.643493,1.38398	0.000865089	0.00151439
2	rs1004291	43858630	A,A	G,G	0.577535,0.917659	-0.0190479,0.0164647	0.00400272,0.0155508	5.7104,0.538042	0.000863954	0.00149915
2	rs972444	44282204	A,A	G,G	0.601392,0.416667	0.004876,-0.0180449	0.0040382,0.00867062	0.643493,1.4269	0.000860058	0.00150572
2	rs3791064	44280425	G,G	T,T	0.601392,0.416667	0.004876,-0.0180933	0.0040382,0.00867062	0.643493,1.43283	0.000859478	0.00150472
2	rs10732843	43949095	G,G	A,A	0.39662,0.104167	0.0191747,-0.0194568	0.00404163,0.0139934	5.67939,0.784095	0.000848651	0.00151539
2	rs2842179	43899627	T,T	C,C	0.578529,0.896825	-0.0185945,0.00995028	0.00400399,0.0140528	5.4663,0.319751	0.000847489	0.00147125
2	rs79614525	43961080	T,NA	C,NA	0.969185,NA	0.0111587,NA	0.0114407,NA	0.482293,NA	0.000846267	0.00176242
2	rs112530169	44407699	T,T	A,A	0.975149,0.984127	0.0195962,-0.036549	0.0127009,0.0342017	0.910613,0.544794	0.000845943	0.00172338
2	rs839759	43863460	G,G	A,A	0.577535,0.918651	-0.0189993,0.01588	0.00400272,0.0156369	5.68433,0.508855	0.00083751	0.00145455
2	rs551558040	44584419	NA,T	NA,C	NA,0.985119	NA,-0.037838	NA,0.0353055	NA,0.546925	0.000833627	0.00179228
2	rs3791063	44279711	C,C	T,T	0.601392,0.417659	0.0048291,-0.0182369	0.0040382,0.00866769	0.634974,1.45128	0.000831274	0.00145664
2	rs188307060	43912971	NA,T	NA,C	NA,0.991071	NA,-0.0805442	NA,0.0454422	NA,1.11736	0.000814163	0.00175487
2	rs710249	43869235	C,C	G,G	0.578529,0.893849	-0.0187757,0.0110619	0.00400399,0.0138774	5.5619,0.37122	0.000813452	0.00141346
2	rs12741189	44287943	C,C	A,A	0.601392,0.416667	0.0047822,-0.0177402	0.0040382,0.00867062	0.626503,1.38982	0.000813262	0.00142604
2	rs78406870	44011061	A,NA	G,NA	0.94831,NA	0.0374874,NA	0.00893021,NA	4.56945,NA	0.000798348	0.00160807
2	rs114645329	44007308	T,NA	C,NA	0.952286,NA	0.00841421,NA	0.00927543,NA	0.438508,NA	0.000792642	0.00173575
2	rs2782653	43950265	G,G	C,C	0.294235,0.133929	0.0183424,-0.0182802	0.00433873,0.0125513	4.62672,0.837817	0.000792057	0.00146674
2	rs142385720	43724765	G,NA	C,NA	0.988072,NA	0.0408745,NA	0.0182119,NA	1.60542,NA	0.000791373	0.00168023
2	rs72671121	43880096	T,T	A,A	0.590457,0.897817	-0.0180717,0.00473536	0.00402064,0.014113	5.15702,0.1324	0.00079	0.00137259
2	rs41270373	43917888	G,NA	C,NA	0.969185,NA	-0.0347687,NA	0.0114407,NA	2.62462,NA	0.000787758	0.00164592
2	rs55663821	43883915	A,A	G,G	0.579523,0.917659	-0.0186005,0.0137154	0.00400528,0.0155508	5.4663,0.422747	0.000784926	0.00136614
2	rs1012125	44277099	C,C	T,T	0.601392,0.417659	0.0047353,-0.0180872	0.0040382,0.00866769	0.618082,1.43283	0.000783744	0.00137558
2	rs12122867	44275441	A,A	G,G	0.601392,0.417659	0.0047353,-0.0181355	0.0040382,0.00866769	0.618082,1.43877	0.00078328	0.00137478
2	rs3791059	44276062	T,T	C,C	0.601392,0.417659	0.0047353,-0.0181355	0.0040382,0.00866769	0.618082,1.43877	0.00078328	0.00137478
2	rs149275178	44329212	A,NA	G,NA	0.992048,NA	0.0289296,NA	0.0222601,NA	0.712799,NA	0.000778689	0.00172265
2	rs1408920	44571179	C,C	T,T	0.676938,0.673611	0.0128242,0.00435677	0.00422788,0.00911656	2.6163,0.198786	0.000774699	0.00182217
2	rs839768	43871623	G,G	A,A	0.579523,0.893849	-0.0186005,0.0102747	0.00400528,0.0138774	5.4663,0.338127	0.000773953	0.00134712
2	rs3791069	44289998	T,T	A,A	0.605368,0.416667	0.00441945,-0.0177402	0.00404514,0.00867062	0.561301,1.38982	0.000772467	0.00135776
2	rs37463	44284348	A,A	G,G	0.512922,0.668651	-0.00841788,0.00404316	0.00395562,0.00908156	1.47716,0.182983	0.000771028	0.00140194
2	rs2275180	43773033	G,G	A,A	0.361829,0.12996	0.0185149,-0.00611854	0.00411452,0.0127124	5.16759,0.200452	0.000768229	0.00136065
2	rs112054852	44599796	T,NA	C,NA	0.974155,NA	0.0325424,NA	0.0124606,NA	2.04522,NA	0.000767995	0.0016464
2	rs12125838	44277600	A,A	G,G	0.601392,0.417659	0.00468842,-0.0183384	0.0040382,0.00866769	0.609709,1.46383	0.000758411	0.0013323
2	rs839770	43873374	A,A	G,G	0.579523,0.893849	-0.0185518,0.0102243	0.00400528,0.0138774	5.44079,0.336044	0.000750171	0.0013069
2	rs148058564	43760008	NA,T	NA,C	NA,0.931548	NA,-0.0241036	NA,0.016928	NA,0.81113	0.000749535	0.00161416
2	rs12131981	44289080	A,A	G,G	0.601392,0.416667	0.00464153,-0.0177402	0.0040382,0.00867062	0.601385,1.38982	0.000743032	0.00130614
2	rs3791067	44286932	C,C	G,G	0.511928,0.668651	-0.00837231,0.00409347	0.00395543,0.00908156	1.46485,0.185637	0.000742058	0.00135017
2	rs2282226	43774878	T,T	C,C	0.631213,0.869048	-0.017545,0.00392267	0.00409792,0.0126714	4.73119,0.120968	0.000741837	0.00131705
2	rs3791062	44279223	C,C	G,G	0.601392,0.416667	0.00464153,-0.0180449	0.0040382,0.00867062	0.601385,1.4269	0.000739372	0.0012998
2	rs12133508	44277746	T,T	C,C	0.601392,0.417659	0.00464153,-0.0181886	0.0040382,0.00866769	0.601385,1.44531	0.000737156	0.00129599
2	rs12403488	44213089	G,G	A,A	0.61332,0.480159	0.00452514,-0.0167109	0.00405994,0.00855609	0.576706,1.29407	0.000734184	0.00129
2	rs11579637	44223886	G,G	A,A	0.615308,0.481151	0.00443988,-0.0167096	0.00406384,0.00855543	0.561301,1.29407	0.000734066	0.00129207
2	rs37460	44288364	G,G	C,C	0.511928,0.668651	-0.00837231,0.00418907	0.00395543,0.00908156	1.46485,0.190707	0.000733676	0.00133494
2	rs562249	44063250	C,NA	T,NA	0.043738,NA	-0.000944245,NA	0.00966767,NA	0.0351777,NA	0.000733513	0.00155694
2	rs839761	43863857	A,A	G,G	0.576541,0.894841	-0.0186269,0.012052	0.00400146,0.013935	5.48954,0.412167	0.000732397	0.00127685
2	rs11580407	44294920	A,A	T,T	0.601392,0.416667	0.00459465,-0.0173434	0.0040382,0.00867062	0.59311,1.34224	0.000727138	0.00127914
2	rs41270355	43900185	T,NA	C,NA	0.969185,NA	-0.0342396,NA	0.0114407,NA	2.55838,NA	0.000722185	0.00151001
2	rs839760	43863495	T,T	C,C	0.577535,0.918651	-0.0187697,0.0167011	0.00400272,0.0156369	5.5619,0.544403	0.000721003	0.00125756
2	rs146913300	44478333	T,NA	C,NA	0.982107,NA	-0.0209474,NA	0.014915,NA	0.795378,NA	0.000715641	0.00154341
2	rs79949009	44322207	C,NA	A,NA	0.941352,NA	-0.0272841,NA	0.00841466,NA	2.92625,NA	0.000714846	0.00149255
2	rs146713527	44551192	T,NA	C,NA	0.955268,NA	0.011597,NA	0.00956466,NA	0.647184,NA	0.000714587	0.00157298
2	rs2782638	43880124	G,G	A,A	0.579523,0.893849	-0.018459,0.00978079	0.00400528,0.0138774	5.39225,0.317913	0.000708577	0.00123656
2	rs2782642	43886321	G,G	A,A	0.579523,0.893849	-0.018459,0.00978079	0.00400528,0.0138774	5.39225,0.317913	0.000708577	0.00123656
2	rs9793527	43879011	C,C	T,T	0.579523,0.893849	-0.018459,0.00992689	0.00400528,0.0138774	5.39225,0.323849	0.000707896	0.00123537
2	rs246776	44274699	T,T	C,C	0.519881,0.668651	-0.00800587,0.00319374	0.00395743,0.00908156	1.36579,0.139612	0.000705572	0.00129386
2	rs6671474	44565239	G,G	A,A	0.666998,0.671627	0.0126772,0.00352251	0.00419521,0.00910239	2.5999,0.155669	0.000705501	0.00167361
2	rs11585230	44549860	A,NA	G,NA	0.955268,NA	0.0115202,NA	0.00956466,NA	0.641277,NA	0.000704072	0.00154969
2	rs12567510	44223114	NA,T	NA,C	NA,0.982143	NA,-0.0515408	NA,0.0322783	NA,0.957353	0.000700901	0.0015112
2	rs67857023	44565151	C,C	A,A	0.666998,0.672619	0.0126772,0.00352524	0.00419521,0.00910944	2.5999,0.155669	0.000697751	0.0016551
2	rs12564694	44222910	G,G	A,A	0.61332,0.481151	0.00443562,-0.0166073	0.00405994,0.00855543	0.561301,1.28199	0.000694602	0.00122237
2	rs113370919	44548895	C,NA	T,NA	0.955268,NA	0.0114354,NA	0.00956466,NA	0.634778,NA	0.000692685	0.00152447
2	rs11588492	44548737	T,NA	C,NA	0.955268,NA	0.0114354,NA	0.00956466,NA	0.634778,NA	0.000692685	0.00152447
2	rs2782645	43888602	A,A	G,G	0.579523,0.893849	-0.0184147,0.00987651	0.00400528,0.0138774	5.36921,0.321797	0.000688421	0.00120237
2	rs2152112	43877701	G,G	A,A	0.579523,0.893849	-0.0184147,0.00992689	0.00400528,0.0138774	5.36921,0.323849	0.000688201	0.00120199
2	rs147073597	44549324	A,NA	G,NA	0.955268,NA	0.0113908,NA	0.00956466,NA	0.631369,NA	0.000686789	0.00151141
2	rs67423979	44565168	G,G	T,T	0.666998,0.672619	0.0126341,0.00352524	0.00419521,0.00910944	2.58518,0.155669	0.000679926	0.00161219
2	rs61769613	44043553	G,NA	A,NA	0.843936,NA	-0.0156565,NA	0.00544795,NA	2.39197,NA	0.00067878	0.00131469
2	rs3120122	43771660	A,A	G,G	0.371769,0.136905	0.0173307,-0.00409903	0.00409113,0.0124355	4.64327,0.12978	0.000675771	0.00120039
2	rs139540839	44443633	A,NA	C,NA	0.985089,NA	0.0173265,NA	0.0163138,NA	0.540303,NA	0.000675653	0.0014234
2	rs12129369	44221529	C,C	G,G	0.61332,0.480159	0.00438851,-0.0166086	0.00405994,0.00855609	0.553263,1.28199	0.000675537	0.0011898
2	rs37469	44278722	A,A	G,G	0.516899,0.668651	-0.00818945,0.00369115	0.00395656,0.00908156	1.41491,0.16468	0.000671873	0.00123084
2	rs79064184	43820193	A,NA	G,NA	0.946322,NA	0.0254921,NA	0.00877248,NA	2.43631,NA	0.000660034	0.00136377
2	rs72671107	43831518	A,NA	T,NA	0.847913,NA	-0.0185762,NA	0.00550577,NA	3.13019,NA	0.000658338	0.00127524
2	rs115402147	44516962	A,NA	G,NA	0.965209,NA	0.0146516,NA	0.0107893,NA	0.758277,NA	0.000657686	0.00144441
2	rs1467808	43774292	T,T	C,C	0.369781,0.136905	0.0175314,-0.0047933	0.00409564,0.0124355	4.7294,0.154962	0.000657621	0.00116888
2	rs12125928	44217708	A,A	G,G	0.61332,0.480159	0.00434141,-0.0166086	0.00405994,0.00855609	0.545273,1.28199	0.000656007	0.00115637
2	rs2158955	44215394	G,G	A,A	0.61332,0.480159	0.00434141,-0.0166573	0.00405994,0.00855609	0.545273,1.28774	0.000655189	0.00115494
2	rs2108419	44215220	A,A	C,C	0.61332,0.480159	0.00434141,-0.0166573	0.00405994,0.00855609	0.545273,1.28774	0.000655189	0.00115494
2	rs142710744	44117176	T,NA	C,NA	0.985089,NA	0.0170399,NA	0.0163138,NA	0.52834,NA	0.000654479	0.00137908
2	rs1990195	44214196	T,T	C,C	0.61332,0.480159	0.00434141,-0.0167109	0.00405994,0.00855609	0.545273,1.29407	0.000654313	0.00115341
2	rs673253	44062154	T,T	C,C	0.589463,0.790675	-0.0237948,-0.0197636	0.00401916,0.0105074	8.49311,1.22198	0.000654147	0.00117797
2	rs35052091	44212283	A,A	G,G	0.61332,0.480159	0.00434141,-0.0167596	0.00405994,0.00855609	0.545273,1.29983	0.00065354	0.00115206
2	rs10890277	44211251	T,T	C,C	0.61332,0.480159	0.00434141,-0.0167596	0.00405994,0.00855609	0.545273,1.29983	0.00065354	0.00115206
2	rs116917811	44211351	NA,C	NA,G	NA,0.974206	NA,0.0318912	NA,0.0269663	NA,0.625335	0.000647642	0.00139296
2	rs11210838	43827190	A,NA	C,NA	0.847913,NA	-0.0184917,NA	0.00550577,NA	3.10604,NA	0.000640416	0.00124159
2	rs11590088	44233532	T,T	C,C	0.61332,0.481151	0.00429431,-0.0167583	0.00405994,0.00855543	0.537332,1.29983	0.000633772	0.00111817
2	rs111538847	43899228	A,NA	G,NA	0.870775,NA	-0.0185686,NA	0.00589404,NA	2.78768,NA	0.000632069	0.00124179
2	rs76832998	43937059	T,NA	C,NA	0.952286,NA	0.0255052,NA	0.00927543,NA	2.22446,NA	0.000622566	0.00128956
2	rs72680703	44261515	T,NA	G,NA	0.95328,NA	-0.0251912,NA	0.0093687,NA	2.14451,NA	0.000621883	0.00125447
2	rs3120276	43779564	C,C	T,T	0.372763,0.121032	0.0171353,-0.00624497	0.00408891,0.0131059	4.55575,0.198104	0.000611999	0.00108956
2	rs10890279	44230258	A,A	G,G	0.614314,0.481151	0.00429636,-0.016656	0.00406188,0.00855543	0.537332,1.28774	0.000603299	0.00106591
2	rs113688544	44151911	T,NA	C,NA	0.754473,NA	-0.0221898,NA	0.00459376,NA	5.86571,NA	0.000603086	0.00115046
2	rs3791045	44230885	A,A	G,G	0.614314,0.482143	0.00429636,-0.0169079	0.00406188,0.00855481	0.537332,1.31779	0.000599041	0.00105847
2	rs12142533	44237120	T,T	C,C	0.61332,0.481151	0.00420012,-0.0167583	0.00405994,0.00855543	0.521592,1.29983	0.000598061	0.00105693
2	rs12743696	44564530	C,C	T,T	0.667992,0.674603	0.0124088,0.00383035	0.00419836,0.00912373	2.5058,0.170944	0.000591541	0.00140163
2	rs3791037	44160058	A,A	G,G	0.611332,0.514881	0.00443145,-0.0166516	0.00405613,0.00855314	0.561301,1.28774	0.000591429	0.00104721
2	rs115144852	44446584	A,NA	G,NA	0.985089,NA	0.0159663,NA	0.0163138,NA	0.484486,NA	0.000582461	0.00122828
2	rs663818	44578559	T,T	C,C	0.485089,0.777778	-0.0118208,-0.00596809	0.00395606,0.0102821	2.55162,0.250557	0.000581266	0.0013331
2	rs3791048	44236590	A,A	G,G	0.61332,0.481151	0.00415304,-0.0168069	0.00405994,0.00855543	0.513794,1.30561	0.000580439	0.00102666
2	rs143726277	44530895	NA,A	NA,G	NA,0.981151	NA,-0.0540441	NA,0.0314332	NA,1.06776	0.000576412	0.00124016
2	rs1467809	43774437	A,A	G,G	0.370775,0.156746	0.0173402,-0.00670694	0.00409337,0.0117578	4.64327,0.245354	0.000575811	0.00102528
2	rs3791038	44161980	A,A	G,G	0.611332,0.512897	0.00438438,-0.0166497	0.00405613,0.0085522	0.553263,1.28774	0.000575727	0.0010202
2	rs3120044	43771090	A,A	G,G	0.370775,0.136905	0.0172017,-0.00386082	0.00409337,0.0124355	4.5781,0.12136	0.000575662	0.00102745
2	rs3791039	44162907	A,A	G,G	0.611332,0.505952	0.00438438,-0.016548	0.00405613,0.00854996	0.553263,1.27626	0.000572983	0.00101555
2	rs114691660	44337083	A,NA	G,NA	0.963221,NA	-0.00493388,NA	0.0105045,NA	0.194788,NA	0.000571229	0.00121508
2	rs117834225	44012252	NA,A	NA,C	NA,0.972222	NA,0.0350316	NA,0.0260119	NA,0.749434	0.000570543	0.00123182
2	rs1556581	43772190	G,G	A,A	0.369781,0.150794	0.0173928,-0.00625944	0.00409564,0.0119455	4.66359,0.221647	0.00057052	0.00101646
2	rs78092322	44562274	A,A	G,G	0.664016,0.676587	0.0126492,0.00358215	0.00418592,0.00913824	2.5999,0.157977	0.000569853	0.00134884
2	rs56319043	44171211	T,NA	C,NA	0.753479,NA	-0.0220198,NA	0.00458751,NA	5.79938,NA	0.000568396	0.00108763
2	rs7551484	44558163	C,C	T,T	0.666998,0.675595	0.0123516,0.00404294	0.00419521,0.00913095	2.48977,0.18182	0.000564599	0.00133913
2	rs7534642	44566471	C,C	T,T	0.666998,0.672619	0.0126341,0.00392579	0.00419521,0.00910944	2.58518,0.176201	0.000558013	0.00131571
2	rs34923089	44566628	G,G	A,A	0.666998,0.672619	0.0126341,0.00392579	0.00419521,0.00910944	2.58518,0.176201	0.000558013	0.00131571
2	rs148712459	44196370	C,NA	T,NA	0.966203,NA	-0.00196363,NA	0.0109412,NA	0.0667317,NA	0.000556501	0.00117865
2	rs113540523	44444790	A,NA	G,NA	0.942346,NA	-0.0185054,NA	0.00848241,NA	1.53555,NA	0.000555813	0.00121373
2	rs7527487	44566704	T,T	C,C	0.666998,0.672619	0.0126341,0.00407798	0.00419521,0.00910944	2.58518,0.18416	0.000554857	0.00130823
2	rs75554321	43817353	G,NA	A,NA	0.946322,NA	0.0246226,NA	0.00877248,NA	2.30071,NA	0.000554386	0.001148
2	rs61768408	44220747	A,NA	G,NA	0.748509,NA	-0.0213127,NA	0.00455701,NA	5.53575,NA	0.000553768	0.0010604
2	rs75179494	43717828	NA,G	NA,T	NA,0.967262	NA,-0.0406678	NA,0.0240217	NA,1.04353	0.000552695	0.00118995
2	rs76434257	43737268	NA,C	NA,T	NA,0.953373	NA,-0.0327417	NA,0.0202746	NA,0.973342	0.000552286	0.00118946
2	rs11210828	43747683	G,G	C,C	0.903579,0.960318	-0.00217462,-0.0462705	0.00669838,0.0218976	0.127583,1.46096	0.000552188	0.001207
2	rs10890287	44563208	T,T	C,C	0.666998,0.675595	0.0123038,0.00393506	0.00419521,0.00913095	2.47378,0.176201	0.000551204	0.00130681
2	rs7522642	44563304	C,C	T,T	0.666998,0.675595	0.0123038,0.00393506	0.00419521,0.00913095	2.47378,0.176201	0.000551204	0.00130681
2	rs12060915	44561738	T,T	C,C	0.666998,0.675595	0.0123038,0.0039859	0.00419521,0.00913095	2.47378,0.178844	0.000550182	0.00130437
2	rs61768287	44562484	G,G	T,T	0.666998,0.675595	0.0123038,0.0039859	0.00419521,0.00913095	2.47378,0.178844	0.000550182	0.00130437
2	rs72678674	44224688	A,NA	G,NA	0.753479,NA	-0.0211765,NA	0.00458751,NA	5.40786,NA	0.000548479	0.00105141
2	rs10890276	44208122	T,T	C,C	0.610338,0.482143	0.00405318,-0.0170587	0.00405425,0.00855481	0.498342,1.33586	0.00054774	0.000969896
2	rs7546834	44558545	A,A	C,C	0.666998,0.675595	0.0123038,0.00411573	0.00419521,0.00913095	2.47378,0.185637	0.000547655	0.00129835
2	rs2031499	44558839	G,G	T,T	0.666998,0.675595	0.0123038,0.00411573	0.00419521,0.00913095	2.47378,0.185637	0.000547655	0.00129835
2	rs2025615	44559401	G,G	A,A	0.666998,0.675595	0.0123038,0.00413847	0.00419521,0.00913095	2.47378,0.186833	0.000547225	0.00129732
2	rs145460914	43842976	T,NA	G,NA	0.99006,NA	0.0212744,NA	0.01993,NA	0.543989,NA	0.000545843	0.00116742
2	rs4660776	44568478	A,A	C,C	0.666998,0.672619	0.0125862,0.0038966	0.00419521,0.00910944	2.56887,0.174684	0.000543301	0.00128049
2	rs12023111	44561131	G,G	C,C	0.667992,0.675595	0.0122699,0.00403675	0.00419836,0.00913095	2.45944,0.181497	0.000543019	0.00128612
2	rs6429648	44566221	A,A	G,G	0.666998,0.672619	0.0125862,0.00392579	0.00419521,0.00910944	2.56887,0.176201	0.000542693	0.00127906
2	rs4660775	44567990	G,G	A,A	0.666998,0.672619	0.0125862,0.00392579	0.00419521,0.00910944	2.56887,0.176201	0.000542693	0.00127906
2	rs11210961	44567426	C,C	T,T	0.666998,0.672619	0.0125862,0.00397651	0.00419521,0.00910944	2.56887,0.178844	0.000541652	0.00127659
2	rs11210963	44567562	A,A	C,C	0.666998,0.672619	0.0125862,0.00402724	0.00419521,0.00910944	2.56887,0.181497	0.000540629	0.00127417
2	rs12086814	44561656	C,C	A,A	0.666998,0.675595	0.0122607,0.00403675	0.00419521,0.00913095	2.45944,0.181497	0.000535614	0.00126931
2	rs11210956	44560730	G,G	A,A	0.666998,0.675595	0.0122607,0.00408761	0.00419521,0.00913095	2.45944,0.18416	0.000534652	0.00126702
2	rs2031498	44558743	A,A	G,G	0.666998,0.675595	0.0122607,0.00411573	0.00419521,0.00913095	2.45944,0.185637	0.000534128	0.00126577
2	rs11210962	44567441	A,A	G,G	0.666004,0.672619	0.0125769,0.00397651	0.00419209,0.00910944	2.56887,0.178844	0.000529003	0.00124498
2	rs11587427	44243049	C,NA	T,NA	0.748509,NA	-0.021172,NA	0.00455701,NA	5.47061,NA	0.000525535	0.00100839
2	rs7544459	44558262	T,T	C,C	0.666998,0.675595	0.0122128,0.00414355	0.00419521,0.00913095	2.44356,0.187101	0.000519055	0.0012295
2	rs147926883	44178434	C,NA	T,NA	0.985089,NA	0.0148589,NA	0.0163138,NA	0.440821,NA	0.000518767	0.00109483
2	rs72678680	44240221	A,NA	G,NA	0.748509,NA	-0.0211281,NA	0.00455701,NA	5.45033,NA	0.000517108	0.00099285
2	rs7349097	44034135	T,T	C,C	0.616302,0.55754	0.00443354,-0.01036	0.00406582,0.00860653	0.55985,0.640746	0.000515119	0.000919416
2	rs6683825	44152288	A,A	G,G	0.615308,0.512897	0.00392144,-0.0172043	0.00406384,0.0085522	0.475519,1.35405	0.000514095	0.000914837
2	rs11210965	44571951	C,C	G,G	0.667992,0.672619	0.0125957,0.00397651	0.00419836,0.00910944	2.56887,0.178844	0.000509509	0.00119741
2	rs4660740	44148617	G,NA	A,NA	0.754473,NA	-0.02173,NA	0.00459376,NA	5.64946,NA	0.000508224	0.000975949
2	rs2992037	43949810	G,G	A,A	0.338966,0.070437	0.0165728,-0.0385573	0.00417686,0.0167056	4.13936,1.67785	0.000508009	0.000938136
2	rs79375349	44506621	G,NA	A,NA	0.949304,NA	0.00956402,NA	0.00901262,NA	0.539693,NA	0.00050066	0.00109301
2	rs11577905	44508136	T,NA	C,NA	0.949304,NA	0.00951299,NA	0.00901262,NA	0.535827,NA	0.000496007	0.0010828
2	rs116292638	44274559	C,NA	T,NA	0.982107,NA	0.0113251,NA	0.014915,NA	0.349044,NA	0.000495002	0.0010469
2	rs139832080	43959216	NA,T	NA,C	NA,0.984127	NA,0.0298566	NA,0.0342017	NA,0.417156	0.000494028	0.00106364
2	rs10890290	44568927	G,G	A,A	0.66998,0.672619	0.0124756,0.00382435	0.00420473,0.00910944	2.5219,0.170944	0.000492604	0.00115741
2	rs145218879	44042463	T,NA	C,NA	0.984095,NA	0.0130965,NA	0.0158037,NA	0.39011,NA	0.000492198	0.00104147
2	rs12144781	44322200	C,NA	G,NA	0.946322,NA	-0.0212054,NA	0.00877248,NA	1.80582,NA	0.000491997	0.00107502
2	rs112904272	43993896	T,NA	C,NA	0.916501,NA	0.0105727,NA	0.00714714,NA	0.856784,NA	0.000491015	0.00101484
2	rs2991990	43779869	G,G	T,T	0.371769,0.140873	0.0170062,-0.00796725	0.00409113,0.0122874	4.49125,0.286743	0.00049096	0.000878529
2	rs2031500	44548410	A,A	G,G	0.406561,0.40873	0.0126555,0.00490109	0.00402521,0.00869545	2.77828,0.241845	0.000486642	0.00110819
2	rs138300178	43817761	NA,T	NA,C	NA,0.986111	NA,0.0362785	NA,0.0365264	NA,0.494028	0.000485393	0.00104516
2	rs144516774	43877728	NA,T	NA,C	NA,0.99504	NA,0.0729363	NA,0.0608454	NA,0.637067	0.000485272	0.00104706
2	rs117138307	44012853	NA,T	NA,C	NA,0.972222	NA,0.0320822	NA,0.0260119	NA,0.662662	0.000484015	0.00104477
2	rs11210911	44204301	T,T	C,C	0.611332,0.482143	0.003914,-0.0174623	0.00405613,0.00855481	0.475519,1.38481	0.000481918	0.000855861
2	rs41270395	44443401	A,NA	G,NA	0.992048,NA	0.0263345,NA	0.0222601,NA	0.625628,NA	0.000479624	0.00104789
2	rs10890291	44569098	A,A	C,C	0.66998,0.672619	0.0124276,0.00382435	0.00420473,0.00910944	2.5058,0.170944	0.00047937	0.00112585
2	rs7528907	44193456	A,A	T,T	0.606362,0.468254	0.00409279,-0.0184268	0.00404692,0.00856664	0.506044,1.50201	0.000479214	0.000851534
2	rs2240517	44171266	A,A	G,G	0.614314,0.511905	0.00378303,-0.0162497	0.00406188,0.00855178	0.453861,1.24099	0.000479086	0.000852477
2	rs10890288	44568829	G,G	A,A	0.66998,0.672619	0.0124276,0.00387507	0.00420473,0.00910944	2.5058,0.173567	0.000478422	0.00112361
2	rs11210918	44240533	A,A	T,T	0.610338,0.481151	0.00372894,-0.0167096	0.00405425,0.00855543	0.446485,1.29407	0.000476879	0.000849055
2	rs677363	44579321	A,A	G,G	0.485089,0.777778	-0.0116369,-0.00627034	0.00395606,0.0102821	2.48601,0.266022	0.000476218	0.00108775
2	rs201066911	43828239	NA,G	NA,A	NA,0.987103	NA,-0.0556812	NA,0.0378862	NA,0.848801	0.00047572	0.00102525
2	rs11580716	44513506	T,NA	C,NA	0.949304,NA	0.009263,NA	0.00901262,NA	0.517052,NA	0.000474047	0.00103462
2	rs12563522	44462028	NA,G	NA,A	NA,0.985119	NA,-0.0525036	NA,0.0353055	NA,0.863334	0.000471976	0.00101683
2	rs7527999	44570858	G,G	A,A	0.66998,0.672619	0.0123797,0.00367224	0.00420473,0.00910944	2.48977,0.163134	0.000469415	0.00110204
2	rs1408921	44571218	G,G	A,A	0.66998,0.672619	0.0123797,0.00372294	0.00420473,0.00910944	2.48977,0.165727	0.000468445	0.00109976
2	rs12140180	44242467	A,A	G,G	0.612326,0.481151	0.00373242,-0.0169091	0.00405803,0.00855543	0.446485,1.31779	0.000467614	0.000832534
2	rs11210964	44569131	G,G	C,C	0.66998,0.672619	0.0123797,0.00377364	0.00420473,0.00910944	2.48977,0.168331	0.000467491	0.00109751
2	rs10493117	44568752	A,A	T,T	0.66998,0.672619	0.0123797,0.00382435	0.00420473,0.00910944	2.48977,0.170944	0.000466552	0.00109529
2	rs12046404	44571654	G,G	A,A	0.66998,0.672619	0.0123797,0.00387507	0.00420473,0.00910944	2.48977,0.173567	0.00046563	0.00109312
2	rs1098182	43785768	C,NA	G,NA	0.076541,NA	0.00129516,NA	0.00743676,NA	0.0646227,NA	0.000465465	0.00100335
2	rs58253404	43603930	T,NA	C,NA	0.992048,NA	0.0317028,NA	0.0222601,NA	0.811384,NA	0.000465157	0.000997341
2	rs41492045	44424405	T,NA	C,NA	0.986084,NA	0.0445096,NA	0.0168779,NA	2.07777,NA	0.000464317	0.000978691
2	rs1198982	43782846	A,A	G,G	0.37674,0.127976	0.0165519,-0.00391695	0.00408022,0.012796	4.30289,0.119459	0.000463668	0.000837094
2	rs116955305	44394585	NA,C	NA,A	NA,0.925595	NA,8.73488e-05	NA,0.0162889	NA,0.00186216	0.000463318	0.000997745
2	rs3768046	43766426	G,G	A,A	0.369781,0.133929	0.0166574,-0.000281967	0.00409564,0.0125513	4.3224,0.00785451	0.000463004	0.00083612
2	rs117178740	44482495	NA,A	NA,C	NA,0.97619	NA,0.0274508	NA,0.0280389	NA,0.484699	0.00046266	0.000995061
2	rs7549701	44245777	C,C	T,T	0.609344,0.480159	0.00372723,-0.0166573	0.00405239,0.00855609	0.446485,1.28774	0.000461071	0.000821801
2	rs7528454	44174081	A,A	G,G	0.606362,0.506944	0.0038629,-0.0126252	0.00404692,0.00855018	0.468755,0.85455	0.00046063	0.000821305
2	rs6429649	44570636	T,T	C,C	0.66998,0.672619	0.0123317,0.00362155	0.00420473,0.00910944	2.47378,0.16055	0.000457882	0.00107454
2	rs11210906	44189695	G,G	A,A	0.611332,0.511905	0.00377767,-0.0162497	0.00405613,0.00855178	0.453861,1.24099	0.000457297	0.000814272
2	rs150633793	43641392	C,NA	G,NA	0.989066,NA	0.0361355,NA	0.0190121,NA	1.24149,NA	0.000457034	0.000974581
2	rs1969877	44569217	A,A	C,C	0.66998,0.672619	0.0123317,0.00377364	0.00420473,0.00910944	2.47378,0.168331	0.00045505	0.00106786
2	rs601901	44582096	A,A	T,T	0.485089,0.777778	-0.0116863,-0.00549008	0.00395606,0.0102821	2.50353,0.226668	0.000454516	0.00103857
2	rs6429635	44178832	C,C	G,G	0.606362,0.511905	0.00399894,-0.0160451	0.00404692,0.00855178	0.490687,1.21736	0.000454194	0.000808394
2	rs150310961	44015409	NA,G	NA,C	NA,0.972222	NA,0.0308339	NA,0.0260119	NA,0.627331	0.000453151	0.000978055
2	rs11210903	44179233	G,G	A,A	0.612326,0.512897	0.00373242,-0.0161482	0.00405803,0.0085522	0.446485,1.22915	0.000450773	0.000802755
2	rs116240951	43719046	C,NA	T,NA	0.970179,NA	-0.0303777,NA	0.0116239,NA	2.04745,NA	0.000450311	0.000946538
2	rs11210831	43763086	G,G	A,A	0.634195,0.540675	0.00656932,-0.00457298	0.00410491,0.00857778	0.960511,0.226249	0.000450114	0.000847413
2	rs41270371	43917797	A,NA	G,NA	0.955268,NA	0.0233607,NA	0.00956466,NA	1.83594,NA	0.000449284	0.000936884
2	rs600450	44581738	A,A	G,G	0.485089,0.777778	-0.0116369,-0.00563816	0.00395606,0.0102821	2.48601,0.233994	0.000448357	0.00102414
2	rs12140156	44184625	G,G	T,T	0.612326,0.512897	0.00373242,-0.0163479	0.00405803,0.0085522	0.446485,1.25232	0.000448023	0.00079794
2	rs77973655	44522612	G,NA	A,NA	0.952286,NA	0.00912565,NA	0.00927543,NA	0.487865,NA	0.000444151	0.000971442
2	rs75555735	44065555	NA,C	NA,G	NA,0.925595	NA,0.05179	NA,0.0162889	NA,2.83107	0.000442583	0.000947194
2	rs72968420	43628507	G,NA	A,NA	0.967197,NA	-0.0122881,NA	0.0111,NA	0.571412,NA	0.000441582	0.00094057
2	rs3768048	43831545	T,T	C,C	0.906561,0.866071	0.00679207,-0.0375143	0.00679323,0.0125513	0.498403,2.55283	0.000440738	0.000930385
2	rs72637951	44030416	NA,G	NA,T	NA,0.979167	NA,0.0626784	NA,0.0299292	NA,1.44081	0.000440416	0.000948807
2	rs58283107	44505130	A,NA	T,NA	0.949304,NA	0.00881436,NA	0.00901262,NA	0.484029,NA	0.000437872	0.00095527
2	rs11210908	44194512	T,T	A,A	0.612326,0.514881	0.0036854,-0.0164574	0.00405803,0.00855314	0.439155,1.2649	0.000435942	0.00077708
2	rs74818264	44487268	NA,T	NA,C	NA,0.963294	NA,0.0207644	NA,0.0227328	NA,0.442462	0.000435865	0.000938125
2	rs1782372	43600316	C,NA	A,NA	0.991054,NA	0.0305971,NA	0.0209976,NA	0.838427,NA	0.000435726	0.00093124
2	rs28621397	44507374	T,NA	A,NA	0.949304,NA	0.0087634,NA	0.00901262,NA	0.480333,NA	0.000434009	0.000946796
2	rs72637953	44086473	NA,T	NA,C	NA,0.979167	NA,0.0623443	NA,0.0299292	NA,1.42892	0.000433954	0.000934877
2	rs35909386	43777855	T,NA	C,NA	0.923459,NA	0.00332089,NA	0.00743677,NA	0.183626,NA	0.000431602	0.000922085
2	rs11210909	44195302	A,A	C,C	0.612326,0.514881	0.00363839,-0.0164574	0.00405803,0.00855314	0.431872,1.2649	0.000424185	0.000756763
2	rs113551349	44475123	T,T	C,C	0.72167,0.997024	-0.0193606,-0.0958831	0.00441154,0.078473	4.94282,0.654117	0.000424182	0.000814682
2	rs139745416	44199508	T,NA	C,NA	0.964215,NA	0.000720912,NA	0.0106439,NA	0.0241087,NA	0.000420495	0.000890707
2	rs7536221	44178846	G,G	C,C	0.606362,0.511905	0.0038629,-0.0159964	0.00404692,0.00855178	0.468755,1.21176	0.000419941	0.00074926
2	rs144061400	44512590	A,NA	G,NA	0.94831,NA	0.00922885,NA	0.00893021,NA	0.520861,NA	0.000419141	0.000913497
2	rs80288039	44521737	C,NA	T,NA	0.952286,NA	0.00877159,NA	0.00927543,NA	0.463048,NA	0.000418469	0.000914923
2	rs6693799	44185168	A,A	G,G	0.606362,0.512897	0.0038629,-0.0161969	0.00404692,0.0085522	0.468755,1.23478	0.00041731	0.000744638
2	rs12240184	44512756	G,NA	A,NA	0.94831,NA	0.00917831,NA	0.00893021,NA	0.517052,NA	0.000415504	0.00090553
2	rs1199039	43784956	G,G	A,A	0.622266,0.852183	-0.0164489,0.00496356	0.00407811,0.0120441	4.25996,0.167329	0.000414212	0.000748052
2	rs78735769	44098116	NA,A	NA,G	NA,0.941468	NA,0.0047983	NA,0.0182098	NA,0.101185	0.000414203	0.000892115
2	rs113345342	43976985	T,NA	C,NA	0.969185,NA	0.00742284,NA	0.0114407,NA	0.286961,NA	0.000413935	0.000864655
2	rs10890247	43738340	C,C	A,A	0.441352,0.558532	-0.00613278,-0.0203659	0.00398179,0.00860854	0.9083,1.74491	0.000413414	0.000881563
2	rs568115416	44581012	NA,G	NA,A	NA,0.985119	NA,-0.0213684	NA,0.0353055	NA,0.26359	0.000412899	0.000888006
2	rs114940806	44558672	G,NA	A,NA	0.969185,NA	0.0207285,NA	0.0114407,NA	1.15481,NA	0.000412186	0.00090026
2	rs11210945	44510575	T,NA	C,NA	0.949304,NA	0.00845894,NA	0.00901262,NA	0.458479,NA	0.000411894	0.000898297
2	rs12118274	44200171	A,A	G,G	0.611332,0.479167	0.00363669,-0.0175623	0.00405613,0.00855678	0.431872,1.39657	0.000410306	0.000732326
2	rs11210910	44200102	A,A	G,G	0.611332,0.479167	0.00363669,-0.0175623	0.00405613,0.00855678	0.431872,1.39657	0.000410306	0.000732326
2	rs12044434	44570092	C,C	A,A	0.66998,0.672619	0.0121447,0.00382435	0.00420473,0.00910944	2.41196,0.170944	0.000409301	0.000958957
2	rs12026859	44570083	G,G	C,C	0.66998,0.672619	0.0121447,0.00382435	0.00420473,0.00910944	2.41196,0.170944	0.000409301	0.000958957
2	rs3815268	44163886	T,T	G,G	0.617296,0.511905	0.00351256,-0.0166048	0.00406782,0.00855178	0.411322,1.28253	0.000408337	0.0007307
2	rs117744951	44362120	NA,G	NA,A	NA,0.948413	NA,-0.0297506	NA,0.0193256	NA,0.907641	0.000407827	0.000879168
2	rs112381433	43644602	A,NA	T,NA	0.967197,NA	-0.0117173,NA	0.0111,NA	0.53589,NA	0.000407747	0.000868792
2	rs2993619	44455203	C,C	T,T	0.119284,0.073413	-0.0167758,-0.0575232	0.00610001,0.0163898	2.22496,3.34812	0.000405092	0.000880942
2	rs16830378	43601445	A,NA	C,NA	0.992048,NA	0.0296816,NA	0.0222601,NA	0.738973,NA	0.000403612	0.000865569
2	rs687012	43685922	A,NA	C,NA	0.037773,NA	-0.0290578,NA	0.0103707,NA	2.29412,NA	0.000403317	0.000863652
2	rs72962599	43601727	G,NA	C,NA	0.992048,NA	0.0296307,NA	0.0222601,NA	0.737187,NA	0.000402213	0.000862574
2	rs113910641	43601781	A,NA	G,NA	0.992048,NA	0.0295848,NA	0.0222601,NA	0.735582,NA	0.00040096	0.000859891
2	rs145104753	44489956	A,NA	G,NA	0.982107,NA	0.0271484,NA	0.014915,NA	1.16287,NA	0.000400619	0.000880191
2	rs61775868	43669626	G,NA	T,NA	0.964215,NA	0.0289357,NA	0.0106439,NA	2.18327,NA	0.000399304	0.000854276
2	rs72964405	43602488	T,NA	C,NA	0.992048,NA	0.0294423,NA	0.0222601,NA	0.730598,NA	0.000397099	0.000851622
2	rs113704258	43668441	A,NA	G,NA	0.964215,NA	0.0288827,NA	0.0106439,NA	2.17674,NA	0.000396317	0.000847904
2	rs61741066	43603022	C,NA	T,NA	0.992048,NA	0.0293914,NA	0.0222601,NA	0.728822,NA	0.000395733	0.000848697
2	rs16831373	44355562	NA,G	NA,A	NA,0.919643	NA,0.00894355	NA,0.0157247	NA,0.244491	0.000395417	0.000851345
2	rs61776953	43663974	T,NA	C,NA	0.964215,NA	0.0288351,NA	0.0106439,NA	2.17088,NA	0.000393657	0.000842227
2	rs115819330	44132074	A,NA	G,NA	0.946322,NA	0.00365535,NA	0.00877248,NA	0.16947,NA	0.000391345	0.000822087
2	rs504112	43682349	T,NA	A,NA	0.035785,NA	-0.028783,NA	0.0106439,NA	2.16447,NA	0.000390774	0.000836074
2	rs77535006	43656858	A,NA	G,NA	0.964215,NA	0.0287821,NA	0.0106439,NA	2.16438,NA	0.000390731	0.000835984
2	rs60980802	43660310	A,NA	C,NA	0.964215,NA	0.0287821,NA	0.0106439,NA	2.16438,NA	0.000390731	0.000835984
2	rs1556580	43769921	C,C	T,T	0.371769,0.125992	0.0164104,-0.00184158	0.00409113,0.0128817	4.21889,0.0524089	0.000390572	0.000708583
2	rs507277	43691047	T,NA	C,NA	0.935388,NA	-0.00735554,NA	0.00804241,NA	0.443209,NA	0.000390416	0.000831804
2	rs72968453	43655774	A,NA	G,NA	0.968191,NA	-0.0118457,NA	0.0112664,NA	0.533037,NA	0.000390367	0.000830285
2	rs72968443	43647638	C,NA	A,NA	0.966203,NA	-0.0101957,NA	0.0109412,NA	0.454188,NA	0.00038816	0.000827247
2	rs78339077	43600178	A,NA	T,NA	0.970179,NA	-0.0125538,NA	0.0116239,NA	0.552618,NA	0.000388023	0.000823638
2	rs80204008	44276072	A,NA	G,NA	0.981113,NA	0.0433213,NA	0.0145245,NA	2.54396,NA	0.000388018	0.000815125
2	rs34550543	44172458	T,T	C,C	0.617296,0.507937	0.00355914,-0.0115325	0.00406782,0.00855043	0.418391,0.751018	0.000386327	0.000696047
2	rs142094257	44227753	T,NA	A,NA	0.992048,NA	0.0201497,NA	0.0222601,NA	0.437276,NA	0.000384285	0.000840109
2	rs191847964	44151879	NA,T	NA,G	NA,0.97619	NA,0.0563569	NA,0.0280389	NA,1.35227	0.000383971	0.00082684
2	rs7513599	44597565	T,NA	C,NA	0.991054,NA	0.0348015,NA	0.0209976,NA	1.01128,NA	0.000383198	0.000827091
2	rs11811512	43653229	G,NA	A,NA	0.964215,NA	0.0286339,NA	0.0106439,NA	2.14622,NA	0.000382706	0.000818857
2	rs78656836	44303095	G,NA	A,NA	0.973161,NA	-0.0287601,NA	0.0122339,NA	1.72746,NA	0.000382278	0.000850823
2	rs7417155	44555817	A,NA	G,NA	0.964215,NA	0.0244161,NA	0.0106439,NA	1.66163,NA	0.000381628	0.000825745
2	rs6690243	43767268	C,C	T,T	0.368787,0.150794	0.0166667,-0.00299882	0.00409792,0.0119455	4.3224,0.0959439	0.000381284	0.000689464
2	rs12747491	44238109	G,NA	C,NA	0.965209,NA	0.00403128,NA	0.0107893,NA	0.149553,NA	0.000379606	0.000791131
2	rs72964417	43605792	T,NA	C,NA	0.992048,NA	0.028725,NA	0.0222601,NA	0.705748,NA	0.000378457	0.000811704
2	rs61775865	43666036	A,NA	T,NA	0.964215,NA	0.0285334,NA	0.0106439,NA	2.13394,NA	0.000377396	0.000807526
2	rs594389	43693532	G,G	A,A	0.301193,0.138889	0.00283002,0.0243172	0.00430962,0.0123606	0.291248,1.3085	0.000376854	0.000811045
2	rs72968415	43626201	C,NA	T,NA	0.967197,NA	-0.011101,NA	0.0111,NA	0.498576,NA	0.000375209	0.00079975
2	rs7411150	44013877	G,G	A,A	0.465209,0.419643	0.0116234,-0.00201366	0.00396391,0.00866195	2.47308,0.0882188	0.000374632	0.000693038
2	rs77270226	44373706	C,NA	G,NA	0.939364,NA	-0.0176909,NA	0.00828432,NA	1.48515,NA	0.000373329	0.000813657
2	rs72637952	44052169	NA,G	NA,T	NA,0.97619	NA,0.0574727	NA,0.0280389	NA,1.39374	0.000372801	0.000803063
2	rs78538523	44595916	NA,C	NA,T	NA,0.926587	NA,-0.00648395	NA,0.0163898	NA,0.159647	0.000372634	0.00080125
2	rs41303435	43629815	C,NA	T,NA	0.965209,NA	0.0288361,NA	0.0107893,NA	2.12348,NA	0.000372532	0.000796268
2	rs61453383	44509125	C,NA	G,NA	0.94831,NA	0.00852874,NA	0.00893021,NA	0.46909,NA	0.000372515	0.000811371
2	rs61776950	43653080	C,NA	T,NA	0.964215,NA	0.0284329,NA	0.0106439,NA	2.1217,NA	0.000372194	0.000796423
2	rs116372127	43605057	T,NA	C,NA	0.970179,NA	-0.0122,NA	0.0116239,NA	0.531769,NA	0.000370955	0.000787626
2	rs114178023	43692045	A,NA	G,NA	0.973161,NA	0.0116656,NA	0.0122339,NA	0.468124,NA	0.000370157	0.00079078
2	rs201107876	44545994	NA,T	NA,C	NA,0.967262	NA,-0.0221668	NA,0.0240217	NA,0.448403	0.000368091	0.000791816
2	rs10749846	43740029	G,G	T,T	0.43837,0.558532	-0.0062728,-0.0200365	0.00398468,0.00860854	0.937663,1.70032	0.000366998	0.00078304
2	rs74656976	44366673	NA,G	NA,C	NA,0.910714	NA,0.00629335	NA,0.0149907	NA,0.170942	0.000366943	0.00078978
2	rs115445784	44252250	T,NA	C,NA	0.986084,NA	0.011052,NA	0.0168779,NA	0.290237,NA	0.000362935	0.000770373
2	rs141763884	43651323	A,NA	G,NA	0.965209,NA	0.0286386,NA	0.0107893,NA	2.09985,NA	0.000362729	0.00077538
2	rs11803856	43742287	C,C	G,G	0.866799,0.960318	0.00523601,-0.0404042	0.00581871,0.0218976	0.433921,1.18698	0.000361131	0.000787483
2	rs79520699	44146354	T,T	C,C	0.807157,0.77877	0.000319019,-0.00460299	0.00501139,0.0102986	0.022623,0.18382	0.000360557	0.000688899
2	rs111347334	43653721	T,NA	C,NA	0.968191,NA	-0.0112227,NA	0.0112664,NA	0.49595,NA	0.000359894	0.0007658
2	rs72964422	43606565	A,NA	G,NA	0.992048,NA	0.0279073,NA	0.0222601,NA	0.677876,NA	0.000358716	0.000769429
2	rs7524660	43710801	A,A	G,G	0.935388,0.964286	-0.00926029,-0.0435853	0.00804241,0.0230345	0.602835,1.23308	0.000357879	0.000778534
2	rs72686025	44574133	T,NA	A,NA	0.939364,NA	0.0183553,NA	0.00828432,NA	1.57325,NA	0.000357045	0.000761775
2	rs116583447	44181103	T,NA	C,NA	0.952286,NA	0.00376235,NA	0.00927543,NA	0.164298,NA	0.000356915	0.00078669
2	rs191352990	43656980	T,NA	C,NA	0.992048,NA	0.0278124,NA	0.0222601,NA	0.674674,NA	0.000356524	0.000764734
2	rs143572073	44189349	G,NA	C,NA	0.977137,NA	-0,NA	0.0132281,NA	-0,NA	0.00035571	0.000761777
2	rs78988669	43635248	C,NA	T,NA	0.965209,NA	0.0284839,NA	0.0107893,NA	2.08143,NA	0.00035531	0.000759572
2	rs682150	43666055	T,NA	G,NA	0.952286,NA	0.0227188,NA	0.00927543,NA	1.84432,NA	0.000354743	0.00075644
2	rs2819337	44016049	G,NA	C,NA	0.946322,NA	0.00156964,NA	0.00877248,NA	0.0665158,NA	0.000353888	0.000756025
2	rs72968456	43658666	G,NA	A,NA	0.968191,NA	-0.0110875,NA	0.0112664,NA	0.488044,NA	0.000353743	0.000752781
2	rs61768373	44148499	C,NA	G,NA	0.88171,NA	-0.0200235,NA	0.00612213,NA	2.96944,NA	0.000353167	0.000702132
2	rs72964418	43606496	T,NA	C,NA	0.992048,NA	0.0276095,NA	0.0222601,NA	0.667846,NA	0.000351901	0.000754833
2	rs61776948	43646867	G,NA	C,NA	0.964215,NA	0.0281315,NA	0.0106439,NA	2.08522,NA	0.000348448	0.000743834
2	rs79091966	43753913	G,NA	A,NA	0.969185,NA	-0.0264925,NA	0.0114407,NA	1.68659,NA	0.000348417	0.000736605
2	rs6667968	43645011	A,NA	G,NA	0.964215,NA	0.0280839,NA	0.0106439,NA	2.07949,NA	0.000346246	0.000739151
2	rs78264954	43981101	NA,C	NA,T	NA,0.890873	NA,0.00163103	NA,0.0137097	NA,0.0432073	0.000345489	0.000744182
2	rs79721381	43608422	T,NA	C,NA	0.970179,NA	-0.011579,NA	0.0116239,NA	0.495957,NA	0.000343545	0.00072978
2	rs4660761	44440146	A,A	G,G	0.200795,0.265873	-0.0175416,-0.047436	0.00493553,0.00967566	3.42114,6.02426	0.000343102	0.000744105
2	rs117716633	43982576	NA,G	NA,T	NA,0.97123	NA,-0.0378988	NA,0.0255725	NA,0.859062	0.000342001	0.00073502
2	rs117988919	43981405	NA,A	NA,G	NA,0.891865	NA,0.00154286	NA,0.0137648	NA,0.0405988	0.000340932	0.000734378
2	rs3791103	44366671	NA,T	NA,C	NA,0.91369	NA,0.006062	NA,0.0152221	NA,0.160864	0.000338878	0.000729368
2	rs4660729	43767900	G,G	C,C	0.372763,0.150794	0.0163538,-0.00440024	0.00408891,0.0119455	4.1975,0.147151	0.000338501	0.000614221
2	rs6658300	44129209	C,C	T,T	0.332008,0.185516	-0.00901564,-0.0412642	0.00419836,0.0109969	1.49812,3.75649	0.0003376	0.000712287
2	rs143832821	44052083	T,NA	C,NA	0.972167,NA	-0.000794966,NA	0.0120196,NA	0.0235276,NA	0.000335778	0.000718207
2	rs3120123	43749755	G,G	T,T	0.56163,0.737103	-0.00647389,-0.0240395	0.00398468,0.0097106	0.982016,1.8761	0.000334818	0.000713254
2	rs72968430	43641005	T,NA	A,NA	0.992048,NA	0.0267821,NA	0.0222601,NA	0.640314,NA	0.000333944	0.000716376
2	rs72684064	43731915	A,NA	G,NA	0.989066,NA	0.0296271,NA	0.0190121,NA	0.923888,NA	0.000333837	0.000719547
2	rs36018845	44026615	T,NA	C,NA	0.860835,NA	-0.0183605,NA	0.00571235,NA	2.88334,NA	0.000333029	0.000661496
2	rs10890266	44072066	T,T	C,C	0.635189,0.529762	-0.00537057,-0.0225558	0.00410728,0.00856454	0.718926,2.07325	0.000332907	0.000634169
2	rs12733500	44208306	G,NA	T,NA	0.965209,NA	0.00298069,NA	0.0107893,NA	0.106601,NA	0.000331895	0.000694548
2	rs613956	43682461	A,NA	G,NA	0.944334,NA	-0.00593896,NA	0.00862346,NA	0.308907,NA	0.000329487	0.000697819
2	rs111638247	44575827	T,NA	C,NA	0.976143,NA	0.0299284,NA	0.0129561,NA	1.68007,NA	0.00032895	0.000706273
2	rs78954490	43614382	T,NA	C,NA	0.970179,NA	-0.0112226,NA	0.0116239,NA	0.475853,NA	0.000327788	0.000695673
2	rs11210826	43743355	T,T	C,C	0.902585,0.96131	-0.00266743,-0.0421558	0.00666778,0.0221651	0.161704,1.24272	0.000327349	0.000714471
2	rs77715956	44277688	T,NA	C,NA	0.979125,NA	0.00547037,NA	0.0138296,NA	0.159622,NA	0.000325619	0.000708533
2	rs148387514	43782568	NA,T	NA,C	NA,0.975198	NA,-0.0423252	NA,0.0274863	NA,0.908005	0.000324662	0.000698877
2	rs79356022	43921743	NA,A	NA,C	NA,0.920635	NA,-0.0286676	NA,0.0158141	NA,1.15574	0.000323415	0.000695788
2	rs647372	44561272	G,G	T,T	0.430417,0.380952	0.0135505,0.00236119	0.00399316,0.0088025	3.161,0.103191	0.000322905	0.000731352
2	rs76228478	43662452	A,NA	G,NA	0.970179,NA	-0.0110883,NA	0.0116239,NA	0.468366,NA	0.000322636	0.000684818
2	rs56838833	44591767	NA,T	NA,C	NA,0.926587	NA,-0.00441563	NA,0.0163898	NA,0.103688	0.00032261	0.000693739
2	rs6664891	43711723	G,G	A,A	0.590457,0.44246	0.00370207,0.018307	0.00402064,0.00860653	0.447122,1.4761	0.000322586	0.000691629
2	rs2275098	43908274	NA,T	NA,C	NA,0.96131	NA,0.0445671	NA,0.0221651	NA,1.35303	0.000321358	0.000690196
2	rs80221567	44409044	NA,G	NA,A	NA,0.978175	NA,-0.0428366	NA,0.0292559	NA,0.844244	0.000320491	0.000689827
2	rs11210824	43735196	A,A	G,G	0.905567,0.96131	-0.00484858,-0.0413797	0.00676109,0.0221651	0.324869,1.20819	0.000318441	0.000694655
2	rs6429538	43740674	G,G	A,A	0.402584,0.55754	-0.00284075,-0.0199321	0.00403156,0.00860653	0.317818,1.68692	0.000317431	0.000681662
2	rs3120047	43764084	C,C	G,G	0.380716,0.191468	0.0160108,0.00160551	0.00407187,0.0108644	4.07456,0.054276	0.000316707	0.000579732
2	rs60829016	44591572	NA,C	NA,T	NA,0.926587	NA,-0.00410869	NA,0.0163898	NA,0.0957945	0.000316194	0.000679949
2	rs3898794	43707220	A,A	G,G	0.591451,0.441468	0.00347312,0.018461	0.00402215,0.00860854	0.411322,1.49494	0.000315827	0.000677804
2	rs116943403	44383921	NA,A	NA,G	NA,0.911706	NA,0.0100816	NA,0.0150664	NA,0.298082	0.000315348	0.000680921
2	rs56376457	43734559	A,A	G,G	0.905567,0.96131	-0.00462413,-0.0413797	0.00676109,0.0221651	0.306257,1.20819	0.000315309	0.000687854
2	rs17400240	43981847	T,NA	C,NA	0.856859,NA	-0.0167106,NA	0.00564551,NA	2.51193,NA	0.000314831	0.000628537
2	rs77201694	44347087	A,NA	G,NA	0.865805,NA	-0.0200972,NA	0.00580045,NA	3.27515,NA	0.000314593	0.000651553
2	rs57173249	44591269	NA,G	NA,A	NA,0.927579	NA,-0.003572	NA,0.0164929	NA,0.081688	0.000313129	0.000673369
2	rs17370961	44001813	G,NA	A,NA	0.859841,NA	-0.0173616,NA	0.00569534,NA	2.63812,NA	0.000312948	0.00062406
2	rs80320811	44549804	G,NA	A,NA	0.963221,NA	0.0254566,NA	0.0105045,NA	1.81316,NA	0.000311804	0.000677524
2	rs75808047	44536931	A,NA	G,NA	0.975149,NA	-0.0178999,NA	0.0127009,NA	0.799336,NA	0.000310997	0.000670487
2	rs116014152	44099164	A,NA	C,NA	0.987078,NA	0.0412581,NA	0.0175062,NA	1.73437,NA	0.000310912	0.000656922
2	rs57123039	43744728	T,T	C,C	0.902585,0.96131	-0.00258192,-0.0416394	0.00666778,0.0221651	0.155777,1.21969	0.000310789	0.000678259
2	rs3862226	43707556	A,A	C,C	0.591451,0.44246	0.00333498,0.018405	0.00402215,0.00860653	0.390387,1.48843	0.000310638	0.00066706
2	rs76488537	44588838	NA,C	NA,T	NA,0.927579	NA,-0.00341986	NA,0.0164929	NA,0.0779321	0.000310109	0.000666879
2	rs6699111	43757402	T,T	C,C	0.642147,0.5	0.00309506,0.0174816	0.00412449,0.00854935	0.343895,1.38854	0.000308163	0.000659533
2	rs143480677	44158165	G,NA	C,NA	0.984095,NA	0.0132827,NA	0.0158037,NA	0.397247,NA	0.000307977	0.000677529
2	rs548299	44563818	T,T	C,C	0.430417,0.37996	0.013458,0.00246126	0.00399316,0.00880693	3.12439,0.107969	0.000306681	0.000694238
2	rs79115096	43988352	NA,G	NA,A	NA,0.889881	NA,-0.000147871	NA,0.0136555	NA,0.00376856	0.000305423	0.000657719
2	rs602802	44582285	C,C	T,T	0.452286,0.768849	-0.0101151,-0.00517069	0.00397243,0.0101399	1.96313,0.2146	0.000305286	0.000693177
2	rs115936160	44222386	A,NA	C,NA	0.984095,NA	0.00614348,NA	0.0158037,NA	0.156474,NA	0.000305198	0.000644532
2	rs74070171	43626456	G,NA	C,NA	0.963221,NA	0.0273719,NA	0.0105045,NA	2.03774,NA	0.000304675	0.000652213
2	rs489328	44074441	C,NA	T,NA	0.008946,NA	0.0115193,NA	0.0209979,NA	0.234119,NA	0.000304638	0.000660052
2	rs72678390	43642673	G,NA	A,NA	0.983101,NA	-0.0321093,NA	0.0153396,NA	1.43975,NA	0.000304056	0.000674388
2	rs2428954	44442930	G,G	A,A	0.88171,0.905754	0.0139205,0.0531284	0.00612213,0.0146307	1.63869,3.54973	0.000302361	0.000655372
2	rs79442166	43657418	NA,G	NA,C	NA,0.876984	NA,0.0130946	NA,0.0130145	NA,0.502601	0.000302192	0.000651418
2	rs11559311	43630156	C,NA	A,NA	0.963221,NA	0.027302,NA	0.0105045,NA	2.02931,NA	0.000302009	0.000646522
2	rs149561672	43945856	NA,T	NA,C	NA,0.962302	NA,0.0446814	NA,0.0224433	NA,1.33258	0.000301941	0.0006486
2	rs662128	44573500	A,A	G,G	0.486083,0.777778	-0.0112684,-0.00369483	0.00395583,0.0102821	2.35734,0.143068	0.000301619	0.000686349
2	rs2428953	44443459	A,A	G,G	0.882704,0.905754	0.0140971,0.0531284	0.00614455,0.0146307	1.66201,3.54973	0.000301456	0.000653479
2	rs12132745	43964194	A,NA	G,NA	0.928429,NA	0.00630604,NA	0.00767004,NA	0.386176,NA	0.000300998	0.000627374
2	rs1804822	43629957	A,NA	G,NA	0.963221,NA	0.0272729,NA	0.0105045,NA	2.0258,NA	0.000300907	0.00064417
2	rs13375593	43629825	A,NA	G,NA	0.963221,NA	0.0272729,NA	0.0105045,NA	2.0258,NA	0.000300907	0.00064417
2	rs61776916	43630541	A,NA	C,NA	0.963221,NA	0.0272729,NA	0.0105045,NA	2.0258,NA	0.000300907	0.00064417
2	rs77676272	43689679	C,NA	A,NA	0.992048,NA	0.0250594,NA	0.0222601,NA	0.584575,NA	0.000300747	0.000645274
2	rs61776946	43640152	T,NA	G,NA	0.963221,NA	0.0272497,NA	0.0105045,NA	2.02301,NA	0.000300035	0.000642309
2	rs56301202	43639572	A,NA	C,NA	0.963221,NA	0.0272497,NA	0.0105045,NA	2.02301,NA	0.000300035	0.000642309
2	rs117960883	43987872	NA,T	NA,A	NA,0.889881	NA,-0.000443479	NA,0.0136555	NA,0.0113999	0.000298743	0.000643323
2	rs3001722	43996420	A,NA	T,NA	0.987078,NA	-0.0055472,NA	0.0175062,NA	0.124163,NA	0.0002984	0.000641128
2	rs77975030	44588201	NA,T	NA,C	NA,0.924603	NA,-0.00306774	NA,0.0161901	NA,0.070727	0.000298274	0.000641631
2	rs1969878	44569269	C,C	T,T	0.680915,0.672619	0.0109987,0.00352524	0.0042417,0.00910944	2.02161,0.155669	0.000298215	0.000696018
2	rs76195754	44588885	NA,C	NA,T	NA,0.927579	NA,-0.00275498	NA,0.0164929	NA,0.0618117	0.000297536	0.000639855
2	rs143576929	43734541	C,NA	G,NA	0.956262,NA	-0.0102775,NA	0.00966771,NA	0.540989,NA	0.000297444	0.0006237
2	rs11210810	43664693	G,NA	A,NA	0.727634,NA	-0.00634981,NA	0.00444126,NA	0.815893,NA	0.000296799	0.000639477
2	rs1291047	44561786	G,G	C,C	0.430417,0.380952	0.0133999,0.0024106	0.00399316,0.0088025	3.10151,0.105575	0.000296674	0.000671369
2	rs6694040	43640732	T,NA	A,NA	0.963221,NA	0.0271554,NA	0.0105045,NA	2.0117,NA	0.000296533	0.000634835
2	rs183634397	43662275	NA,A	NA,G	NA,0.97619	NA,0.0226684	NA,0.0280389	NA,0.377968	0.000296259	0.000637692
2	rs72964423	43607049	A,NA	G,NA	0.992048,NA	0.0247854,NA	0.0222601,NA	0.575908,NA	0.000295941	0.00063498
2	rs145725434	44031861	T,NA	C,NA	0.956262,NA	-0.0211643,NA	0.00966771,NA	1.54387,NA	0.000295928	0.000612892
2	rs61776913	43625397	A,NA	G,NA	0.963221,NA	0.0271217,NA	0.0105045,NA	2.00766,NA	0.000295296	0.000632194
2	rs72964426	43607165	A,NA	G,NA	0.992048,NA	0.024741,NA	0.0222601,NA	0.574508,NA	0.000295174	0.000633337
2	rs117068273	43806741	NA,C	NA,T	NA,0.96627	NA,-0.0261402	NA,0.023678	NA,0.569283	0.000295058	0.000635957
2	rs1408919	44571128	G,G	A,A	0.702783,0.681548	0.0109078,0.00353132	0.00432606,0.00917557	1.93224,0.154691	0.000294417	0.000686736
2	rs4083863	43702152	G,G	A,A	0.905567,0.963294	-0.00353669,-0.0426266	0.00676109,0.0227328	0.221192,1.21626	0.000294357	0.00064252
2	rs12401664	44586651	G,NA	A,NA	0.964215,NA	0.0170865,NA	0.0106439,NA	0.964848,NA	0.000293761	0.000638103
2	rs116623215	44565952	A,A	G,G	0.699801,0.681548	0.0107609,0.0027753	0.00431368,0.00917557	1.89928,0.117876	0.000292606	0.000683115
2	rs61776910	43611863	A,NA	G,NA	0.965209,NA	0.0269463,NA	0.0107893,NA	1.90283,NA	0.000292538	0.000625784
2	rs11590773	44039095	A,A	C,C	0.67992,0.781746	-0.00601663,-0.030467	0.0042382,0.0103488	0.80766,2.48948	0.00028965	0.000567012
2	rs61776951	43657758	C,NA	G,NA	0.727634,NA	-0.00626224,NA	0.00444126,NA	0.799872,NA	0.000289314	0.000623338
2	rs61776912	43613859	C,NA	T,NA	0.965209,NA	0.0268457,NA	0.0107893,NA	1.89143,NA	0.000289041	0.000618331
2	rs149158277	43878586	NA,G	NA,A	NA,0.990079	NA,-0.0449876	NA,0.0431319	NA,0.527335	0.000288546	0.000621196
2	rs74422853	43680952	T,NA	C,NA	0.992048,NA	0.0243299,NA	0.0222601,NA	0.561614,NA	0.000288215	0.000618429
2	rs11210960	44562811	A,A	G,G	0.699801,0.683532	0.0104113,0.00383736	0.00431368,0.00919092	1.80141,0.16986	0.000287431	0.000671904
2	rs61776908	43604833	C,NA	T,NA	0.965209,NA	0.026798,NA	0.0107893,NA	1.88604,NA	0.000287409	0.00061485
2	rs74850516	43966009	NA,T	NA,C	NA,0.931548	NA,0.00444104	NA,0.016928	NA,0.100698	0.000286826	0.000618028
2	rs116039993	43674332	A,NA	G,NA	0.970179,NA	0.008179,NA	0.0116239,NA	0.31726,NA	0.000286539	0.000613399
2	rs6695238	43638436	T,NA	G,NA	0.963221,NA	0.0268049,NA	0.0105045,NA	1.96988,NA	0.000284057	0.000608203
2	rs145447141	44338585	T,NA	C,NA	0.981113,NA	0.0400349,NA	0.0145245,NA	2.23324,NA	0.000283826	0.000598389
2	rs2031497	44558680	G,G	A,A	0.698807,0.683532	0.0104015,0.00381639	0.00430962,0.00919092	1.80141,0.16879	0.00028369	0.000663721
2	rs145507796	44250375	C,NA	T,NA	0.984095,NA	0.0139686,NA	0.0158037,NA	0.423934,NA	0.000283496	0.000623026
2	rs6677990	44351122	A,NA	G,NA	0.939364,NA	-0.0175361,NA	0.00828432,NA	1.46498,NA	0.000283471	0.000617073
2	rs74883042	43639345	C,NA	A,NA	0.970179,NA	-0.00992021,NA	0.0116239,NA	0.405144,NA	0.000282637	0.000600514
2	rs4019215	43711024	A,A	G,G	0.591451,0.443452	0.00342707,0.0180551	0.00402215,0.00860456	0.404298,1.44519	0.000281581	0.000604427
2	rs12130939	43626237	T,NA	G,NA	0.992048,NA	-0.0201473,NA	0.0222601,NA	0.437208,NA	0.000279794	0.000598237
2	rs12048838	44571545	A,A	G,G	0.702783,0.681548	0.0108163,0.00367857	0.00432606,0.00917557	1.90624,0.162104	0.00027969	0.000651863
2	rs2025591	43645751	A,NA	C,NA	0.730616,NA	-0.00630873,NA	0.00445666,NA	0.804377,NA	0.000279343	0.000600734
2	rs11582876	44062827	T,T	C,C	0.946322,0.848214	0.00308056,-0.0316806	0.00877248,0.0119134	0.139382,2.10615	0.00027934	0.000580404
2	rs11801107	44573662	T,T	C,C	0.701789,0.655754	0.0109454,0.00467451	0.0043219,0.00899701	1.946,0.219417	0.000279269	0.000651328
2	rs79479175	43641726	A,NA	C,NA	0.970179,NA	-0.0097841,NA	0.0116239,NA	0.398002,NA	0.000278491	0.000591773
2	rs3791105	44367585	NA,T	NA,C	NA,0.988095	NA,-0.0402194	NA,0.0394133	NA,0.512135	0.000278268	0.000599076
2	rs12121968	44347094	C,NA	T,NA	0.937376,NA	-0.0173291,NA	0.0081604,NA	1.47228,NA	0.000277839	0.000603779
2	rs140340433	44591176	NA,T	NA,G	NA,0.981151	NA,-0.0311029	NA,0.0314332	NA,0.491574	0.000276825	0.000595708
2	rs147718155	44212080	A,NA	G,NA	0.972167,NA	0.00541002,NA	0.0120196,NA	0.185328,NA	0.000276299	0.000584261
2	rs144784501	44267023	NA,A	NA,G	NA,0.986111	NA,0.0392591	NA,0.0365264	NA,0.549048	0.000275985	0.000593235
2	rs12135134	43630229	A,NA	G,NA	0.992048,NA	-0.0198928,NA	0.0222601,NA	0.430033,NA	0.00027581	0.000589753
2	rs78538864	44508555	A,NA	G,NA	0.951292,NA	-0.0142185,NA	0.00918509,NA	0.914983,NA	0.000275419	0.000593814
2	rs185277707	43794250	NA,T	NA,A	NA,0.950397	NA,0.00710481	NA,0.0196877	NA,0.143759	0.000275351	0.00059272
2	rs12116672	44267402	G,NA	A,NA	0.959245,NA	0.00435992,NA	0.00999958,NA	0.178598,NA	0.000275271	0.000573061
2	rs144888222	43696017	NA,C	NA,T	NA,0.927579	NA,0.0137202	NA,0.0164929	NA,0.392039	0.000275243	0.000592647
2	rs117334819	43961082	NA,T	NA,C	NA,0.931548	NA,0.00369383	NA,0.016928	NA,0.0823542	0.00027504	0.000592597
2	rs12023180	43737006	C,C	A,A	0.596421,0.4375	0.00393691,0.0188254	0.00402994,0.00861694	0.483317,1.53894	0.000274374	0.000587091
2	rs61776909	43608717	C,NA	T,NA	0.965209,NA	0.0263959,NA	0.0107893,NA	1.84086,NA	0.000274198	0.000586687
2	rs16830421	43616646	T,NA	C,NA	0.965209,NA	0.0263959,NA	0.0107893,NA	1.84086,NA	0.000274198	0.000586687
2	rs151151510	44581056	A,NA	G,NA	0.935388,NA	-0.0117486,NA	0.00804241,NA	0.841453,NA	0.000273884	0.000583844
2	rs150440673	44584725	NA,A	NA,G	NA,0.963294	NA,-0.0195523	NA,0.0227328	NA,0.409228	0.000273376	0.000587914
2	rs77943606	44350216	G,NA	A,NA	0.980119,NA	0.0385466,NA	0.0141639,NA	2.18713,NA	0.000273273	0.000576078
2	rs80080915	43999157	NA,T	NA,G	NA,0.90377	NA,-0.0202588	NA,0.014495	NA,0.78989	0.000272837	0.000585268
2	rs4423052	43606119	A,NA	G,NA	0.965209,NA	0.0263483,NA	0.0107893,NA	1.83555,NA	0.000272699	0.000583492
2	rs7412307	44433864	G,G	C,C	0.201789,0.265873	-0.0175997,-0.0462938	0.00492643,0.00967566	3.45152,5.7661	0.000272566	0.000591167
2	rs117747197	43958424	NA,T	NA,G	NA,0.931548	NA,0.00352356	NA,0.016928	NA,0.0782551	0.000272494	0.000587103
2	rs79988310	43978683	NA,A	NA,G	NA,0.931548	NA,0.00400401	NA,0.016928	NA,0.0898985	0.000271752	0.000585206
2	rs77725947	43956172	NA,A	NA,C	NA,0.931548	NA,0.00345989	NA,0.016928	NA,0.0767301	0.000271555	0.000585076
2	rs12569233	43734257	C,C	T,T	0.584493,0.434524	0.00442089,0.0183331	0.004012,0.00862361	0.567836,1.47482	0.000271486	0.000579995
2	rs12027120	43740452	NA,C	NA,T	NA,0.934524	NA,0.0142484	NA,0.0172809	NA,0.387592	0.000271422	0.000584552
2	rs16830875	43965589	NA,A	NA,G	NA,0.931548	NA,0.00343908	NA,0.016928	NA,0.0762324	0.00027125	0.000584417
2	rs115079679	44362910	A,NA	G,NA	0.981113,NA	0.0394877,NA	0.0145245,NA	2.18349,NA	0.000270743	0.000571145
2	rs142394472	43964732	NA,T	NA,C	NA,0.931548	NA,0.0033326	NA,0.016928	NA,0.0736935	0.000269698	0.00058107
2	rs74658637	44494076	G,NA	C,NA	0.940358,NA	-0.0116986,NA	0.00834865,NA	0.792805,NA	0.000268779	0.000585083
2	rs78048346	44002761	NA,T	NA,G	NA,0.958333	NA,-0.0354989	NA,0.0213919	NA,1.01312	0.000268685	0.000578925
2	rs61775867	43668380	A,NA	G,NA	0.727634,NA	-0.00613085,NA	0.00444126,NA	0.776102,NA	0.000268102	0.000577895
2	rs77313892	43603062	T,NA	C,NA	0.965209,NA	0.0261949,NA	0.0107893,NA	1.81849,NA	0.000267962	0.000573393
2	rs75599303	43951140	NA,T	NA,C	NA,0.931548	NA,0.00313375	NA,0.016928	NA,0.0689831	0.000266852	0.000574927
2	rs12569026	43734214	G,G	A,A	0.584493,0.434524	0.00433343,0.0183331	0.004012,0.00862361	0.552702,1.47482	0.000266669	0.000569864
2	rs61775754	43600679	C,NA	A,NA	0.965209,NA	0.0261473,NA	0.0107893,NA	1.81322,NA	0.00026652	0.000570318
2	rs10493091	43602869	A,NA	G,NA	0.965209,NA	0.0261473,NA	0.0107893,NA	1.81322,NA	0.00026652	0.000570318
2	rs77412038	43602984	T,NA	C,NA	0.965209,NA	0.0261473,NA	0.0107893,NA	1.81322,NA	0.00026652	0.000570318
2	rs77066392	44103231	NA,A	NA,G	NA,0.914682	NA,-0.000430176	NA,0.015302	NA,0.009851	0.000265874	0.000571908
2	rs115085793	43752161	G,NA	A,NA	0.987078,NA	-0.032482,NA	0.0175062,NA	1.19702,NA	0.000265557	0.000587832
2	rs61775753	43600410	G,NA	C,NA	0.965209,NA	0.0260945,NA	0.0107893,NA	1.80736,NA	0.000264933	0.000566934
2	rs61776914	43629157	A,NA	G,NA	0.963221,NA	0.0262142,NA	0.0105045,NA	1.90042,NA	0.000264863	0.00056723
2	rs11587426	44022121	T,T	C,C	0.611332,0.508929	0.00382769,-0.0129735	0.00405613,0.00855071	0.461762,0.888716	0.000264027	0.000481567
2	rs114885459	44098325	T,NA	C,NA	0.972167,NA	-0.0242637,NA	0.0120196,NA	1.36131,NA	0.00026394	0.000554086
2	rs184597085	43758483	NA,A	NA,G	NA,0.977182	NA,0.0147367	NA,0.0286274	NA,0.21702	0.000263378	0.000567051
2	rs12144765	43653184	G,NA	A,NA	0.992048,NA	-0.0190026,NA	0.0222601,NA	0.405284,NA	0.000262579	0.000561574
2	rs78058317	43662598	G,NA	A,NA	0.954274,NA	-0.00595252,NA	0.00946506,NA	0.276201,NA	0.000261805	0.000556877
2	rs1008137	44420754	T,T	C,C	0.890656,0.904762	0.00900406,0.0520004	0.00633559,0.0145623	0.808934,3.44883	0.000260454	0.00056091
2	rs12410334	44442521	C,C	A,A	0.200795,0.263889	-0.0174306,-0.0463052	0.00493553,0.00969886	3.3841,5.7439	0.000260284	0.00056427
2	rs72678392	43662299	A,NA	C,NA	0.979125,NA	-0.00992003,NA	0.0138296,NA	0.324968,NA	0.000259546	0.000556103
2	rs117645702	43978202	NA,C	NA,T	NA,0.93254	NA,0.00289654	NA,0.017043	NA,0.0629612	0.000259491	0.000558789
2	rs2286244	44451477	NA,T	NA,G	NA,0.922619	NA,0.0353734	NA,0.0159983	NA,1.56814	0.000258799	0.000556043
2	rs12045611	44567659	A,A	G,G	0.817097,0.839286	0.00976331,0.0104004	0.00511437,0.0116392	1.24978,0.429982	0.000257747	0.000595124
2	rs3120124	43764165	G,G	C,C	0.380716,0.194444	0.0158734,0.00164471	0.00407187,0.0108009	4.01383,0.0560264	0.00025737	0.000474196
2	rs2819342	43971164	G,NA	C,NA	0.985089,NA	-0.00285466,NA	0.0163138,NA	0.0649504,NA	0.000257276	0.000555752
2	rs376965374	44081387	NA,A	NA,G	NA,0.989087	NA,-0.0400076	NA,0.0411453	NA,0.480334	0.000257213	0.000553649
2	rs74579027	44010165	NA,A	NA,G	NA,0.907738	NA,-0.00136982	NA,0.0147711	NA,0.0333361	0.000256809	0.000552837
2	rs12063838	43660966	A,NA	G,NA	0.719682,NA	-0.0059581,NA	0.00440194,NA	0.754758,NA	0.000256673	0.000553211
2	rs10890289	44568860	C,C	G,G	0.817097,0.839286	0.00976331,0.0102032	0.00511437,0.0116392	1.24978,0.41943	0.000256657	0.000592621
2	rs117958769	44588122	NA,C	NA,G	NA,0.924603	NA,-0.00101087	NA,0.0161901	NA,0.0221784	0.000256583	0.000551963
2	rs72883868	43959126	C,NA	T,NA	0.978131,NA	0.0328034,NA	0.0135185,NA	1.81693,NA	0.000255789	0.000541923
2	rs149784901	44305793	A,NA	G,NA	0.986084,NA	0.036429,NA	0.0168779,NA	1.51008,NA	0.000255785	0.000540326
2	rs10890254	44021713	T,T	G,G	0.611332,0.516865	0.00378121,-0.0120379	0.00405613,0.00855422	0.454419,0.797638	0.000255417	0.000466214
2	rs147399525	44319789	C,NA	A,NA	0.993042,NA	-0.0340926,NA	0.0237851,NA	0.818855,NA	0.000253221	0.000536317
2	rs117586287	44015352	NA,G	NA,C	NA,0.907738	NA,-0.00132192	NA,0.0147711	NA,0.0321295	0.000252746	0.000544086
2	rs2782652	43926305	C,C	T,T	0.552684,0.87996	-0.0146271,0.0109416	0.00397643,0.0131525	3.62955,0.392047	0.000252569	0.000460777
2	rs12075055	43698054	C,C	A,A	0.987078,0.964286	0.0235977,-0.0398523	0.0175062,0.0230345	0.750387,1.07774	0.000252504	0.000548643
2	rs143429872	44162173	T,NA	C,NA	0.991054,NA	0.0109869,NA	0.0209976,NA	0.221269,NA	0.000252382	0.000549863
2	rs115967823	43903433	T,NA	C,NA	0.99006,NA	-0.0144665,NA	0.01993,NA	0.329826,NA	0.000251836	0.000544585
2	rs77039338	43683312	T,NA	C,NA	0.972167,NA	-0.0176187,NA	0.0120196,NA	0.845594,NA	0.000250617	0.000539077
2	rs3748800	44058143	NA,A	NA,G	NA,0.986111	NA,-0.0335999	NA,0.0365264	NA,0.44656	0.000250269	0.000538712
2	rs12118789	43661699	G,NA	A,NA	0.992048,NA	-0.0180991,NA	0.0222601,NA	0.380723,NA	0.000250202	0.00053521
2	rs10890242	43666904	A,NA	T,NA	0.727634,NA	-0.00586356,NA	0.00444126,NA	0.728733,NA	0.00024947	0.00053769
2	rs139909708	44582641	NA,C	NA,T	NA,0.970238	NA,0.00573682	NA,0.0251555	NA,0.0863958	0.000249367	0.000536562
2	rs78961175	43641762	A,NA	T,NA	0.965209,NA	-0.0234301,NA	0.0107893,NA	1.52454,NA	0.000248948	0.000528402
2	rs1291056	44566446	A,A	G,G	0.489066,0.77381	-0.0110041,-0.00231942	0.00395525,0.0102176	2.2676,0.0859626	0.000248894	0.000566762
2	rs148671496	43677160	T,NA	C,NA	0.989066,NA	0.0221092,NA	0.0190121,NA	0.611066,NA	0.000248583	0.000531967
2	rs2991340	43707108	A,A	G,G	0.591451,0.805556	-0.00630942,-0.0254157	0.00402215,0.0108009	0.932835,1.7301	0.00024768	0.000530148
2	rs559932427	43837906	NA,C	NA,A	NA,0.977182	NA,-0.00885139	NA,0.0286274	NA,0.120804	0.000247612	0.000532379
2	rs1782388	43638874	T,NA	C,NA	0.980119,NA	-0.00973862,NA	0.0141639,NA	0.308276,NA	0.0002474	0.000530699
2	rs114386568	43677637	T,NA	C,NA	0.989066,NA	0.0220119,NA	0.0190121,NA	0.607389,NA	0.00024711	0.000528827
2	rs72637954	44281979	NA,T	NA,C	NA,0.978175	NA,0.0436904	NA,0.0292559	NA,0.868586	0.000246734	0.000531193
2	rs142369206	43919081	C,NA	T,NA	0.977137,NA	-0.0182454,NA	0.0132281,NA	0.775196,NA	0.000245586	0.000512216
2	rs80320144	44415973	NA,T	NA,C	NA,0.94246	NA,-0.0238452	NA,0.0183564	NA,0.712334	0.000245044	0.000527754
2	rs143693731	43692506	C,NA	G,NA	0.992048,NA	-0.0176797,NA	0.0222601,NA	0.369512,NA	0.00024479	0.000523683
2	rs4660248	43669850	A,NA	G,NA	0.27336,NA	0.005724,NA	0.00443621,NA	0.705643,NA	0.000244666	0.000527617
2	rs76951728	43658985	T,NA	A,NA	0.992048,NA	0.0213322,NA	0.0222601,NA	0.471208,NA	0.000244652	0.00052511
2	rs56384627	43641465	G,NA	C,NA	0.980119,NA	-0.0095723,NA	0.0141639,NA	0.301765,NA	0.000244068	0.000523569
2	rs41312629	43675271	A,NA	G,NA	0.989066,NA	0.0217904,NA	0.0190121,NA	0.599048,NA	0.000243811	0.000521793
2	rs510789	43693624	A,A	G,G	0.04672,0.036706	-0.018839,0.0376509	0.00936867,0.0227329	1.35319,1.01021	0.000243666	0.000529156
2	rs142989650	43758457	NA,T	NA,G	NA,0.978175	NA,-0.0290912	NA,0.0292559	NA,0.494792	0.000243518	0.000524387
2	rs77675678	43675147	C,NA	T,NA	0.989066,NA	0.0217526,NA	0.0190121,NA	0.597632,NA	0.000243256	0.000520612
2	rs192393936	44123074	NA,G	NA,A	NA,0.970238	NA,-0.031696	NA,0.0251555	NA,0.682627	0.000242725	0.000521818
2	rs17402858	44422622	T,NA	C,NA	0.947316,NA	0.0236758,NA	0.0088502,NA	2.12673,NA	0.000242236	0.000515663
2	rs561842	44566669	T,T	C,C	0.489066,0.77381	-0.0109553,-0.00227029	0.00395525,0.0102176	2.25112,0.0839868	0.000242048	0.000550986
2	rs12023899	44567463	T,T	C,C	0.816103,0.839286	0.0096528,0.0103564	0.00510364,0.0116392	1.23228,0.427615	0.000241936	0.000557357
2	rs55725655	43607770	T,NA	G,NA	0.965209,NA	0.0137163,NA	0.0107893,NA	0.691167,NA	0.000241426	0.000518924
2	rs1763698	43819105	T,NA	C,NA	0.965209,NA	-0.000567518,NA	0.0107893,NA	0.0186116,NA	0.000240968	0.000514909
2	rs113604100	44561879	T,NA	G,NA	0.968191,NA	0.0203114,NA	0.0112664,NA	1.14622,NA	0.000240774	0.000520869
2	rs142771392	44561805	C,NA	T,NA	0.968191,NA	0.0203114,NA	0.0112664,NA	1.14622,NA	0.000240774	0.000520869
3	rs145155829	44165646	T,NA	C,NA	0.960239,NA	-0.0468144,NA	0.0101186,NA	5.42975,NA	0.0306474	0.0616382
3	rs144631840	43644507	A,NA	G,NA	0.981113,NA	-0.0549728,NA	0.0145245,NA	3.81299,NA	0.0230571	0.0404344
3	rs12760274	44249344	G,NA	A,NA	0.681909,NA	-0.0209088,NA	0.00424522,NA	6.0744,NA	0.0175911	0.0409319
3	rs11559314	43637845	G,NA	A,NA	0.969185,NA	-0.0394386,NA	0.0114407,NA	3.24686,NA	0.0164411	0.0289647
3	rs2485653	44594966	A,A	G,G	0.685885,0.982143	-0.019191,-0.0302359	0.00425961,0.0322783	5.17873,0.4573	0.01254	0.0214638
3	rs137930518	44376590	NA,A	NA,G	NA,0.993056	NA,0.137854	NA,0.0514752	NA,2.13048	0.0120005	0.0221312
3	rs113860974	44546123	G,G	T,T	0.921471,0.977182	0.0216419,-0.00949065	0.00734995,0.0286274	2.49014,0.130622	0.00824963	0.014822
3	rs538586450	44031615	A,NA	C,NA	0.99503,NA	0.0915985,NA	0.0281148,NA	2.95003,NA	0.0079382	0.0148922
3	rs77418516	43729834	NA,T	NA,C	NA,0.975198	NA,-0.0630446	NA,0.0274863	NA,1.66136	0.00790851	0.0145179
3	rs2486009	44496765	C,NA	T,NA	0.147117,NA	0.0223666,NA	0.00558166,NA	4.21146,NA	0.007441	0.0133615
3	rs78906284	43735916	NA,C	NA,G	NA,0.96131	NA,-0.0498954	NA,0.0221651	NA,1.61296	0.00631708	0.0116009
3	rs77778113	43733034	NA,A	NA,G	NA,0.967262	NA,-0.0514476	NA,0.0240217	NA,1.49192	0.00581927	0.01069
3	rs6678785	44040427	T,T	A,A	0.926441,0.842262	0.041386,0.030943	0.0075738,0.0117277	7.33296,2.07945	0.00519925	0.0108185
3	rs182626007	44091791	A,NA	G,NA	0.976143,NA	-0.0493939,NA	0.0129561,NA	3.8613,NA	0.00519619	0.0102259
3	rs79909404	43640762	NA,C	NA,T	NA,0.957341	NA,-0.0442435	NA,0.0211527	NA,1.43804	0.00505887	0.00933052
3	rs117956958	44129973	NA,G	NA,C	NA,0.988095	NA,-0.0755658	NA,0.0394133	NA,1.25803	0.00441791	0.00822385
3	rs16830922	44037124	T,T	C,C	0.926441,0.845238	0.0410936,0.0295249	0.0075738,0.011819	7.23876,1.90356	0.0041463	0.00861536
3	rs76546746	44198297	G,NA	A,NA	0.934394,NA	0.0403553,NA	0.00798549,NA	6.36289,NA	0.00411311	0.00840078
3	rs112370138	44390033	T,NA	C,NA	0.94831,NA	0.0106396,NA	0.00893021,NA	0.631733,NA	0.00409926	0.00812645
3	rs112018955	44398245	T,NA	C,NA	0.950298,NA	0.0101716,NA	0.00909753,NA	0.57915,NA	0.00402887	0.00797029
3	rs10789443	44146466	C,C	T,T	0.592445,0.434524	0.00915955,-0.00818082	0.00402367,0.00862361	1.64166,0.464963	0.00381945	0.00948795
3	rs752963	44045294	G,G	A,A	0.925447,0.823413	0.0405691,0.024176	0.00752717,0.0112102	7.15133,1.50812	0.00376491	0.00779663
3	rs59922817	44389553	NA,G	NA,C	NA,0.963294	NA,-0.060565	NA,0.0227328	NA,2.11255	0.00374943	0.00701177
3	rs76382232	43628307	NA,C	NA,T	NA,0.957341	NA,-0.0415821	NA,0.0211527	NA,1.30697	0.00372869	0.00688558
3	rs12726459	44590391	T,NA	C,NA	0.847913,NA	-0.018954,NA	0.00550577,NA	3.23941,NA	0.00330977	0.00586297
3	rs3828149	44050796	T,T	G,G	0.926441,0.924603	0.0411414,0.0554346	0.0075738,0.0161901	7.25412,3.20964	0.00316733	0.00658109
3	rs16830948	44049266	T,T	G,G	0.926441,0.924603	0.0411414,0.0553318	0.0075738,0.0161901	7.25412,3.19951	0.00313626	0.0065165
3	rs16830952	44049386	T,T	A,A	0.926441,0.924603	0.0411414,0.0553318	0.0075738,0.0161901	7.25412,3.19951	0.00313626	0.0065165
3	rs12741645	44563347	A,NA	G,NA	0.851889,NA	-0.0179249,NA	0.00556614,NA	2.89267,NA	0.00308202	0.00548033
3	rs76760124	44186396	G,NA	A,NA	0.936382,NA	0.0405513,NA	0.00810069,NA	6.25492,NA	0.00303841	0.00619651
3	rs16830935	44047900	C,C	G,G	0.926441,0.924603	0.0411414,0.0549724	0.0075738,0.0161901	7.25412,3.16418	0.00303089	0.00629739
3	rs2429056	44589058	C,C	A,A	0.60338,0.576389	-0.0156265,-0.00679928	0.00404163,0.00865091	3.9568,0.364627	0.0029734	0.00512958
3	rs139611005	44314396	NA,C	NA,A	NA,0.962302	NA,-0.057055	NA,0.0224433	NA,1.95797	0.00294209	0.00550217
3	rs2015628	44045573	A,A	G,G	0.926441,0.924603	0.0412425,0.0542599	0.0075738,0.0161901	7.28663,3.09477	0.00293663	0.00610412
3	rs2077652	44045919	G,G	A,A	0.926441,0.924603	0.0411893,0.0543624	0.0075738,0.0161901	7.26951,3.10471	0.00291068	0.0060487
3	rs11210881	44055781	T,T	C,C	0.926441,0.924603	0.0410936,0.0547157	0.0075738,0.0161901	7.23876,3.13909	0.00291059	0.00604594
3	rs76020584	44268972	A,NA	G,NA	0.949304,NA	0.00969805,NA	0.00901262,NA	0.549899,NA	0.00287618	0.00567188
3	rs10890265	44062437	T,T	C,C	0.925447,0.924603	0.0409886,0.0536801	0.00752717,0.0161901	7.28663,3.03886	0.00276327	0.00574982
3	rs1861	43690439	A,NA	C,NA	0.969185,NA	-0.0329188,NA	0.0114407,NA	2.39679,NA	0.00272139	0.0048983
3	rs111854184	44185442	G,NA	A,NA	0.936382,NA	0.0401185,NA	0.00810069,NA	6.13505,NA	0.00266985	0.0054352
3	rs2906469	44315179	A,NA	G,NA	0.842942,NA	-0.0180543,NA	0.00543389,NA	3.04963,NA	0.00266975	0.00565324
3	rs12741964	44254586	A,NA	G,NA	0.84493,NA	-0.0186892,NA	0.00546217,NA	3.20579,NA	0.00265906	0.00563841
3	rs11210884	44062805	C,C	T,T	0.925447,0.924603	0.0408882,0.053578	0.00752717,0.0161901	7.25412,3.02906	0.00264474	0.00550043
3	rs12026752	44063025	A,A	G,G	0.925447,0.924603	0.0408882,0.0535269	0.00752717,0.0161901	7.25412,3.02417	0.00263272	0.00547541
3	rs11210967	44591092	T,T	C,C	0.60338,0.576389	-0.0154487,-0.00690286	0.00404163,0.00865091	3.87887,0.371705	0.00261032	0.00450875
3	rs74403973	43674798	C,NA	A,NA	0.969185,NA	-0.032523,NA	0.0114407,NA	2.34941,NA	0.00260849	0.00467305
3	rs80325941	44264785	C,NA	T,NA	0.949304,NA	-0.0320086,NA	0.00901262,NA	3.41681,NA	0.00256494	0.00511315
3	rs12401813	44263415	C,C	A,A	0.654076,0.857143	-0.0206425,-0.0218009	0.00415657,0.0122159	6.16579,1.12889	0.00252378	0.00597717
3	rs11210885	44065100	T,T	A,A	0.925447,0.924603	0.0407931,0.0533738	0.00752717,0.0161901	7.22341,3.00953	0.00251358	0.00522509
3	rs74735466	44031535	NA,T	NA,A	NA,0.96131	NA,0.0742438	NA,0.0221651	NA,3.09188	0.00242609	0.00454485
3	rs2429050	44595426	A,A	G,G	0.60338,0.576389	-0.0153501,-0.00642445	0.00404163,0.00865091	3.83604,0.339415	0.00241499	0.00417418
3	rs1539150	44598832	T,T	C,C	0.39662,0.431548	0.0153514,0.00471878	0.00404163,0.00863061	3.83659,0.233177	0.00241217	0.00416926
3	rs3791144	44066406	T,T	C,C	0.925447,0.924603	0.0406928,0.0532151	0.00752717,0.0161901	7.19106,2.99439	0.00239492	0.00497586
3	rs2485652	44595410	G,G	A,A	0.60338,0.576389	-0.0153018,-0.0063745	0.00404163,0.00865091	3.81514,0.336103	0.0023306	0.00402965
3	rs117778879	43987859	NA,T	NA,G	NA,0.97619	NA,0.0517253	NA,0.0280389	NA,1.18661	0.00228162	0.00424682
3	rs2429049	44596859	A,A	G,G	0.60338,0.576389	-0.0152579,-0.00633743	0.00404163,0.00865091	3.79619,0.333652	0.00225692	0.00390341
3	rs143202249	44419518	NA,A	NA,G	NA,0.991071	NA,-0.0965102	NA,0.0454422	NA,1.47254	0.00225288	0.00419323
3	rs2251804	43917409	C,C	T,T	0.574553,0.924603	-0.0205932,0.0148961	0.003999,0.0161901	6.58322,0.446684	0.00225258	0.00554748
3	rs41270397	44443422	T,NA	C,NA	0.947316,NA	0.00854245,NA	0.0088502,NA	0.475693,NA	0.00224378	0.00442049
3	rs1209702	43793899	A,A	C,C	0.629225,0.915675	-0.0196854,0.0167459	0.00409337,0.0153834	5.81923,0.558548	0.00223794	0.00547487
3	rs35709314	44415376	NA,T	NA,C	NA,0.991071	NA,-0.0962647	NA,0.0454422	NA,1.46672	0.00222687	0.00414489
3	rs34224911	44258341	T,T	A,A	0.654076,0.857143	-0.0205056,-0.0211681	0.00415657,0.0122159	6.09228,1.08026	0.00218093	0.00514967
3	rs866332	43788858	T,T	C,C	0.628231,0.915675	-0.0195821,0.0161864	0.00409113,0.0153834	5.77022,0.533564	0.00217564	0.00532112
3	rs4388738	44543401	G,NA	A,NA	0.035785,NA	0.0345803,NA	0.0106439,NA	2.93598,NA	0.00214868	0.00413764
3	rs139683594	44236365	NA,G	NA,A	NA,0.989087	NA,0.0732907	NA,0.0411453	NA,1.1257	0.00209378	0.00390382
3	rs12076751	43792807	T,T	C,C	0.628231,0.894841	-0.0194896,0.0152027	0.00409113,0.013935	5.72142,0.560216	0.00209347	0.00510853
3	rs839755	43856410	C,C	A,A	0.628231,0.917659	-0.0196746,0.0183729	0.00409113,0.0155508	5.81923,0.624492	0.00208882	0.00511301
3	rs11587504	43841744	C,C	T,T	0.629225,0.916667	-0.0197294,0.0141002	0.00409337,0.0154664	5.84264,0.441358	0.00207497	0.00507542
3	rs376517666	44380450	NA,A	NA,G	NA,0.990079	NA,0.0783268	NA,0.0431319	NA,1.15881	0.00206834	0.00385461
3	rs55693463	44140312	T,T	C,C	0.926441,0.91369	0.0418017,0.0282646	0.0075738,0.0152221	7.46794,1.19834	0.00204785	0.00427979
3	rs75864074	43722796	NA,C	NA,T	NA,0.959325	NA,-0.0510293	NA,0.0216401	NA,1.73591	0.00193634	0.00360899
3	rs113758528	44125146	T,NA	C,NA	0.93837,NA	0.0395584,NA	0.00822159,NA	5.82454,NA	0.00190971	0.00387409
3	rs112410202	44067080	A,NA	G,NA	0.965209,NA	0.045149,NA	0.0107893,NA	4.54415,NA	0.00190351	0.00380721
3	rs150683278	44506232	C,NA	T,NA	0.973161,NA	0.0191583,NA	0.0122339,NA	0.930527,NA	0.00190265	0.00369462
3	rs150404479	43688550	C,NA	T,NA	0.987078,NA	0.0299337,NA	0.0175062,NA	1.05906,NA	0.00180805	0.00330551
3	rs2262984	43926715	G,G	C,C	0.578529,0.921627	-0.0201582,0.0189194	0.00400399,0.0159053	6.31966,0.630336	0.00180053	0.00441041
3	rs76994457	44052333	T,NA	G,NA	0.99503,NA	-0.0752829,NA	0.0281148,NA	2.13,NA	0.00177018	0.00316689
3	rs11210886	44071546	A,A	G,G	0.928429,0.931548	0.0399232,0.0507317	0.00767004,0.016928	6.71239,2.56426	0.00174953	0.00362847
3	rs148860440	44168496	A,NA	G,NA	0.988072,NA	-0.0583583,NA	0.0182119,NA	2.86858,NA	0.00171922	0.00333555
3	rs147954534	44552908	C,NA	T,NA	0.992048,NA	0.0374098,NA	0.0222601,NA	1.03224,NA	0.00164888	0.00310126
3	rs710252	43803222	A,A	G,G	0.629225,0.914682	-0.0192269,0.0164749	0.00409337,0.015302	5.57853,0.550311	0.00162121	0.00392829
3	rs184837529	44124132	NA,G	NA,C	NA,0.988095	NA,0.0639519	NA,0.0394133	NA,0.980155	0.00161969	0.00302076
3	rs10789441	44130564	G,G	A,A	0.926441,0.91369	0.0411745,0.0283044	0.0075738,0.0152221	7.26474,1.20089	0.00161704	0.00336906
3	rs4141739	43842629	A,A	G,G	0.630219,0.916667	-0.0194184,0.0150408	0.00409564,0.0154664	5.67282,0.480423	0.00160493	0.00388783
3	rs685756	43842171	G,G	A,A	0.627237,0.916667	-0.0193425,0.0152313	0.00408891,0.0154664	5.64975,0.488489	0.00159198	0.00385888
3	rs839764	43833374	A,A	T,T	0.629225,0.916667	-0.0191783,0.0161309	0.00409337,0.0154664	5.55336,0.527297	0.00156782	0.00379464
3	rs652941	43836928	C,C	T,T	0.628231,0.916667	-0.0192604,0.016937	0.00409113,0.0154664	5.60145,0.563074	0.00155771	0.00377606
3	rs12058355	43801186	G,G	A,A	0.627237,0.893849	-0.0190208,0.0149017	0.00408891,0.0138774	5.48274,0.548354	0.00154469	0.0037323
3	rs79401056	44460632	C,NA	G,NA	0.946322,NA	0.00769464,NA	0.00877248,NA	0.419743,NA	0.00153697	0.00300908
3	rs2251802	43917637	A,A	G,G	0.578529,0.921627	-0.0199274,0.0184003	0.00400399,0.0159053	6.18967,0.606726	0.00152541	0.00371537
3	rs11172	43850473	G,G	A,A	0.626243,0.915675	-0.0191031,0.0184038	0.00408671,0.0153834	5.53053,0.63533	0.0015235	0.0036862
3	rs147648867	43635672	C,NA	A,NA	0.987078,NA	0.0287556,NA	0.0175062,NA	0.997983,NA	0.00150493	0.00276386
3	rs3791101	44366250	A,A	G,G	0.701789,0.893849	-0.0223295,-0.00416719	0.0043219,0.0138774	6.62271,0.11693	0.00150359	0.00334876
3	rs2494994	43924166	T,T	A,A	0.578529,0.918651	-0.0198839,0.0193403	0.00400399,0.0156369	6.16534,0.665249	0.00149699	0.00364198
3	rs839766	43837850	G,G	A,A	0.628231,0.892857	-0.0191678,0.0139167	0.00409113,0.0138207	5.55336,0.503123	0.00149572	0.00361764
3	rs75862497	44460639	G,NA	A,NA	0.945328,NA	0.00766197,NA	0.00869693,NA	0.422142,NA	0.00148523	0.00289903
3	rs688627	44048283	C,C	T,T	0.605368,0.440476	0.00567443,-0.00634478	0.00404514,0.00861059	0.79403,0.336103	0.00148458	0.00352254
3	rs12045413	44105789	T,T	C,C	0.924453,0.920635	0.0405257,0.0390564	0.00748151,0.0158141	7.21695,1.86897	0.00148004	0.00307494
3	rs839995	43814864	C,C	T,T	0.629225,0.892857	-0.0190416,0.0145448	0.00409337,0.0138207	5.48274,0.533697	0.00147903	0.00356787
3	rs839993	43803120	A,A	C,C	0.630219,0.893849	-0.0189594,0.0149017	0.00409564,0.0138774	5.43515,0.548354	0.00147512	0.00355378
3	rs839996	43816532	C,C	T,T	0.629225,0.916667	-0.0190857,0.0152313	0.00409337,0.0154664	5.50547,0.488489	0.0014739	0.00355968
3	rs76011621	44198858	A,NA	G,NA	0.951292,NA	0.0406907,NA	0.00918509,NA	5.02597,NA	0.0014585	0.00293157
3	rs2842195	43920945	T,T	G,G	0.579523,0.918651	-0.0198903,0.0195457	0.00400528,0.0156369	6.16534,0.675081	0.00144755	0.00351468
3	rs10789439	44123191	C,C	T,T	0.610338,0.472222	0.00626662,-0.00866538	0.00405425,0.00856258	0.913004,0.506493	0.0014388	0.0034496
3	rs142374867	44592630	T,NA	C,NA	0.988072,NA	0.036459,NA	0.0182119,NA	1.34398,NA	0.00143286	0.00266259
3	rs35732878	43807539	T,T	C,C	0.629225,0.914682	-0.0190416,0.0153015	0.00409337,0.015302	5.48274,0.498492	0.00143059	0.00345151
3	rs1749959	43807075	T,T	C,C	0.629225,0.914682	-0.0190416,0.0153498	0.00409337,0.015302	5.48274,0.500586	0.00143036	0.00345095
3	rs1199038	43800001	T,T	C,C	0.629225,0.915675	-0.0190416,0.0167972	0.00409337,0.0153834	5.48274,0.560865	0.00142989	0.00344965
3	rs796733	44124409	C,C	T,T	0.610338,0.472222	0.00626662,-0.00901531	0.00405425,0.00856258	0.913004,0.534024	0.00140503	0.00336799
3	rs839752	43855546	G,G	A,A	0.629225,0.893849	-0.018993,0.0136337	0.00409337,0.0138774	5.45779,0.486936	0.00140362	0.00338223
3	rs2282225	43774495	C,C	G,G	0.505964,0.316468	0.0137929,-0.0166573	0.00395458,0.00919092	3.31252,1.15534	0.00139895	0.00316372
3	rs6429632	44127597	A,A	G,G	0.60835,0.47123	0.00612094,-0.00967398	0.00405055,0.00856354	0.883549,0.587347	0.00138956	0.0033276
3	rs12142545	44127084	C,C	T,T	0.610338,0.472222	0.00631332,-0.0097223	0.00405425,0.00856258	0.922922,0.591437	0.00138842	0.00333052
3	rs111888775	43808520	A,A	G,G	0.629225,0.915675	-0.018993,0.0154301	0.00409337,0.0153834	5.45779,0.500525	0.00138376	0.00333471
3	rs1760669	43821856	T,T	C,C	0.629225,0.916667	-0.018993,0.0162728	0.00409337,0.0154664	5.45779,0.533528	0.0013826	0.00333181
3	rs11577684	44254280	G,G	C,C	0.652087,0.811508	-0.0202,-0.0194517	0.00415099,0.0109298	5.94423,1.12422	0.00137468	0.00322123
3	rs839754	43855910	T,T	C,C	0.629225,0.893849	-0.0189489,0.0142189	0.00409337,0.0138774	5.43515,0.514919	0.00137361	0.00330642
3	rs6694318	43775477	G,G	C,C	0.50497,0.309524	0.01384,-0.0161946	0.00395449,0.00924659	3.33201,1.09759	0.0013598	0.00307502
3	rs72671139	43960607	G,NA	T,NA	0.868787,NA	-0.0208916,NA	0.00585591,NA	3.44339,NA	0.00135601	0.00284298
3	rs72669002	43821071	C,C	T,T	0.629225,0.892857	-0.0189047,0.0144509	0.00409337,0.0138207	5.41257,0.529082	0.00134673	0.00323833
3	rs66559745	43844168	A,A	G,G	0.630219,0.916667	-0.0190035,0.01382	0.00409564,0.0154664	5.45779,0.42997	0.00134614	0.00323821
3	rs2782650	43912590	G,G	A,A	0.578529,0.918651	-0.0197423,0.0181957	0.00400399,0.0156369	6.08641,0.611595	0.00134412	0.00325883
3	rs1760670	43812075	A,A	G,G	0.629225,0.915675	-0.0189489,0.0157129	0.00409337,0.0153834	5.43515,0.512783	0.00134249	0.00323188
3	rs79623042	44020836	T,NA	C,NA	0.996024,NA	-0.083563,NA	0.0314177,NA	2.1068,NA	0.00130888	0.00234907
3	rs190431418	44068869	NA,C	NA,G	NA,0.990079	NA,-0.0788567	NA,0.0431319	NA,1.17064	0.00130731	0.00243496
3	rs839763	43825644	C,C	T,T	0.629225,0.892857	-0.0188562,0.0135774	0.00409337,0.0138207	5.38777,0.48691	0.00128569	0.00308815
3	rs75777033	44100747	NA,A	NA,G	NA,0.927579	NA,-0.047425	NA,0.0164929	NA,2.39425	0.00127594	0.00237597
3	rs1476670	44508195	C,NA	A,NA	0.206759,NA	0.0176098,NA	0.00488208,NA	3.50904,NA	0.00127408	0.00231301
3	rs138792990	44586009	C,NA	A,NA	0.981113,NA	0.0262427,NA	0.0145245,NA	1.14999,NA	0.00126866	0.00228901
3	rs4660756	44383914	T,T	C,C	0.702783,0.998016	-0.0217184,-0.0342957	0.00432606,0.0960615	6.28758,0.142018	0.00125777	0.00278377
3	rs2842193	43910043	C,C	T,T	0.579523,0.921627	-0.0197045,0.0178619	0.00400528,0.0159053	6.06195,0.582643	0.00125409	0.00303139
3	rs2993251	44557808	A,A	G,G	0.503976,0.483135	0.0147402,0.00331778	0.00395442,0.00855422	3.7136,0.156067	0.00124677	0.00220413
3	rs9787240	44256468	G,G	A,A	0.659046,0.811508	-0.0197098,-0.0197612	0.00417094,0.0109298	5.63912,1.15117	0.00124279	0.00290159
3	rs4336891	44126440	A,A	G,G	0.928429,0.920635	0.0413592,0.0395364	0.00767004,0.0158141	7.15765,1.90599	0.0012349	0.00256377
3	rs181208400	44125140	NA,T	NA,C	NA,0.978175	NA,0.0445768	NA,0.0292559	NA,0.894193	0.00120805	0.00225305
3	rs80121586	44012708	A,NA	G,NA	0.996024,NA	-0.0823245,NA	0.0314177,NA	2.05628,NA	0.00120665	0.00216727
3	rs79746139	44483704	T,NA	C,NA	0.935388,NA	0.0330958,NA	0.00804241,NA	4.41239,NA	0.00119939	0.00237456
3	rs2842197	43927877	G,G	A,A	0.579523,0.895833	-0.0195722,0.0135979	0.00400528,0.0139934	5.98887,0.479934	0.0011863	0.00286011
3	rs2842198	43930738	A,A	G,G	0.602386,0.895833	-0.0211992,0.0129198	0.00403991,0.0139934	6.81185,0.448716	0.00116161	0.00275293
3	rs2842196	43927411	C,C	T,T	0.578529,0.89881	-0.0195179,0.0127793	0.00400399,0.0141743	5.9625,0.435006	0.00115481	0.00278447
3	rs78050663	44378198	T,NA	A,NA	0.931412,NA	0.0346602,NA	0.00782246,NA	5.02754,NA	0.0011514	0.00230534
3	rs116235316	44245018	G,NA	A,NA	0.93837,NA	0.00796119,NA	0.00822159,NA	0.477711,NA	0.0011507	0.00227313
3	rs3828151	44058265	A,A	C,C	0.60338,0.441468	0.00580591,-0.007358	0.00404163,0.00860854	0.821447,0.40594	0.00114841	0.00271525
3	rs3791147	44066667	T,T	C,C	0.607356,0.440476	0.00570342,-0.00875879	0.00404873,0.00861059	0.798807,0.509968	0.00114582	0.00271455
3	rs37458	44290530	G,G	A,A	0.654076,0.857143	-0.0193953,-0.0226462	0.00415657,0.0122159	5.51309,1.19542	0.0011333	0.00260396
3	rs7520493	44060493	C,C	T,T	0.60338,0.440476	0.00580591,-0.00761127	0.00404163,0.00861059	0.821447,0.423974	0.00113058	0.00267276
3	rs1199036	43811405	A,A	G,G	0.629225,0.894841	-0.0186752,0.0134966	0.00409337,0.013935	5.29586,0.477847	0.00112654	0.00269452
3	rs4141740	43842827	A,A	T,T	0.627237,0.892857	-0.0186989,0.0136273	0.00408891,0.0138207	5.3182,0.48928	0.00112258	0.00268527
3	rs37454	44294411	A,A	C,C	0.654076,0.857143	-0.0193223,-0.0228928	0.00415657,0.0122159	5.47605,1.21518	0.00112017	0.00256899
3	rs140687647	43751090	G,NA	C,NA	0.983101,NA	0.0347526,NA	0.0153396,NA	1.62932,NA	0.00112008	0.00214552
3	rs2992036	43926266	G,G	C,C	0.578529,0.89881	-0.0194743,0.0123801	0.00400399,0.0141743	5.93857,0.417443	0.00111865	0.0026944
3	rs2367723	44059052	G,G	A,A	0.60338,0.440476	0.00575887,-0.00740908	0.00404163,0.00861059	0.811944,0.409454	0.00111784	0.00264007
3	rs34330931	44263714	C,C	G,G	0.60338,0.414683	0.00557547,-0.0181057	0.00404163,0.0086766	0.775369,1.43283	0.00111384	0.00265092
3	rs12024345	44269187	A,A	T,T	0.516899,0.669643	-0.00888041,0.00409657	0.00395656,0.00908845	1.60552,0.185637	0.0011109	0.00249852
3	rs7515003	44264498	A,A	G,G	0.60338,0.416667	0.00557547,-0.0183929	0.00404163,0.00867062	0.775369,1.46983	0.00110768	0.00263603
3	rs12059628	44067473	C,C	T,T	0.607356,0.440476	0.00565684,-0.00891127	0.00404873,0.00861059	0.789531,0.521858	0.00109968	0.00260224
3	rs11210839	43845658	G,G	A,A	0.629225,0.892857	-0.0186266,0.01309	0.00409337,0.0138207	5.27133,0.463983	0.00109845	0.0026243
3	rs12023161	44067859	G,G	A,A	0.607356,0.440476	0.00565684,-0.00896044	0.00404873,0.00861059	0.789531,0.525716	0.00109582	0.00259302
3	rs139815571	43879489	A,NA	G,NA	0.987078,NA	-0.0399669,NA	0.0175062,NA	1.64918,NA	0.00109451	0.00209111
3	rs6667383	44068758	T,T	C,C	0.607356,0.440476	0.00565684,-0.00905878	0.00404873,0.00861059	0.789531,0.533465	0.00108823	0.00257492
3	rs6672061	44068795	T,T	A,A	0.607356,0.440476	0.00565684,-0.00916201	0.00404873,0.00861059	0.789531,0.541649	0.00108046	0.00255639
3	rs140786067	44094528	A,A	G,G	0.927435,0.920635	0.0411825,0.0392802	0.00762141,0.0158141	7.18481,1.88618	0.00107992	0.00224125
3	rs115429924	44093693	C,C	T,T	0.927435,0.920635	0.0411825,0.0392309	0.00762141,0.0158141	7.18481,1.88238	0.00107843	0.00223813
3	rs11210894	44102587	T,T	C,C	0.927435,0.920635	0.0411825,0.0390073	0.00762141,0.0158141	7.18481,1.8652	0.00107182	0.00222431
3	rs3828140	44265467	T,T	C,C	0.60338,0.417659	0.00552846,-0.0185895	0.00404163,0.00866769	0.766115,1.49515	0.00106921	0.0025415
3	rs112407523	44107072	C,C	A,A	0.927435,0.920635	0.0411632,0.0391547	0.00762141,0.0158141	7.17867,1.87652	0.00106901	0.00221833
3	rs7553818	44260312	G,G	C,C	0.60338,0.417659	0.00552846,-0.0186378	0.00404163,0.00866769	0.766115,1.50121	0.00106841	0.00253951
3	rs1334973	43921384	G,G	T,T	0.578529,0.895833	-0.0193828,0.0136944	0.00400399,0.0139934	5.88849,0.484439	0.0010673	0.00256478
3	rs37455	44294228	G,G	A,A	0.654076,0.857143	-0.0192742,-0.0227458	0.00415657,0.0122159	5.45169,1.20339	0.00106713	0.00244587
3	rs1972794	44099554	T,T	A,A	0.927435,0.920635	0.0411347,0.0394336	0.00762141,0.0158141	7.16961,1.89803	0.00106691	0.00221377
3	rs2039530	44013821	G,G	C,C	0.075547,0.124008	-0.0374551,-0.0310245	0.0074815,0.0129696	6.25596,1.77591	0.00106388	0.00218111
3	rs77274018	44091476	A,A	T,T	0.927435,0.920635	0.0411347,0.0391323	0.00762141,0.0158141	7.16961,1.8748	0.0010579	0.00219495
3	rs78263269	44091404	T,T	C,C	0.927435,0.920635	0.0411347,0.0391323	0.00762141,0.0158141	7.16961,1.8748	0.0010579	0.00219495
3	rs1408920	44571179	C,C	T,T	0.676938,0.673611	0.0128242,0.00435677	0.00422788,0.00911656	2.6163,0.198786	0.00104829	0.00182217
3	rs17849103	44064319	G,G	A,A	0.60835,0.440476	0.00561745,-0.00845862	0.00405055,0.00861059	0.781225,0.48688	0.00104813	0.00247379
3	rs9783098	44087141	A,A	G,G	0.927435,0.920635	0.0411347,0.0387766	0.00762141,0.0158141	7.16961,1.84754	0.00104784	0.00217391
3	rs975761	44264435	C,C	T,T	0.60338,0.415675	0.00548145,-0.0181478	0.00404163,0.00867359	0.75691,1.43877	0.00104781	0.00248838
3	rs12116642	44263616	A,A	G,G	0.60338,0.415675	0.00548145,-0.0181478	0.00404163,0.00867359	0.75691,1.43877	0.00104781	0.00248838
3	rs1572272	43906482	T,T	C,C	0.578529,0.920635	-0.0193762,0.0163989	0.00400399,0.0158141	5.88488,0.523248	0.00104511	0.00251132
3	rs976313	44266195	A,A	G,G	0.60338,0.417659	0.00548145,-0.0184398	0.00404163,0.00866769	0.75691,1.47644	0.00103899	0.00246708
3	rs11210927	44266420	G,G	A,A	0.60338,0.416667	0.00548145,-0.0185958	0.00404163,0.00867062	0.75691,1.49515	0.00103781	0.00246422
3	rs11210924	44261195	A,A	G,G	0.60338,0.416667	0.00548145,-0.0186441	0.00404163,0.00867062	0.75691,1.50121	0.00103696	0.00246214
3	rs191043029	43785343	NA,C	NA,T	NA,0.989087	NA,-0.0761703	NA,0.0411453	NA,1.19292	0.00103636	0.00193175
3	rs11210925	44261208	C,C	T,T	0.60338,0.415675	0.00548145,-0.0186021	0.00404163,0.00867359	0.75691,1.49515	0.00103428	0.0024556
3	rs37453	44295047	G,G	A,A	0.65507,0.857143	-0.0192435,-0.0228001	0.0041594,0.0122159	5.42958,1.20774	0.00103162	0.00236114
3	rs11210895	44102782	A,A	G,G	0.927435,0.920635	0.0410681,0.0390073	0.00762141,0.0158141	7.14849,1.8652	0.00103045	0.00213721
3	rs75575769	43844268	C,NA	A,NA	0.969185,NA	-0.0358528,NA	0.0114407,NA	2.76304,NA	0.00103018	0.00197668
3	rs1875653	44253298	A,A	G,G	0.609344,0.462302	0.00526514,-0.0164428	0.00405239,0.00857375	0.712531,1.25857	0.00102809	0.00243699
3	rs148713086	44122854	T,NA	C,NA	0.994036,NA	0.0675385,NA	0.0256781,NA	2.06888,NA	0.00102491	0.00193601
3	rs193226195	43937909	A,NA	G,NA	0.993042,NA	0.0628172,NA	0.0237851,NA	2.08273,NA	0.0010216	0.00193632
3	rs12075670	44080958	A,A	G,G	0.927435,0.920635	0.041039,0.0389791	0.00762141,0.0158141	7.13928,1.86303	0.00101945	0.00211407
3	rs2782657	43929988	C,C	G,G	0.601392,0.895833	-0.0210516,0.0129198	0.0040382,0.0139934	6.73123,0.448716	0.0010186	0.00240499
3	rs16831024	44084620	T,T	G,G	0.927435,0.920635	0.041039,0.0388258	0.00762141,0.0158141	7.13928,1.8513	0.00101529	0.00210538
3	rs11210896	44103275	A,A	G,G	0.927435,0.920635	0.0410206,0.0390073	0.00762141,0.0158141	7.13343,1.8652	0.0010138	0.00210217
3	rs2027130	43906896	G,G	A,A	0.579523,0.917659	-0.0193824,0.0171876	0.00400528,0.0155508	5.88488,0.570168	0.00101007	0.00242229
3	rs37456	44292989	T,T	C,C	0.65507,0.857143	-0.0191952,-0.0228407	0.0041594,0.0122159	5.40532,1.21099	0.00100778	0.00230432
3	rs976312	44266310	A,A	G,G	0.60338,0.417659	0.00543444,-0.0184398	0.00404163,0.00866769	0.747756,1.47644	0.00100753	0.00238976
3	rs11210926	44261522	G,G	A,A	0.60338,0.416667	0.00543444,-0.0185958	0.00404163,0.00867062	0.747756,1.49515	0.00100626	0.00238666
3	rs12128485	44267619	T,T	C,C	0.60338,0.416667	0.00543444,-0.0187455	0.00404163,0.00867062	0.747756,1.51397	0.0010042	0.00238167
3	rs80194172	44084063	T,T	C,C	0.927435,0.920635	0.0409381,0.0389243	0.00762141,0.0158141	7.10733,1.85884	0.000983438	0.00203832
3	rs6665149	44268785	T,T	C,C	0.60338,0.416667	0.00538744,-0.0186441	0.00404163,0.00867062	0.738651,1.50121	0.000975246	0.00231055
3	rs11210893	44101767	G,G	T,T	0.927435,0.920635	0.0408727,0.0394114	0.00762141,0.0158141	7.08668,1.89631	0.000974854	0.00202004
3	rs812490	44271656	C,C	T,T	0.586481,0.352183	0.00608991,-0.0139611	0.00401481,0.00894938	0.888396,0.925333	0.000974419	0.00228552
3	rs11804031	44081912	G,G	A,A	0.927435,0.920635	0.0408903,0.0390776	0.00762141,0.0158141	7.09223,1.87059	0.00097158	0.00201331
3	rs37470	44277948	C,C	G,G	0.65507,0.857143	-0.0192435,-0.0221478	0.0041594,0.0122159	5.42958,1.15597	0.000969543	0.00221858
3	rs6671474	44565239	G,G	A,A	0.666998,0.671627	0.0126772,0.00352251	0.00419521,0.00910239	2.5999,0.155669	0.000968794	0.00167361
3	rs77236314	44084083	G,G	A,A	0.927435,0.920635	0.0408903,0.0389243	0.00762141,0.0158141	7.09223,1.85884	0.00096756	0.00200492
3	rs10890267	44078604	G,G	A,A	0.927435,0.920635	0.0408903,0.0387219	0.00762141,0.0158141	7.09223,1.84337	0.000962408	0.00199416
3	rs3828139	44253015	T,T	C,C	0.511928,0.625	-0.00892297,0.00154885	0.00395543,0.00882973	1.61838,0.0651205	0.000960198	0.00215643
3	rs551558040	44584419	NA,T	NA,C	NA,0.985119	NA,-0.037838	NA,0.0353055	NA,0.546925	0.000959451	0.00179228
3	rs67857023	44565151	C,C	A,A	0.666998,0.672619	0.0126772,0.00352524	0.00419521,0.00910944	2.5999,0.155669	0.000958017	0.0016551
3	rs11210888	44076630	T,T	C,C	0.927435,0.919643	0.0408903,0.038356	0.00762141,0.0157247	7.09223,1.83213	0.000957016	0.00198292
3	rs2782649	43905819	C,C	T,T	0.578529,0.917659	-0.0192394,0.0167039	0.00400399,0.0155508	5.81047,0.548587	0.000954485	0.00228578
3	rs37459	44289397	G,G	A,A	0.65507,0.857143	-0.0191076,-0.0227458	0.0041594,0.0122159	5.36134,1.20339	0.000950449	0.00216923
3	rs12128547	44267811	T,T	C,C	0.60338,0.416667	0.00534045,-0.0185958	0.00404163,0.00867062	0.729597,1.49515	0.000946627	0.00224033
3	rs149275178	44329212	A,NA	G,NA	0.992048,NA	0.0289296,NA	0.0222601,NA	0.712799,NA	0.000944692	0.00172265
3	rs114645329	44007308	T,NA	C,NA	0.952286,NA	0.00841421,NA	0.00927543,NA	0.438508,NA	0.000943855	0.00173575
3	rs188307060	43912971	NA,T	NA,C	NA,0.991071	NA,-0.0805442	NA,0.0454422	NA,1.11736	0.000941468	0.00175487
3	rs67423979	44565168	G,G	T,T	0.666998,0.672619	0.0126341,0.00352524	0.00419521,0.00910944	2.58518,0.155669	0.000932902	0.00161219
3	rs12121688	44256458	T,T	C,C	0.605368,0.463294	0.00539212,-0.016538	0.00404514,0.00857248	0.738651,1.26997	0.000927696	0.00219413
3	rs2782648	43903589	T,T	G,G	0.578529,0.917659	-0.0191908,0.0161811	0.00400399,0.0155508	5.78418,0.525647	0.000924886	0.00221229
3	rs4141741	43843000	T,T	C,C	0.629225,0.891865	-0.0183526,0.0132811	0.00409337,0.0137648	5.13414,0.475455	0.000922023	0.00218874
3	rs12124079	44223721	C,NA	T,NA	0.93837,NA	0.00701726,NA	0.00822159,NA	0.405195,NA	0.000918369	0.00180862
3	rs74070702	44270561	A,A	G,G	0.60338,0.416667	0.00529816,-0.0188951	0.00404163,0.00867062	0.721491,1.53289	0.000917616	0.00216934
3	rs2992038	43949718	C,C	T,T	0.38668,0.070437	0.0200755,-0.0293514	0.00405994,0.0167056	6.11784,1.1028	0.000917309	0.00209492
3	rs79614525	43961080	T,NA	C,NA	0.969185,NA	0.0111587,NA	0.0114407,NA	0.482293,NA	0.000916929	0.00176242
3	rs12041746	44118195	T,T	A,A	0.926441,0.920635	0.040376,0.0396627	0.0075738,0.0158141	7.01025,1.91579	0.000911498	0.00188311
3	rs11210900	44122165	C,C	T,T	0.927435,0.920635	0.0406298,0.0397611	0.00762141,0.0158141	7.01025,1.92345	0.000907342	0.00187795
3	rs79265289	44036320	C,C	A,A	0.934394,0.927579	0.0386549,0.0539492	0.00798549,0.0164929	5.88801,2.97002	0.000902409	0.00183472
3	rs12122504	44256819	G,G	C,C	0.605368,0.463294	0.00534508,-0.0161865	0.00404514,0.00857248	0.729597,1.22915	0.000901224	0.00212945
3	rs10890283	44254145	A,A	G,G	0.605368,0.462302	0.00534508,-0.0164428	0.00404514,0.00857375	0.729597,1.25857	0.000900414	0.00212741
3	rs3791053	44255275	T,T	C,C	0.605368,0.463294	0.00534508,-0.0164892	0.00404514,0.00857248	0.729597,1.26426	0.000900095	0.00212657
3	rs6688144	44258931	A,A	G,G	0.600398,0.416667	0.00510376,-0.0183929	0.00403651,0.00867062	0.685951,1.46983	0.000898051	0.00211921
3	rs142385720	43724765	G,NA	C,NA	0.988072,NA	0.0408745,NA	0.0182119,NA	1.60542,NA	0.000889565	0.00168023
3	rs37471	44277548	T,T	C,C	0.65507,0.856151	-0.0192435,-0.0212926	0.0041594,0.0121808	5.42958,1.09444	0.000886251	0.00202702
3	rs112054852	44599796	T,NA	C,NA	0.974155,NA	0.0325424,NA	0.0124606,NA	2.04522,NA	0.000879079	0.0016464
3	rs112530169	44407699	T,T	A,A	0.975149,0.984127	0.0195962,-0.036549	0.0127009,0.0342017	0.910613,0.544794	0.000878185	0.00172338
3	rs6701645	44254514	T,T	C,C	0.605368,0.463294	0.00530276,-0.016538	0.00404514,0.00857248	0.721491,1.26997	0.000875909	0.00206736
3	rs3791049	44251119	C,C	A,A	0.601392,0.452381	0.00505897,-0.0156692	0.0040382,0.00858839	0.67719,1.16696	0.000871911	0.00205573
3	rs7527092	43767138	A,A	G,G	0.508946,0.292659	0.0130602,-0.0145922	0.00395493,0.00939524	3.01815,0.919421	0.00086958	0.00194523
3	rs6672795	44268699	C,C	T,T	0.600398,0.416667	0.00505686,-0.0185426	0.00403651,0.00867062	0.67719,1.4885	0.000869196	0.00204878
3	rs148058564	43760008	NA,T	NA,C	NA,0.931548	NA,-0.0241036	NA,0.016928	NA,0.81113	0.000865274	0.00161416
3	rs146713527	44551192	T,NA	C,NA	0.955268,NA	0.011597,NA	0.00956466,NA	0.647184,NA	0.000859009	0.00157298
3	rs41270373	43917888	G,NA	C,NA	0.969185,NA	-0.0347687,NA	0.0114407,NA	2.62462,NA	0.000858841	0.00164592
3	rs6692652	44249770	C,C	T,T	0.606362,0.482143	0.0050699,-0.0185756	0.00404692,0.00855481	0.67719,1.52427	0.000852074	0.00199447
3	rs3791051	44252908	T,T	C,C	0.605368,0.463294	0.00525573,-0.0166892	0.00404514,0.00857248	0.712531,1.28774	0.000849923	0.00200374
3	rs76017264	44126143	T,T	C,C	0.927435,0.977182	0.0406773,0.0308471	0.00762141,0.0286274	7.02517,0.550925	0.000847098	0.00175157
3	rs11585230	44549860	A,NA	G,NA	0.955268,NA	0.0115202,NA	0.00956466,NA	0.641277,NA	0.000846215	0.00154969
3	rs3791057	44268012	C,C	T,T	0.600398,0.415675	0.00500995,-0.018549	0.00403651,0.00867359	0.668478,1.4885	0.000844666	0.00198887
3	rs3791058	44270310	C,C	T,T	0.600398,0.419643	0.00500995,-0.0186736	0.00403651,0.00866195	0.668478,1.50728	0.00084205	0.00198256
3	rs4660733	43941927	T,T	C,C	0.390656,0.082341	0.0201694,-0.0258409	0.00405239,0.0155509	6.19029,1.01515	0.000840251	0.00192517
3	rs113370919	44548895	C,NA	T,NA	0.955268,NA	0.0114354,NA	0.00956466,NA	0.634778,NA	0.000832364	0.00152447
3	rs11588492	44548737	T,NA	C,NA	0.955268,NA	0.0114354,NA	0.00956466,NA	0.634778,NA	0.000832364	0.00152447
3	rs146913300	44478333	T,NA	C,NA	0.982107,NA	-0.0209474,NA	0.014915,NA	0.795378,NA	0.000828363	0.00154341
3	rs147073597	44549324	A,NA	G,NA	0.955268,NA	0.0113908,NA	0.00956466,NA	0.631369,NA	0.000825192	0.00151141
3	rs562249	44063250	C,NA	T,NA	0.043738,NA	-0.000944245,NA	0.00966767,NA	0.0351777,NA	0.000824027	0.00155694
3	rs2039531	43901011	C,C	A,A	0.577535,0.917659	-0.019092,0.0153578	0.00400272,0.0155508	5.73415,0.490321	0.000819175	0.00195119
3	rs2782647	43901458	G,G	T,T	0.577535,0.917659	-0.019092,0.0155024	0.00400272,0.0155508	5.73415,0.496455	0.00081865	0.00194992
3	rs12567510	44223114	NA,T	NA,C	NA,0.982143	NA,-0.0515408	NA,0.0322783	NA,0.957353	0.000810865	0.0015112
3	rs12743696	44564530	C,C	T,T	0.667992,0.674603	0.0124088,0.00383035	0.00419836,0.00912373	2.5058,0.170944	0.000810573	0.00140163
3	rs78406870	44011061	A,NA	G,NA	0.94831,NA	0.0374874,NA	0.00893021,NA	4.56945,NA	0.000810367	0.00160807
3	rs10789433	43948774	A,A	G,G	0.390656,0.081349	0.0198135,-0.028584	0.00405239,0.0156369	5.99495,1.17036	0.000799067	0.00182014
3	rs41270355	43900185	T,NA	C,NA	0.969185,NA	-0.0342396,NA	0.0114407,NA	2.55838,NA	0.000788389	0.00151001
3	rs115402147	44516962	A,NA	G,NA	0.965209,NA	0.0146516,NA	0.0107893,NA	0.758277,NA	0.000787245	0.00144441
3	rs78092322	44562274	A,A	G,G	0.664016,0.676587	0.0126492,0.00358215	0.00418592,0.00913824	2.5999,0.157977	0.000779431	0.00134884
3	rs79949009	44322207	C,NA	A,NA	0.941352,NA	-0.0272841,NA	0.00841466,NA	2.92625,NA	0.000778258	0.00149255
3	rs2255632	43909265	C,C	T,T	0.574553,0.867063	-0.0189055,0.00502915	0.003999,0.0125908	5.64352,0.161417	0.000775855	0.00183654
3	rs7551484	44558163	C,C	T,T	0.666998,0.675595	0.0123516,0.00404294	0.00419521,0.00913095	2.48977,0.18182	0.000774972	0.00133913
3	rs17573239	43871273	G,G	T,T	0.580517,0.917659	-0.0190767,0.0122895	0.00400659,0.0155508	5.716,0.367173	0.000767981	0.00182123
3	rs34923089	44566628	G,G	A,A	0.666998,0.672619	0.0126341,0.00392579	0.00419521,0.00910944	2.58518,0.176201	0.000758123	0.00131571
3	rs7534642	44566471	C,C	T,T	0.666998,0.672619	0.0126341,0.00392579	0.00419521,0.00910944	2.58518,0.176201	0.000758123	0.00131571
3	rs2105028	43941352	T,T	C,C	0.605368,0.894841	-0.0197277,0.0167995	0.00404514,0.013935	5.96748,0.642091	0.000756524	0.00173068
3	rs10890287	44563208	T,T	C,C	0.666998,0.675595	0.0123038,0.00393506	0.00419521,0.00913095	2.47378,0.176201	0.000756021	0.00130681
3	rs7522642	44563304	C,C	T,T	0.666998,0.675595	0.0123038,0.00393506	0.00419521,0.00913095	2.47378,0.176201	0.000756021	0.00130681
3	rs12060915	44561738	T,T	C,C	0.666998,0.675595	0.0123038,0.0039859	0.00419521,0.00913095	2.47378,0.178844	0.000754606	0.00130437
3	rs61768287	44562484	G,G	T,T	0.666998,0.675595	0.0123038,0.0039859	0.00419521,0.00913095	2.47378,0.178844	0.000754606	0.00130437
3	rs7527487	44566704	T,T	C,C	0.666998,0.672619	0.0126341,0.00407798	0.00419521,0.00910944	2.58518,0.18416	0.000753796	0.00130823
3	rs663818	44578559	T,T	C,C	0.485089,0.777778	-0.0118208,-0.00596809	0.00395606,0.0102821	2.55162,0.250557	0.000752276	0.0013331
3	rs2031499	44558839	G,G	T,T	0.666998,0.675595	0.0123038,0.00411573	0.00419521,0.00913095	2.47378,0.185637	0.000751106	0.00129835
3	rs7546834	44558545	A,A	C,C	0.666998,0.675595	0.0123038,0.00411573	0.00419521,0.00913095	2.47378,0.185637	0.000751106	0.00129835
3	rs2025615	44559401	G,G	A,A	0.666998,0.675595	0.0123038,0.00413847	0.00419521,0.00913095	2.47378,0.186833	0.00075051	0.00129732
3	rs139540839	44443633	A,NA	C,NA	0.985089,NA	0.0173265,NA	0.0163138,NA	0.540303,NA	0.000748256	0.0014234
3	rs116917811	44211351	NA,C	NA,G	NA,0.974206	NA,0.0318912	NA,0.0269663	NA,0.625335	0.000745801	0.00139296
3	rs12023111	44561131	G,G	C,C	0.667992,0.675595	0.0122699,0.00403675	0.00419836,0.00913095	2.45944,0.181497	0.000743505	0.00128612
3	rs11210850	43949235	A,A	G,G	0.390656,0.081349	0.0196771,-0.0287672	0.00405239,0.0156369	5.92092,1.18169	0.000742165	0.00168578
3	rs4660776	44568478	A,A	C,C	0.666998,0.672619	0.0125862,0.0038966	0.00419521,0.00910944	2.56887,0.174684	0.000737594	0.00128049
3	rs6429648	44566221	A,A	G,G	0.666998,0.672619	0.0125862,0.00392579	0.00419521,0.00910944	2.56887,0.176201	0.000736762	0.00127906
3	rs4660775	44567990	G,G	A,A	0.666998,0.672619	0.0125862,0.00392579	0.00419521,0.00910944	2.56887,0.176201	0.000736762	0.00127906
3	rs11210961	44567426	C,C	T,T	0.666998,0.672619	0.0125862,0.00397651	0.00419521,0.00910944	2.56887,0.178844	0.000735336	0.00127659
3	rs12086814	44561656	C,C	A,A	0.666998,0.675595	0.0122607,0.00403675	0.00419521,0.00913095	2.45944,0.181497	0.000734093	0.00126931
3	rs11210963	44567562	A,A	C,C	0.666998,0.672619	0.0125862,0.00402724	0.00419521,0.00910944	2.56887,0.181497	0.000733934	0.00127417
3	rs11210956	44560730	G,G	A,A	0.666998,0.675595	0.0122607,0.00408761	0.00419521,0.00913095	2.45944,0.18416	0.000732763	0.00126702
3	rs2031498	44558743	A,A	G,G	0.666998,0.675595	0.0122607,0.00411573	0.00419521,0.00913095	2.45944,0.185637	0.000732037	0.00126577
3	rs839769	43872067	T,T	C,C	0.579523,0.917659	-0.0189673,0.0137154	0.00400528,0.0155508	5.66068,0.422747	0.000729182	0.00172809
3	rs7413861	43938801	C,C	A,A	0.394632,0.10119	0.0197249,-0.0153832	0.00404514,0.0141743	5.96599,0.556279	0.000728856	0.0016674
3	rs839772	43873483	A,A	G,G	0.579523,0.917659	-0.0189673,0.0139092	0.00400528,0.0155508	5.66068,0.430521	0.000727649	0.00172444
3	rs142710744	44117176	T,NA	C,NA	0.985089,NA	0.0170399,NA	0.0163138,NA	0.52834,NA	0.000725077	0.00137908
3	rs2842177	43884657	C,C	G,G	0.579523,0.917659	-0.0189231,0.0129008	0.00400528,0.0155508	5.63709,0.390652	0.00071676	0.00169685
3	rs11210962	44567441	A,A	G,G	0.666004,0.672619	0.0125769,0.00397651	0.00419209,0.00910944	2.56887,0.178844	0.000716358	0.00124498
3	rs2842180	43901916	T,T	C,C	0.577535,0.920635	-0.0188625,0.014933	0.00400272,0.0158141	5.61118,0.462151	0.000711944	0.00168625
3	rs7544459	44558262	T,T	C,C	0.666998,0.675595	0.0122128,0.00414355	0.00419521,0.00913095	2.44356,0.187101	0.000710815	0.0012295
3	rs839773	43874202	G,G	A,A	0.579523,0.917659	-0.0189231,0.0138595	0.00400528,0.0155508	5.63709,0.428523	0.000708172	0.00167646
3	rs79064184	43820193	A,NA	G,NA	0.946322,NA	0.0254921,NA	0.00877248,NA	2.43631,NA	0.000704201	0.00136377
3	rs55935510	43883748	A,A	G,G	0.579523,0.917659	-0.0188745,0.0129503	0.00400528,0.0155508	5.61118,0.392574	0.000694881	0.00164308
3	rs2782644	43887146	A,A	G,G	0.579523,0.917659	-0.0188745,0.0129998	0.00400528,0.0155508	5.61118,0.394499	0.000694394	0.00164193
3	rs2782643	43886494	T,T	C,C	0.579523,0.917659	-0.0188745,0.0130492	0.00400528,0.0155508	5.61118,0.396429	0.000693913	0.00164079
3	rs9793186	43878800	T,T	C,C	0.579523,0.917659	-0.0188745,0.0133776	0.00400528,0.0155508	5.61118,0.409325	0.000690903	0.00163366
3	rs2842184	43904316	G,G	A,A	0.578529,0.893849	-0.0187315,0.0116532	0.00400399,0.0138774	5.53851,0.396787	0.000690261	0.00163249
3	rs3001721	43875819	C,C	T,T	0.579523,0.917659	-0.0188745,0.0135713	0.00400528,0.0155508	5.61118,0.417002	0.000689273	0.00162979
3	rs11210965	44571951	C,C	G,G	0.667992,0.672619	0.0125957,0.00397651	0.00419836,0.00910944	2.56887,0.178844	0.000688248	0.00119741
3	rs839771	43873469	G,G	T,T	0.579523,0.917659	-0.0188745,0.0138098	0.00400528,0.0155508	5.61118,0.426527	0.000687411	0.00162538
3	rs2782653	43950265	G,G	C,C	0.294235,0.133929	0.0183424,-0.0182802	0.00433873,0.0125513	4.62672,0.837817	0.000675215	0.00146674
3	rs76832998	43937059	T,NA	C,NA	0.952286,NA	0.0255052,NA	0.00927543,NA	2.22446,NA	0.000667414	0.00128956
3	rs10732843	43949095	G,G	A,A	0.39662,0.104167	0.0191747,-0.0194568	0.00404163,0.0139934	5.67939,0.784095	0.000667308	0.00151539
3	rs11580676	44272529	A,A	G,G	0.601392,0.416667	0.00491822,-0.0176919	0.0040382,0.00867062	0.651203,1.38398	0.000666892	0.00155557
3	rs10890290	44568927	G,G	A,A	0.66998,0.672619	0.0124756,0.00382435	0.00420473,0.00910944	2.5219,0.170944	0.000665129	0.00115741
3	rs972443	44282355	C,C	T,T	0.601392,0.417659	0.00491822,-0.0177874	0.0040382,0.00866769	0.651203,1.39626	0.000664787	0.00155056
3	rs143726277	44530895	NA,A	NA,G	NA,0.981151	NA,-0.0540441	NA,0.0314332	NA,1.06776	0.00066413	0.00124016
3	rs117834225	44012252	NA,A	NA,C	NA,0.972222	NA,0.0350316	NA,0.0260119	NA,0.749434	0.000661653	0.00123182
3	rs113540523	44444790	A,NA	G,NA	0.942346,NA	-0.0185054,NA	0.00848241,NA	1.53555,NA	0.000658282	0.00121373
3	rs11210828	43747683	G,G	C,C	0.903579,0.960318	-0.00217462,-0.0462705	0.00669838,0.0218976	0.127583,1.46096	0.000655175	0.001207
3	rs999288	43858637	G,G	A,A	0.577535,0.917659	-0.019092,0.01637	0.00400272,0.0155508	5.73415,0.533892	0.000653335	0.0015423
3	rs2782646	43892189	A,A	G,G	0.579523,0.917659	-0.0187817,0.0136729	0.00400528,0.0155508	5.5619,0.421051	0.000650034	0.00153351
3	rs12126352	44273197	A,A	G,G	0.601392,0.416667	0.004876,-0.0176919	0.0040382,0.00867062	0.643493,1.38398	0.000649866	0.00151439
3	rs10890291	44569098	A,A	C,C	0.66998,0.672619	0.0124276,0.00382435	0.00420473,0.00910944	2.5058,0.170944	0.000646789	0.00112585
3	rs972444	44282204	A,A	G,G	0.601392,0.416667	0.004876,-0.0180449	0.0040382,0.00867062	0.643493,1.4269	0.000646215	0.00150572
3	rs115144852	44446584	A,NA	G,NA	0.985089,NA	0.0159663,NA	0.0163138,NA	0.484486,NA	0.000646192	0.00122828
3	rs3791064	44280425	G,G	T,T	0.601392,0.416667	0.004876,-0.0180933	0.0040382,0.00867062	0.643493,1.43283	0.000645796	0.00150472
3	rs10890288	44568829	G,G	A,A	0.66998,0.672619	0.0124276,0.00387507	0.00420473,0.00910944	2.5058,0.173567	0.000645499	0.00112361
3	rs114691660	44337083	A,NA	G,NA	0.963221,NA	-0.00493388,NA	0.0105045,NA	0.194788,NA	0.000644215	0.00121508
3	rs75179494	43717828	NA,G	NA,T	NA,0.967262	NA,-0.0406678	NA,0.0240217	NA,1.04353	0.000637606	0.00118995
3	rs76434257	43737268	NA,C	NA,T	NA,0.953373	NA,-0.0327417	NA,0.0202746	NA,0.973342	0.000637523	0.00118946
3	rs61769613	44043553	G,NA	A,NA	0.843936,NA	-0.0156565,NA	0.00544795,NA	2.39197,NA	0.000636342	0.00131469
3	rs1004291	43858630	A,A	G,G	0.577535,0.917659	-0.0190479,0.0164647	0.00400272,0.0155508	5.7104,0.538042	0.000635746	0.00149915
3	rs72680703	44261515	T,NA	G,NA	0.95328,NA	-0.0251912,NA	0.0093687,NA	2.14451,NA	0.00063298	0.00125447
3	rs7527999	44570858	G,G	A,A	0.66998,0.672619	0.0123797,0.00367224	0.00420473,0.00910944	2.48977,0.163134	0.000632927	0.00110204
3	rs1408921	44571218	G,G	A,A	0.66998,0.672619	0.0123797,0.00372294	0.00420473,0.00910944	2.48977,0.165727	0.000631609	0.00109976
3	rs37463	44284348	A,A	G,G	0.512922,0.668651	-0.00841788,0.00404316	0.00395562,0.00908156	1.47716,0.182983	0.000631396	0.00140194
3	rs11210964	44569131	G,G	C,C	0.66998,0.672619	0.0123797,0.00377364	0.00420473,0.00910944	2.48977,0.168331	0.000630312	0.00109751
3	rs10493117	44568752	A,A	T,T	0.66998,0.672619	0.0123797,0.00382435	0.00420473,0.00910944	2.48977,0.170944	0.000629036	0.00109529
3	rs12046404	44571654	G,G	A,A	0.66998,0.672619	0.0123797,0.00387507	0.00420473,0.00910944	2.48977,0.173567	0.000627781	0.00109312
3	rs3791063	44279711	C,C	T,T	0.601392,0.417659	0.0048291,-0.0182369	0.0040382,0.00866769	0.634974,1.45128	0.000625885	0.00145664
3	rs2842179	43899627	T,T	C,C	0.578529,0.896825	-0.0185945,0.00995028	0.00400399,0.0140528	5.4663,0.319751	0.000624289	0.00147125
3	rs148712459	44196370	C,NA	T,NA	0.966203,NA	-0.00196363,NA	0.0109412,NA	0.0667317,NA	0.000622492	0.00117865
3	rs145460914	43842976	T,NA	G,NA	0.99006,NA	0.0212744,NA	0.01993,NA	0.543989,NA	0.00062192	0.00116742
3	rs2031500	44548410	A,A	G,G	0.406561,0.40873	0.0126555,0.00490109	0.00402521,0.00869545	2.77828,0.241845	0.000621855	0.00110819
3	rs839759	43863460	G,G	A,A	0.577535,0.918651	-0.0189993,0.01588	0.00400272,0.0156369	5.68433,0.508855	0.000617557	0.00145455
3	rs72671107	43831518	A,NA	T,NA	0.847913,NA	-0.0185762,NA	0.00550577,NA	3.13019,NA	0.000617307	0.00127524
3	rs6429649	44570636	T,T	C,C	0.66998,0.672619	0.0123317,0.00362155	0.00420473,0.00910944	2.47378,0.16055	0.000616939	0.00107454
3	rs12741189	44287943	C,C	A,A	0.601392,0.416667	0.0047822,-0.0177402	0.0040382,0.00867062	0.626503,1.38982	0.00061328	0.00142604
3	rs1969877	44569217	A,A	C,C	0.66998,0.672619	0.0123317,0.00377364	0.00420473,0.00910944	2.47378,0.168331	0.000613091	0.00106786
3	rs677363	44579321	A,A	G,G	0.485089,0.777778	-0.0116369,-0.00627034	0.00395606,0.0102821	2.48601,0.266022	0.000611821	0.00108775
3	rs111538847	43899228	A,NA	G,NA	0.870775,NA	-0.0185686,NA	0.00589404,NA	2.78768,NA	0.000610104	0.00124179
3	rs3791067	44286932	C,C	G,G	0.511928,0.668651	-0.00837231,0.00409347	0.00395543,0.00908156	1.46485,0.185637	0.000608568	0.00135017
3	rs37460	44288364	G,G	C,C	0.511928,0.668651	-0.00837231,0.00418907	0.00395543,0.00908156	1.46485,0.190707	0.000601708	0.00133494
3	rs11210838	43827190	A,NA	C,NA	0.847913,NA	-0.0184917,NA	0.00550577,NA	3.10604,NA	0.000601564	0.00124159
3	rs710249	43869235	C,C	G,G	0.578529,0.893849	-0.0187757,0.0110619	0.00400399,0.0138774	5.5619,0.37122	0.0006005	0.00141346
3	rs75554321	43817353	G,NA	A,NA	0.946322,NA	0.0246226,NA	0.00877248,NA	2.30071,NA	0.000593948	0.001148
3	rs2275180	43773033	G,G	A,A	0.361829,0.12996	0.0185149,-0.00611854	0.00411452,0.0127124	5.16759,0.200452	0.000592873	0.00136065
3	rs79375349	44506621	G,NA	A,NA	0.949304,NA	0.00956402,NA	0.00901262,NA	0.539693,NA	0.000592647	0.00109301
3	rs1012125	44277099	C,C	T,T	0.601392,0.417659	0.0047353,-0.0180872	0.0040382,0.00866769	0.618082,1.43283	0.000592301	0.00137558
3	rs12122867	44275441	A,A	G,G	0.601392,0.417659	0.0047353,-0.0181355	0.0040382,0.00866769	0.618082,1.43877	0.000591966	0.00137478
3	rs3791059	44276062	T,T	C,C	0.601392,0.417659	0.0047353,-0.0181355	0.0040382,0.00866769	0.618082,1.43877	0.000591966	0.00137478
3	rs246776	44274699	T,T	C,C	0.519881,0.668651	-0.00800587,0.00319374	0.00395743,0.00908156	1.36579,0.139612	0.000588698	0.00129386
3	rs11577905	44508136	T,NA	C,NA	0.949304,NA	0.00951299,NA	0.00901262,NA	0.535827,NA	0.000587085	0.0010828
3	rs3791069	44289998	T,T	A,A	0.605368,0.416667	0.00441945,-0.0177402	0.00404514,0.00867062	0.561301,1.38982	0.000585744	0.00135776
3	rs601901	44582096	A,A	T,T	0.485089,0.777778	-0.0116863,-0.00549008	0.00395606,0.0102821	2.50353,0.226668	0.000584316	0.00103857
3	rs12144781	44322200	C,NA	G,NA	0.946322,NA	-0.0212054,NA	0.00877248,NA	1.80582,NA	0.000583311	0.00107502
3	rs72671121	43880096	T,T	A,A	0.590457,0.897817	-0.0180717,0.00473536	0.00402064,0.014113	5.15702,0.1324	0.000583051	0.00137259
3	rs55663821	43883915	A,A	G,G	0.579523,0.917659	-0.0186005,0.0137154	0.00400528,0.0155508	5.4663,0.422747	0.000581666	0.00136614
3	rs147926883	44178434	C,NA	T,NA	0.985089,NA	0.0148589,NA	0.0163138,NA	0.440821,NA	0.000576358	0.00109483
3	rs600450	44581738	A,A	G,G	0.485089,0.777778	-0.0116369,-0.00563816	0.00395606,0.0102821	2.48601,0.233994	0.000576042	0.00102414
3	rs2282226	43774878	T,T	C,C	0.631213,0.869048	-0.017545,0.00392267	0.00409792,0.0126714	4.73119,0.120968	0.00057564	0.00131705
3	rs12125838	44277600	A,A	G,G	0.601392,0.417659	0.00468842,-0.0183384	0.0040382,0.00866769	0.609709,1.46383	0.000574326	0.0013323
3	rs839768	43871623	G,G	A,A	0.579523,0.893849	-0.0186005,0.0102747	0.00400528,0.0138774	5.4663,0.338127	0.000573615	0.00134712
3	rs139832080	43959216	NA,T	NA,C	NA,0.984127	NA,0.0298566	NA,0.0342017	NA,0.417156	0.000569897	0.00106364
3	rs41270395	44443401	A,NA	G,NA	0.992048,NA	0.0263345,NA	0.0222601,NA	0.625628,NA	0.000568536	0.00104789
3	rs12131981	44289080	A,A	G,G	0.601392,0.416667	0.00464153,-0.0177402	0.0040382,0.00867062	0.601385,1.38982	0.000563528	0.00130614
3	rs144516774	43877728	NA,T	NA,C	NA,0.99504	NA,0.0729363	NA,0.0608454	NA,0.637067	0.000562063	0.00104706
3	rs117138307	44012853	NA,T	NA,C	NA,0.972222	NA,0.0320822	NA,0.0260119	NA,0.662662	0.000561027	0.00104477
3	rs3791062	44279223	C,C	G,G	0.601392,0.416667	0.00464153,-0.0180449	0.0040382,0.00867062	0.601385,1.4269	0.000560848	0.0012998
3	rs11580716	44513506	T,NA	C,NA	0.949304,NA	0.009263,NA	0.00901262,NA	0.517052,NA	0.00056084	0.00103462
3	rs138300178	43817761	NA,T	NA,C	NA,0.986111	NA,0.0362785	NA,0.0365264	NA,0.494028	0.000560043	0.00104516
3	rs37469	44278722	A,A	G,G	0.516899,0.668651	-0.00818945,0.00369115	0.00395656,0.00908156	1.41491,0.16468	0.000559339	0.00123084
3	rs12133508	44277746	T,T	C,C	0.601392,0.417659	0.00464153,-0.0181886	0.0040382,0.00866769	0.601385,1.44531	0.000559248	0.00129599
3	rs11579637	44223886	G,G	A,A	0.615308,0.481151	0.00443988,-0.0167096	0.00406384,0.00855543	0.561301,1.29407	0.000558418	0.00129207
3	rs839770	43873374	A,A	G,G	0.579523,0.893849	-0.0185518,0.0102243	0.00400528,0.0138774	5.44079,0.336044	0.000557151	0.0013069
3	rs12403488	44213089	G,G	A,A	0.61332,0.480159	0.00452514,-0.0167109	0.00405994,0.00855609	0.576706,1.29407	0.000556226	0.00129
3	rs11580407	44294920	A,A	T,T	0.601392,0.416667	0.00459465,-0.0173434	0.0040382,0.00867062	0.59311,1.34224	0.000552401	0.00127914
3	rs116292638	44274559	C,NA	T,NA	0.982107,NA	0.0113251,NA	0.014915,NA	0.349044,NA	0.000552168	0.0010469
3	rs12026859	44570083	G,G	C,C	0.66998,0.672619	0.0121447,0.00382435	0.00420473,0.00910944	2.41196,0.170944	0.000549881	0.000958957
3	rs12044434	44570092	C,C	A,A	0.66998,0.672619	0.0121447,0.00382435	0.00420473,0.00910944	2.41196,0.170944	0.000549881	0.000958957
3	rs201066911	43828239	NA,G	NA,A	NA,0.987103	NA,-0.0556812	NA,0.0378862	NA,0.848801	0.000549796	0.00102525
3	rs145218879	44042463	T,NA	C,NA	0.984095,NA	0.0130965,NA	0.0158037,NA	0.39011,NA	0.00054954	0.00104147
3	rs113688544	44151911	T,NA	C,NA	0.754473,NA	-0.0221898,NA	0.00459376,NA	5.86571,NA	0.000547703	0.00115046
3	rs12563522	44462028	NA,G	NA,A	NA,0.985119	NA,-0.0525036	NA,0.0353055	NA,0.863334	0.000545106	0.00101683
3	rs839761	43863857	A,A	G,G	0.576541,0.894841	-0.0186269,0.012052	0.00400146,0.013935	5.48954,0.412167	0.000544855	0.00127685
3	rs1098182	43785768	C,NA	G,NA	0.076541,NA	0.00129516,NA	0.00743676,NA	0.0646227,NA	0.000538133	0.00100335
3	rs839760	43863495	T,T	C,C	0.577535,0.918651	-0.0187697,0.0167011	0.00400272,0.0156369	5.5619,0.544403	0.000536947	0.00125756
3	rs116955305	44394585	NA,C	NA,A	NA,0.925595	NA,8.73488e-05	NA,0.0162889	NA,0.00186216	0.000534675	0.000997745
3	rs117178740	44482495	NA,A	NA,C	NA,0.97619	NA,0.0274508	NA,0.0280389	NA,0.484699	0.000532647	0.000995061
3	rs58253404	43603930	T,NA	C,NA	0.992048,NA	0.0317028,NA	0.0222601,NA	0.811384,NA	0.000532432	0.000997341
3	rs2782642	43886321	G,G	A,A	0.579523,0.893849	-0.018459,0.00978079	0.00400528,0.0138774	5.39225,0.317913	0.000528354	0.00123656
3	rs2782638	43880124	G,G	A,A	0.579523,0.893849	-0.018459,0.00978079	0.00400528,0.0138774	5.39225,0.317913	0.000528354	0.00123656
3	rs12564694	44222910	G,G	A,A	0.61332,0.481151	0.00443562,-0.0166073	0.00405994,0.00855543	0.561301,1.28199	0.000528139	0.00122237
3	rs9793527	43879011	C,C	T,T	0.579523,0.893849	-0.018459,0.00992689	0.00400528,0.0138774	5.39225,0.323849	0.00052785	0.00123537
3	rs77973655	44522612	G,NA	A,NA	0.952286,NA	0.00912565,NA	0.00927543,NA	0.487865,NA	0.000527525	0.000971442
3	rs150310961	44015409	NA,G	NA,C	NA,0.972222	NA,0.0308339	NA,0.0260119	NA,0.627331	0.000525142	0.000978055
3	rs3120122	43771660	A,A	G,G	0.371769,0.136905	0.0173307,-0.00409903	0.00409113,0.0124355	4.64327,0.12978	0.000524974	0.00120039
3	rs673253	44062154	T,T	C,C	0.589463,0.790675	-0.0237948,-0.0197636	0.00401916,0.0105074	8.49311,1.22198	0.000524166	0.00117797
3	rs112904272	43993896	T,NA	C,NA	0.916501,NA	0.0105727,NA	0.00714714,NA	0.856784,NA	0.000524079	0.00101484
3	rs56319043	44171211	T,NA	C,NA	0.753479,NA	-0.0220198,NA	0.00458751,NA	5.79938,NA	0.000519534	0.00108763
3	rs150633793	43641392	C,NA	G,NA	0.989066,NA	0.0361355,NA	0.0190121,NA	1.24149,NA	0.000517783	0.000974581
3	rs58283107	44505130	A,NA	T,NA	0.949304,NA	0.00881436,NA	0.00901262,NA	0.484029,NA	0.000517624	0.00095527
3	rs41492045	44424405	T,NA	C,NA	0.986084,NA	0.0445096,NA	0.0168779,NA	2.07777,NA	0.000514613	0.000978691
3	rs12129369	44221529	C,C	G,G	0.61332,0.480159	0.00438851,-0.0166086	0.00405994,0.00855609	0.553263,1.28199	0.00051461	0.0011898
3	rs2782645	43888602	A,A	G,G	0.579523,0.893849	-0.0184147,0.00987651	0.00400528,0.0138774	5.36921,0.321797	0.000514304	0.00120237
3	rs2152112	43877701	G,G	A,A	0.579523,0.893849	-0.0184147,0.00992689	0.00400528,0.0138774	5.36921,0.323849	0.00051414	0.00120199
3	rs28621397	44507374	T,NA	A,NA	0.949304,NA	0.0087634,NA	0.00901262,NA	0.480333,NA	0.00051301	0.000946796
3	rs1467808	43774292	T,T	C,C	0.369781,0.136905	0.0175314,-0.0047933	0.00409564,0.0124355	4.7294,0.154962	0.00051159	0.00116888
3	rs72637951	44030416	NA,G	NA,T	NA,0.979167	NA,0.0626784	NA,0.0299292	NA,1.44081	0.000508615	0.000948807
3	rs61768408	44220747	A,NA	G,NA	0.748509,NA	-0.0213127,NA	0.00455701,NA	5.53575,NA	0.00050691	0.0010604
3	rs75555735	44065555	NA,C	NA,G	NA,0.925595	NA,0.05179	NA,0.0162889	NA,2.83107	0.000504834	0.000947194
3	rs72678674	44224688	A,NA	G,NA	0.753479,NA	-0.0211765,NA	0.00458751,NA	5.40786,NA	0.00050321	0.00105141
3	rs74818264	44487268	NA,T	NA,C	NA,0.963294	NA,0.0207644	NA,0.0227328	NA,0.442462	0.000502479	0.000938125
3	rs72637953	44086473	NA,T	NA,C	NA,0.979167	NA,0.0623443	NA,0.0299292	NA,1.42892	0.000501141	0.000934877
3	rs12125928	44217708	A,A	G,G	0.61332,0.480159	0.00434141,-0.0166086	0.00405994,0.00855609	0.545273,1.28199	0.000500689	0.00115637
3	rs2158955	44215394	G,G	A,A	0.61332,0.480159	0.00434141,-0.0166573	0.00405994,0.00855609	0.545273,1.28774	0.000500079	0.00115494
3	rs2108419	44215220	A,A	C,C	0.61332,0.480159	0.00434141,-0.0166573	0.00405994,0.00855609	0.545273,1.28774	0.000500079	0.00115494
3	rs1990195	44214196	T,T	C,C	0.61332,0.480159	0.00434141,-0.0167109	0.00405994,0.00855609	0.545273,1.29407	0.000499426	0.00115341
3	rs72968420	43628507	G,NA	A,NA	0.967197,NA	-0.0122881,NA	0.0111,NA	0.571412,NA	0.000499208	0.00094057
3	rs35052091	44212283	A,A	G,G	0.61332,0.480159	0.00434141,-0.0167596	0.00405994,0.00855609	0.545273,1.29983	0.00049885	0.00115206
3	rs10890277	44211251	T,T	C,C	0.61332,0.480159	0.00434141,-0.0167596	0.00405994,0.00855609	0.545273,1.29983	0.00049885	0.00115206
3	rs80288039	44521737	C,NA	T,NA	0.952286,NA	0.00877159,NA	0.00927543,NA	0.463048,NA	0.000496662	0.000914923
3	rs116240951	43719046	C,NA	T,NA	0.970179,NA	-0.0303777,NA	0.0116239,NA	2.04745,NA	0.000496451	0.000946538
3	rs1782372	43600316	C,NA	A,NA	0.991054,NA	0.0305971,NA	0.0209976,NA	0.838427,NA	0.00049573	0.00093124
3	rs144061400	44512590	A,NA	G,NA	0.94831,NA	0.00922885,NA	0.00893021,NA	0.520861,NA	0.000494563	0.000913497
3	rs35909386	43777855	T,NA	C,NA	0.923459,NA	0.00332089,NA	0.00743677,NA	0.183626,NA	0.000490694	0.000922085
3	rs12240184	44512756	G,NA	A,NA	0.94831,NA	0.00917831,NA	0.00893021,NA	0.517052,NA	0.000490229	0.00090553
3	rs3768048	43831545	T,T	C,C	0.906561,0.866071	0.00679207,-0.0375143	0.00679323,0.0125513	0.498403,2.55283	0.000489863	0.000930385
3	rs114940806	44558672	G,NA	A,NA	0.969185,NA	0.0207285,NA	0.0114407,NA	1.15481,NA	0.000488275	0.00090026
3	rs41270371	43917797	A,NA	G,NA	0.955268,NA	0.0233607,NA	0.00956466,NA	1.83594,NA	0.000487819	0.000936884
3	rs11210945	44510575	T,NA	C,NA	0.949304,NA	0.00845894,NA	0.00901262,NA	0.458479,NA	0.000486604	0.000898297
3	rs11590088	44233532	T,T	C,C	0.61332,0.481151	0.00429431,-0.0167583	0.00405994,0.00855543	0.537332,1.29983	0.000484703	0.00111817
3	rs11587427	44243049	C,NA	T,NA	0.748509,NA	-0.021172,NA	0.00455701,NA	5.47061,NA	0.000483105	0.00100839
3	rs145104753	44489956	A,NA	G,NA	0.982107,NA	0.0271484,NA	0.014915,NA	1.16287,NA	0.000479765	0.000880191
3	rs78735769	44098116	NA,A	NA,G	NA,0.941468	NA,0.0047983	NA,0.0182098	NA,0.101185	0.00047811	0.000892115
3	rs3120276	43779564	C,C	T,T	0.372763,0.121032	0.0171353,-0.00624497	0.00408891,0.0131059	4.55575,0.198104	0.000477852	0.00108956
3	rs2993619	44455203	C,C	T,T	0.119284,0.073413	-0.0167758,-0.0575232	0.00610001,0.0163898	2.22496,3.34812	0.000476043	0.000880942
3	rs72678680	44240221	A,NA	G,NA	0.748509,NA	-0.0211281,NA	0.00455701,NA	5.45033,NA	0.000475988	0.00099285
3	rs568115416	44581012	NA,G	NA,A	NA,0.985119	NA,-0.0213684	NA,0.0353055	NA,0.26359	0.000475303	0.000888006
3	rs117744951	44362120	NA,G	NA,A	NA,0.948413	NA,-0.0297506	NA,0.0193256	NA,0.907641	0.000471533	0.000879168
3	rs139745416	44199508	T,NA	C,NA	0.964215,NA	0.000720912,NA	0.0106439,NA	0.0241087,NA	0.000470409	0.000890707
3	rs78656836	44303095	G,NA	A,NA	0.973161,NA	-0.0287601,NA	0.0122339,NA	1.72746,NA	0.000468725	0.000850823
3	rs10890247	43738340	C,C	A,A	0.441352,0.558532	-0.00613278,-0.0203659	0.00398179,0.00860854	0.9083,1.74491	0.000468343	0.000881563
3	rs4660740	44148617	G,NA	A,NA	0.754473,NA	-0.02173,NA	0.00459376,NA	5.64946,NA	0.000467963	0.000975949
3	rs10890279	44230258	A,A	G,G	0.614314,0.481151	0.00429636,-0.016656	0.00406188,0.00855543	0.537332,1.28774	0.000462887	0.00106591
3	rs16830378	43601445	A,NA	C,NA	0.992048,NA	0.0296816,NA	0.0222601,NA	0.738973,NA	0.000462144	0.000865569
3	rs112381433	43644602	A,NA	T,NA	0.967197,NA	-0.0117173,NA	0.0111,NA	0.53589,NA	0.000461233	0.000868792
3	rs72962599	43601727	G,NA	C,NA	0.992048,NA	0.0296307,NA	0.0222601,NA	0.737187,NA	0.000460546	0.000862574
3	rs687012	43685922	A,NA	C,NA	0.037773,NA	-0.0290578,NA	0.0103707,NA	2.29412,NA	0.000460521	0.000863652
3	rs3791045	44230885	A,A	G,G	0.614314,0.482143	0.00429636,-0.0169079	0.00406188,0.00855481	0.537332,1.31779	0.000459706	0.00105847
3	rs12142533	44237120	T,T	C,C	0.61332,0.481151	0.00420012,-0.0167583	0.00405994,0.00855543	0.521592,1.29983	0.000459143	0.00105693
3	rs113910641	43601781	A,NA	G,NA	0.992048,NA	0.0295848,NA	0.0222601,NA	0.735582,NA	0.000459115	0.000859891
3	rs16831373	44355562	NA,G	NA,A	NA,0.919643	NA,0.00894355	NA,0.0157247	NA,0.244491	0.000456109	0.000851345
3	rs3791037	44160058	A,A	G,G	0.611332,0.514881	0.00443145,-0.0166516	0.00405613,0.00855314	0.561301,1.28774	0.000456055	0.00104721
3	rs142094257	44227753	T,NA	A,NA	0.992048,NA	0.0201497,NA	0.0222601,NA	0.437276,NA	0.000455999	0.000840109
3	rs61775868	43669626	G,NA	T,NA	0.964215,NA	0.0289357,NA	0.0106439,NA	2.18327,NA	0.000455155	0.000854276
3	rs72964405	43602488	T,NA	C,NA	0.992048,NA	0.0294423,NA	0.0222601,NA	0.730598,NA	0.000454704	0.000851622
3	rs61741066	43603022	C,NA	T,NA	0.992048,NA	0.0293914,NA	0.0222601,NA	0.728822,NA	0.000453144	0.000848697
3	rs3120044	43771090	A,A	G,G	0.370775,0.136905	0.0172017,-0.00386082	0.00409337,0.0124355	4.5781,0.12136	0.000452045	0.00102745
3	rs113704258	43668441	A,NA	G,NA	0.964215,NA	0.0288827,NA	0.0106439,NA	2.17674,NA	0.000451766	0.000847904
3	rs113345342	43976985	T,NA	C,NA	0.969185,NA	0.00742284,NA	0.0114407,NA	0.286961,NA	0.000450907	0.000864655
3	rs1467809	43774437	A,A	G,G	0.370775,0.156746	0.0173402,-0.00670694	0.00409337,0.0117578	4.64327,0.245354	0.000449729	0.00102528
3	rs61776953	43663974	T,NA	C,NA	0.964215,NA	0.0288351,NA	0.0106439,NA	2.17088,NA	0.000448747	0.000842227
3	rs3791048	44236590	A,A	G,G	0.61332,0.481151	0.00415304,-0.0168069	0.00405994,0.00855543	0.513794,1.30561	0.00044648	0.00102666
3	rs1556581	43772190	G,G	A,A	0.369781,0.150794	0.0173928,-0.00625944	0.00409564,0.0119455	4.66359,0.221647	0.00044619	0.00101646
3	rs504112	43682349	T,NA	A,NA	0.035785,NA	-0.028783,NA	0.0106439,NA	2.16447,NA	0.000445475	0.000836074
3	rs77535006	43656858	A,NA	G,NA	0.964215,NA	0.0287821,NA	0.0106439,NA	2.16438,NA	0.000445427	0.000835984
3	rs60980802	43660310	A,NA	C,NA	0.964215,NA	0.0287821,NA	0.0106439,NA	2.16438,NA	0.000445427	0.000835984
3	rs3791038	44161980	A,A	G,G	0.611332,0.512897	0.00438438,-0.0166497	0.00405613,0.0085522	0.553263,1.28774	0.000444731	0.0010202
3	rs7417155	44555817	A,NA	G,NA	0.964215,NA	0.0244161,NA	0.0106439,NA	1.66163,NA	0.000444287	0.000825745
3	rs7513599	44597565	T,NA	C,NA	0.991054,NA	0.0348015,NA	0.0209976,NA	1.01128,NA	0.000444063	0.000827091
3	rs191847964	44151879	NA,T	NA,G	NA,0.97619	NA,0.0563569	NA,0.0280389	NA,1.35227	0.000443039	0.00082684
3	rs3791039	44162907	A,A	G,G	0.611332,0.505952	0.00438438,-0.016548	0.00405613,0.00854996	0.553263,1.27626	0.000442819	0.00101555
3	rs507277	43691047	T,NA	C,NA	0.935388,NA	-0.00735554,NA	0.00804241,NA	0.443209,NA	0.00044156	0.000831804
3	rs77270226	44373706	C,NA	G,NA	0.939364,NA	-0.0176909,NA	0.00828432,NA	1.48515,NA	0.000440493	0.000813657
3	rs72968453	43655774	A,NA	G,NA	0.968191,NA	-0.0118457,NA	0.0112664,NA	0.533037,NA	0.000440091	0.000830285
3	rs72968443	43647638	C,NA	A,NA	0.966203,NA	-0.0101957,NA	0.0109412,NA	0.454188,NA	0.000439258	0.000827247
3	rs61453383	44509125	C,NA	G,NA	0.94831,NA	0.00852874,NA	0.00893021,NA	0.46909,NA	0.000439019	0.000811371
3	rs11811512	43653229	G,NA	A,NA	0.964215,NA	0.0286339,NA	0.0106439,NA	2.14622,NA	0.000436318	0.000818857
3	rs78339077	43600178	A,NA	T,NA	0.970179,NA	-0.0125538,NA	0.0116239,NA	0.552618,NA	0.000435784	0.000823638
3	rs594389	43693532	G,G	A,A	0.301193,0.138889	0.00283002,0.0243172	0.00430962,0.0123606	0.291248,1.3085	0.000434355	0.000811045
3	rs72964417	43605792	T,NA	C,NA	0.992048,NA	0.028725,NA	0.0222601,NA	0.705748,NA	0.000433411	0.000811704
3	rs115819330	44132074	A,NA	G,NA	0.946322,NA	0.00365535,NA	0.00877248,NA	0.16947,NA	0.000430911	0.000822087
3	rs72637952	44052169	NA,G	NA,T	NA,0.97619	NA,0.0574727	NA,0.0280389	NA,1.39374	0.000430422	0.000803063
3	rs2992037	43949810	G,G	A,A	0.338966,0.070437	0.0165728,-0.0385573	0.00417686,0.0167056	4.13936,1.67785	0.000430345	0.000938136
3	rs61775865	43666036	A,NA	T,NA	0.964215,NA	0.0285334,NA	0.0106439,NA	2.13394,NA	0.000430292	0.000807526
3	rs116583447	44181103	T,NA	C,NA	0.952286,NA	0.00376235,NA	0.00927543,NA	0.164298,NA	0.000429928	0.00078669
3	rs78538523	44595916	NA,C	NA,T	NA,0.926587	NA,-0.00648395	NA,0.0163898	NA,0.159647	0.000428776	0.00080125
3	rs80204008	44276072	A,NA	G,NA	0.981113,NA	0.0433213,NA	0.0145245,NA	2.54396,NA	0.000427272	0.000815125
3	rs11803856	43742287	C,C	G,G	0.866799,0.960318	0.00523601,-0.0404042	0.00581871,0.0218976	0.433921,1.18698	0.000426506	0.000787483
3	rs72968415	43626201	C,NA	T,NA	0.967197,NA	-0.011101,NA	0.0111,NA	0.498576,NA	0.0004247	0.00079975
3	rs61776950	43653080	C,NA	T,NA	0.964215,NA	0.0284329,NA	0.0106439,NA	2.1217,NA	0.000424388	0.000796423
3	rs41303435	43629815	C,NA	T,NA	0.965209,NA	0.0288361,NA	0.0107893,NA	2.12348,NA	0.000423894	0.000796268
3	rs201107876	44545994	NA,T	NA,C	NA,0.967262	NA,-0.0221668	NA,0.0240217	NA,0.448403	0.000423881	0.000791816
3	rs74656976	44366673	NA,G	NA,C	NA,0.910714	NA,0.00629335	NA,0.0149907	NA,0.170942	0.000422993	0.00078978
3	rs10890276	44208122	T,T	C,C	0.610338,0.482143	0.00405318,-0.0170587	0.00405425,0.00855481	0.498342,1.33586	0.000422387	0.000969896
3	rs7524660	43710801	A,A	G,G	0.935388,0.964286	-0.00926029,-0.0435853	0.00804241,0.0230345	0.602835,1.23308	0.000420806	0.000778534
3	rs114178023	43692045	A,NA	G,NA	0.973161,NA	0.0116656,NA	0.0122339,NA	0.468124,NA	0.000420779	0.00079078
3	rs116372127	43605057	T,NA	C,NA	0.970179,NA	-0.0122,NA	0.0116239,NA	0.531769,NA	0.000416826	0.000787626
3	rs10749846	43740029	G,G	T,T	0.43837,0.558532	-0.0062728,-0.0200365	0.00398468,0.00860854	0.937663,1.70032	0.000416195	0.00078304
3	rs141763884	43651323	A,NA	G,NA	0.965209,NA	0.0286386,NA	0.0107893,NA	2.09985,NA	0.000412801	0.00077538
3	rs12747491	44238109	G,NA	C,NA	0.965209,NA	0.00403128,NA	0.0107893,NA	0.149553,NA	0.000411681	0.000791131
3	rs72964422	43606565	A,NA	G,NA	0.992048,NA	0.0279073,NA	0.0222601,NA	0.677876,NA	0.00041086	0.000769429
3	rs647372	44561272	G,G	T,T	0.430417,0.380952	0.0135505,0.00236119	0.00399316,0.0088025	3.161,0.103191	0.000408579	0.000731352
3	rs191352990	43656980	T,NA	C,NA	0.992048,NA	0.0278124,NA	0.0222601,NA	0.674674,NA	0.000408356	0.000764734
3	rs115445784	44252250	T,NA	C,NA	0.986084,NA	0.011052,NA	0.0168779,NA	0.290237,NA	0.000407586	0.000770373
3	rs143572073	44189349	G,NA	C,NA	0.977137,NA	-0,NA	0.0132281,NA	-0,NA	0.000406211	0.000761777
3	rs111347334	43653721	T,NA	C,NA	0.968191,NA	-0.0112227,NA	0.0112664,NA	0.49595,NA	0.000406052	0.0007658
3	rs72686025	44574133	T,NA	A,NA	0.939364,NA	0.0183553,NA	0.00828432,NA	1.57325,NA	0.000404874	0.000761775
3	rs7349097	44034135	T,T	C,C	0.616302,0.55754	0.00443354,-0.01036	0.00406582,0.00860653	0.55985,0.640746	0.000404505	0.000919416
3	rs78988669	43635248	C,NA	T,NA	0.965209,NA	0.0284839,NA	0.0107893,NA	2.08143,NA	0.000404405	0.000759572
3	rs72964418	43606496	T,NA	C,NA	0.992048,NA	0.0276095,NA	0.0222601,NA	0.667846,NA	0.000403074	0.000754833
3	rs2819337	44016049	G,NA	C,NA	0.946322,NA	0.00156964,NA	0.00877248,NA	0.0665158,NA	0.00040228	0.000756025
3	rs682150	43666055	T,NA	G,NA	0.952286,NA	0.0227188,NA	0.00927543,NA	1.84432,NA	0.000401839	0.00075644
3	rs6683825	44152288	A,A	G,G	0.615308,0.512897	0.00392144,-0.0172043	0.00406384,0.0085522	0.475519,1.35405	0.000400948	0.000914837
3	rs4660761	44440146	A,A	G,G	0.200795,0.265873	-0.0175416,-0.047436	0.00493553,0.00967566	3.42114,6.02426	0.000400782	0.000744105
3	rs72968456	43658666	G,NA	A,NA	0.968191,NA	-0.0110875,NA	0.0112664,NA	0.488044,NA	0.000399179	0.000752781
3	rs78264954	43981101	NA,C	NA,T	NA,0.890873	NA,0.00163103	NA,0.0137097	NA,0.0432073	0.000398831	0.000744182
3	rs1969878	44569269	C,C	T,T	0.680915,0.672619	0.0109987,0.00352524	0.0042417,0.00910944	2.02161,0.155669	0.000397922	0.000696018
3	rs11210831	43763086	G,G	A,A	0.634195,0.540675	0.00656932,-0.00457298	0.00410491,0.00857778	0.960511,0.226249	0.000397478	0.000847413
3	rs61776948	43646867	G,NA	C,NA	0.964215,NA	0.0281315,NA	0.0106439,NA	2.08522,NA	0.000395523	0.000743834
3	rs117988919	43981405	NA,A	NA,G	NA,0.891865	NA,0.00154286	NA,0.0137648	NA,0.0405988	0.00039358	0.000734378
3	rs117716633	43982576	NA,G	NA,T	NA,0.97123	NA,-0.0378988	NA,0.0255725	NA,0.859062	0.000393154	0.00073502
3	rs6667968	43645011	A,NA	G,NA	0.964215,NA	0.0280839,NA	0.0106439,NA	2.07949,NA	0.000393041	0.000739151
3	rs1408919	44571128	G,G	A,A	0.702783,0.681548	0.0109078,0.00353132	0.00432606,0.00917557	1.93224,0.154691	0.000392435	0.000686736
3	rs113551349	44475123	T,T	C,C	0.72167,0.997024	-0.0193606,-0.0958831	0.00441154,0.078473	4.94282,0.654117	0.000390666	0.000814682
3	rs116623215	44565952	A,A	G,G	0.699801,0.681548	0.0107609,0.0027753	0.00431368,0.00917557	1.89928,0.117876	0.000390623	0.000683115
3	rs3791103	44366671	NA,T	NA,C	NA,0.91369	NA,0.006062	NA,0.0152221	NA,0.160864	0.000390623	0.000729368
3	rs79091966	43753913	G,NA	A,NA	0.969185,NA	-0.0264925,NA	0.0114407,NA	1.68659,NA	0.000388322	0.000736605
3	rs602802	44582285	C,C	T,T	0.452286,0.768849	-0.0101151,-0.00517069	0.00397243,0.0101399	1.96313,0.2146	0.000388009	0.000693177
3	rs2991990	43779869	G,G	T,T	0.371769,0.140873	0.0170062,-0.00796725	0.00409113,0.0122874	4.49125,0.286743	0.00038776	0.000878529
3	rs548299	44563818	T,T	C,C	0.430417,0.37996	0.013458,0.00246126	0.00399316,0.00880693	3.12439,0.107969	0.000387676	0.000694238
3	rs11210826	43743355	T,T	C,C	0.902585,0.96131	-0.00266743,-0.0421558	0.00666778,0.0221651	0.161704,1.24272	0.000387249	0.000714471
3	rs79721381	43608422	T,NA	C,NA	0.970179,NA	-0.011579,NA	0.0116239,NA	0.495957,NA	0.000386369	0.00072978
3	rs72684064	43731915	A,NA	G,NA	0.989066,NA	0.0296271,NA	0.0190121,NA	0.923888,NA	0.000385839	0.000719547
3	rs662128	44573500	A,A	G,G	0.486083,0.777778	-0.0112684,-0.00369483	0.00395583,0.0102821	2.35734,0.143068	0.000384846	0.000686349
3	rs11210960	44562811	A,A	G,G	0.699801,0.683532	0.0104113,0.00383736	0.00431368,0.00919092	1.80141,0.16986	0.000384584	0.000671904
3	rs77715956	44277688	T,NA	C,NA	0.979125,NA	0.00547037,NA	0.0138296,NA	0.159622,NA	0.000383038	0.000708533
3	rs72968430	43641005	T,NA	A,NA	0.992048,NA	0.0267821,NA	0.0222601,NA	0.640314,NA	0.00038256	0.000716376
3	rs143832821	44052083	T,NA	C,NA	0.972167,NA	-0.000794966,NA	0.0120196,NA	0.0235276,NA	0.000382558	0.000718207
3	rs2031497	44558680	G,G	A,A	0.698807,0.683532	0.0104015,0.00381639	0.00430962,0.00919092	1.80141,0.16879	0.000380139	0.000663721
3	rs3120123	43749755	G,G	T,T	0.56163,0.737103	-0.00647389,-0.0240395	0.00398468,0.0097106	0.982016,1.8761	0.000378562	0.000713254
3	rs111638247	44575827	T,NA	C,NA	0.976143,NA	0.0299284,NA	0.0129561,NA	1.68007,NA	0.000377447	0.000706273
3	rs11210824	43735196	A,A	G,G	0.905567,0.96131	-0.00484858,-0.0413797	0.00676109,0.0221651	0.324869,1.20819	0.000376334	0.000694655
3	rs6658300	44129209	C,C	T,T	0.332008,0.185516	-0.00901564,-0.0412642	0.00419836,0.0109969	1.49812,3.75649	0.000374814	0.000712287
3	rs1291047	44561786	G,G	C,C	0.430417,0.380952	0.0133999,0.0024106	0.00399316,0.0088025	3.10151,0.105575	0.000374806	0.000671369
3	rs148387514	43782568	NA,T	NA,C	NA,0.975198	NA,-0.0423252	NA,0.0274863	NA,0.908005	0.000374337	0.000698877
3	rs11210911	44204301	T,T	C,C	0.611332,0.482143	0.003914,-0.0174623	0.00405613,0.00855481	0.475519,1.38481	0.000374123	0.000855861
3	rs1198982	43782846	A,A	G,G	0.37674,0.127976	0.0165519,-0.00391695	0.00408022,0.012796	4.30289,0.119459	0.000373599	0.000837094
3	rs2240517	44171266	A,A	G,G	0.614314,0.511905	0.00378303,-0.0162497	0.00406188,0.00855178	0.453861,1.24099	0.00037357	0.000852477
3	rs3768046	43766426	G,G	A,A	0.369781,0.133929	0.0166574,-0.000281967	0.00409564,0.0125513	4.3224,0.00785451	0.000373289	0.00083612
3	rs56376457	43734559	A,A	G,G	0.905567,0.96131	-0.00462413,-0.0413797	0.00676109,0.0221651	0.306257,1.20819	0.000372662	0.000687854
3	rs7528907	44193456	A,A	T,T	0.606362,0.468254	0.00409279,-0.0184268	0.00404692,0.00856664	0.506044,1.50201	0.000372498	0.000851534
3	rs79356022	43921743	NA,A	NA,C	NA,0.920635	NA,-0.0286676	NA,0.0158141	NA,1.15574	0.000372493	0.000695788
3	rs11210918	44240533	A,A	T,T	0.610338,0.481151	0.00372894,-0.0167096	0.00405425,0.00855543	0.446485,1.29407	0.000372353	0.000849055
3	rs12048838	44571545	A,A	G,G	0.702783,0.681548	0.0108163,0.00367857	0.00432606,0.00917557	1.90624,0.162104	0.000372277	0.000651863
3	rs11801107	44573662	T,T	C,C	0.701789,0.655754	0.0109454,0.00467451	0.0043219,0.00899701	1.946,0.219417	0.000372163	0.000651328
3	rs56838833	44591767	NA,T	NA,C	NA,0.926587	NA,-0.00441563	NA,0.0163898	NA,0.103688	0.000371249	0.000693739
3	rs72678390	43642673	G,NA	A,NA	0.983101,NA	-0.0321093,NA	0.0153396,NA	1.43975,NA	0.000370445	0.000674388
3	rs143480677	44158165	G,NA	C,NA	0.984095,NA	0.0132827,NA	0.0158037,NA	0.397247,NA	0.000369666	0.000677529
3	rs80221567	44409044	NA,G	NA,A	NA,0.978175	NA,-0.0428366	NA,0.0292559	NA,0.844244	0.000369454	0.000689827
3	rs6664891	43711723	G,G	A,A	0.590457,0.44246	0.00370207,0.018307	0.00402064,0.00860653	0.447122,1.4761	0.000369162	0.000691629
3	rs2275098	43908274	NA,T	NA,C	NA,0.96131	NA,0.0445671	NA,0.0221651	NA,1.35303	0.000368956	0.000690196
3	rs613956	43682461	A,NA	G,NA	0.944334,NA	-0.00593896,NA	0.00862346,NA	0.308907,NA	0.000368453	0.000697819
3	rs78954490	43614382	T,NA	C,NA	0.970179,NA	-0.0112226,NA	0.0116239,NA	0.475853,NA	0.000368006	0.000695673
3	rs57123039	43744728	T,T	C,C	0.902585,0.96131	-0.00258192,-0.0416394	0.00666778,0.0221651	0.155777,1.21969	0.000367584	0.000678259
3	rs80320811	44549804	G,NA	A,NA	0.963221,NA	0.0254566,NA	0.0105045,NA	1.81316,NA	0.000365834	0.000677524
3	rs116943403	44383921	NA,A	NA,G	NA,0.911706	NA,0.0100816	NA,0.0150664	NA,0.298082	0.000365688	0.000680921
3	rs12140180	44242467	A,A	G,G	0.612326,0.481151	0.00373242,-0.0169091	0.00405803,0.00855543	0.446485,1.31779	0.000365091	0.000832534
3	rs6429538	43740674	G,G	A,A	0.402584,0.55754	-0.00284075,-0.0199321	0.00403156,0.00860653	0.317818,1.68692	0.000364347	0.000681662
3	rs60829016	44591572	NA,C	NA,T	NA,0.926587	NA,-0.00410869	NA,0.0163898	NA,0.0957945	0.00036387	0.000679949
3	rs12733500	44208306	G,NA	T,NA	0.965209,NA	0.00298069,NA	0.0107893,NA	0.106601,NA	0.000362773	0.000694548
3	rs76228478	43662452	A,NA	G,NA	0.970179,NA	-0.0110883,NA	0.0116239,NA	0.468366,NA	0.000362299	0.000684818
3	rs3898794	43707220	A,A	G,G	0.591451,0.441468	0.00347312,0.018461	0.00402215,0.00860854	0.411322,1.49494	0.000362092	0.000677804
3	rs7549701	44245777	C,C	T,T	0.609344,0.480159	0.00372723,-0.0166573	0.00405239,0.00855609	0.446485,1.28774	0.000360897	0.000821801
3	rs7528454	44174081	A,A	G,G	0.606362,0.506944	0.0038629,-0.0126252	0.00404692,0.00855018	0.468755,0.85455	0.000360841	0.000821305
3	rs57173249	44591269	NA,G	NA,A	NA,0.927579	NA,-0.003572	NA,0.0164929	NA,0.081688	0.000360353	0.000673369
3	rs75808047	44536931	A,NA	G,NA	0.975149,NA	-0.0178999,NA	0.0127009,NA	0.799336,NA	0.000359602	0.000670487
3	rs11210906	44189695	G,G	A,A	0.611332,0.511905	0.00377767,-0.0162497	0.00405613,0.00855178	0.453861,1.24099	0.000357139	0.000814272
3	rs76488537	44588838	NA,C	NA,T	NA,0.927579	NA,-0.00341986	NA,0.0164929	NA,0.0779321	0.000356881	0.000666879
3	rs3862226	43707556	A,A	C,C	0.591451,0.44246	0.00333498,0.018405	0.00402215,0.00860653	0.390387,1.48843	0.000356533	0.00066706
3	rs489328	44074441	C,NA	T,NA	0.008946,NA	0.0115193,NA	0.0209979,NA	0.234119,NA	0.000355523	0.000660052
3	rs6429635	44178832	C,C	G,G	0.606362,0.511905	0.00399894,-0.0160451	0.00404692,0.00855178	0.490687,1.21736	0.000354361	0.000808394
3	rs2428954	44442930	G,G	A,A	0.88171,0.905754	0.0139205,0.0531284	0.00612213,0.0146307	1.63869,3.54973	0.000353118	0.000655372
3	rs79115096	43988352	NA,G	NA,A	NA,0.889881	NA,-0.000147871	NA,0.0136555	NA,0.00376856	0.000352403	0.000657719
3	rs11210903	44179233	G,G	A,A	0.612326,0.512897	0.00373242,-0.0161482	0.00405803,0.0085522	0.446485,1.22915	0.000352141	0.000802755
3	rs2428953	44443459	A,A	G,G	0.882704,0.905754	0.0140971,0.0531284	0.00614455,0.0146307	1.66201,3.54973	0.000352129	0.000653479
3	rs6699111	43757402	T,T	C,C	0.642147,0.5	0.00309506,0.0174816	0.00412449,0.00854935	0.343895,1.38854	0.000351478	0.000659533
3	rs12140156	44184625	G,G	T,T	0.612326,0.512897	0.00373242,-0.0163479	0.00405803,0.0085522	0.446485,1.25232	0.000350074	0.00079794
3	rs79442166	43657418	NA,G	NA,C	NA,0.876984	NA,0.0130946	NA,0.0130145	NA,0.502601	0.000349331	0.000651418
3	rs61768373	44148499	C,NA	G,NA	0.88171,NA	-0.0200235,NA	0.00612213,NA	2.96944,NA	0.000349089	0.000702132
3	rs4083863	43702152	G,G	A,A	0.905567,0.963294	-0.00353669,-0.0426266	0.00676109,0.0227328	0.221192,1.21626	0.000348266	0.00064252
3	rs74070171	43626456	G,NA	C,NA	0.963221,NA	0.0273719,NA	0.0105045,NA	2.03774,NA	0.000347644	0.000652213
3	rs149561672	43945856	NA,T	NA,C	NA,0.962302	NA,0.0446814	NA,0.0224433	NA,1.33258	0.000346764	0.0006486
3	rs116014152	44099164	A,NA	C,NA	0.987078,NA	0.0412581,NA	0.0175062,NA	1.73437,NA	0.000346118	0.000656922
3	rs117960883	43987872	NA,T	NA,A	NA,0.889881	NA,-0.000443479	NA,0.0136555	NA,0.0113999	0.000344683	0.000643323
3	rs77676272	43689679	C,NA	A,NA	0.992048,NA	0.0250594,NA	0.0222601,NA	0.584575,NA	0.00034463	0.000645274
3	rs11559311	43630156	C,NA	A,NA	0.963221,NA	0.027302,NA	0.0105045,NA	2.02931,NA	0.000344617	0.000646522
3	rs12401664	44586651	G,NA	A,NA	0.964215,NA	0.0170865,NA	0.0106439,NA	0.964848,NA	0.000344443	0.000638103
3	rs77975030	44588201	NA,T	NA,C	NA,0.924603	NA,-0.00306774	NA,0.0161901	NA,0.070727	0.00034346	0.000641631
3	rs61776916	43630541	A,NA	C,NA	0.963221,NA	0.0272729,NA	0.0105045,NA	2.0258,NA	0.000343367	0.00064417
3	rs13375593	43629825	A,NA	G,NA	0.963221,NA	0.0272729,NA	0.0105045,NA	2.0258,NA	0.000343367	0.00064417
3	rs1804822	43629957	A,NA	G,NA	0.963221,NA	0.0272729,NA	0.0105045,NA	2.0258,NA	0.000343367	0.00064417
3	rs3001722	43996420	A,NA	T,NA	0.987078,NA	-0.0055472,NA	0.0175062,NA	0.124163,NA	0.000342831	0.000641128
3	rs11210810	43664693	G,NA	A,NA	0.727634,NA	-0.00634981,NA	0.00444126,NA	0.815893,NA	0.00034278	0.000639477
3	rs76195754	44588885	NA,C	NA,T	NA,0.927579	NA,-0.00275498	NA,0.0164929	NA,0.0618117	0.000342421	0.000639855
3	rs56301202	43639572	A,NA	C,NA	0.963221,NA	0.0272497,NA	0.0105045,NA	2.02301,NA	0.000342377	0.000642309
3	rs61776946	43640152	T,NA	G,NA	0.963221,NA	0.0272497,NA	0.0105045,NA	2.02301,NA	0.000342377	0.000642309
3	rs183634397	43662275	NA,A	NA,G	NA,0.97619	NA,0.0226684	NA,0.0280389	NA,0.377968	0.000341534	0.000637692
3	rs11210908	44194512	T,T	A,A	0.612326,0.514881	0.0036854,-0.0164574	0.00405803,0.00855314	0.439155,1.2649	0.000341287	0.00077708
3	rs117068273	43806741	NA,C	NA,T	NA,0.96627	NA,-0.0261402	NA,0.023678	NA,0.569283	0.000341	0.000635957
3	rs145507796	44250375	C,NA	T,NA	0.984095,NA	0.0139686,NA	0.0158037,NA	0.423934,NA	0.000339626	0.000623026
3	rs115936160	44222386	A,NA	C,NA	0.984095,NA	0.00614348,NA	0.0158037,NA	0.156474,NA	0.000339437	0.000644532
3	rs72964423	43607049	A,NA	G,NA	0.992048,NA	0.0247854,NA	0.0222601,NA	0.575908,NA	0.000339139	0.00063498
3	rs6694040	43640732	T,NA	A,NA	0.963221,NA	0.0271554,NA	0.0105045,NA	2.0117,NA	0.000338402	0.000634835
3	rs72964426	43607165	A,NA	G,NA	0.992048,NA	0.024741,NA	0.0222601,NA	0.574508,NA	0.000338263	0.000633337
3	rs12045611	44567659	A,A	G,G	0.817097,0.839286	0.00976331,0.0104004	0.00511437,0.0116392	1.24978,0.429982	0.000337464	0.000595124
3	rs77201694	44347087	A,NA	G,NA	0.865805,NA	-0.0200972,NA	0.00580045,NA	3.27515,NA	0.000337065	0.000651553
3	rs61776913	43625397	A,NA	G,NA	0.963221,NA	0.0271217,NA	0.0105045,NA	2.00766,NA	0.000336997	0.000632194
3	rs10890289	44568860	C,C	G,G	0.817097,0.839286	0.00976331,0.0102032	0.00511437,0.0116392	1.24978,0.41943	0.00033605	0.000592621
3	rs61776951	43657758	C,NA	G,NA	0.727634,NA	-0.00626224,NA	0.00444126,NA	0.799872,NA	0.000334121	0.000623338
3	rs1199039	43784956	G,G	A,A	0.622266,0.852183	-0.0164489,0.00496356	0.00407811,0.0120441	4.25996,0.167329	0.000333978	0.000748052
3	rs6677990	44351122	A,NA	G,NA	0.939364,NA	-0.0175361,NA	0.00828432,NA	1.46498,NA	0.000333696	0.000617073
3	rs61776910	43611863	A,NA	G,NA	0.965209,NA	0.0269463,NA	0.0107893,NA	1.90283,NA	0.000333344	0.000625784
3	rs149158277	43878586	NA,G	NA,A	NA,0.990079	NA,-0.0449876	NA,0.0431319	NA,0.527335	0.000332745	0.000621196
3	rs11210909	44195302	A,A	C,C	0.612326,0.514881	0.00363839,-0.0164574	0.00405803,0.00855314	0.431872,1.2649	0.00033272	0.000756763
3	rs74850516	43966009	NA,T	NA,C	NA,0.931548	NA,0.00444104	NA,0.016928	NA,0.100698	0.000331297	0.000618028
3	rs74422853	43680952	T,NA	C,NA	0.992048,NA	0.0243299,NA	0.0222601,NA	0.561614,NA	0.00033031	0.000618429
3	rs7536221	44178846	G,G	C,C	0.606362,0.511905	0.0038629,-0.0159964	0.00404692,0.00855178	0.468755,1.21176	0.000329457	0.00074926
3	rs61776912	43613859	C,NA	T,NA	0.965209,NA	0.0268457,NA	0.0107893,NA	1.89143,NA	0.000329384	0.000618331
3	rs36018845	44026615	T,NA	C,NA	0.860835,NA	-0.0183605,NA	0.00571235,NA	2.88334,NA	0.000328576	0.000661496
3	rs79520699	44146354	T,T	C,C	0.807157,0.77877	0.000319019,-0.00460299	0.00501139,0.0102986	0.022623,0.18382	0.00032846	0.000688899
3	rs61776908	43604833	C,NA	T,NA	0.965209,NA	0.026798,NA	0.0107893,NA	1.88604,NA	0.000327536	0.00061485
3	rs6693799	44185168	A,A	G,G	0.606362,0.512897	0.0038629,-0.0161969	0.00404692,0.0085522	0.468755,1.23478	0.000327464	0.000744638
3	rs116039993	43674332	A,NA	G,NA	0.970179,NA	0.008179,NA	0.0116239,NA	0.31726,NA	0.000326953	0.000613399
3	rs12132745	43964194	A,NA	G,NA	0.928429,NA	0.00630604,NA	0.00767004,NA	0.386176,NA	0.000326475	0.000627374
3	rs143576929	43734541	C,NA	G,NA	0.956262,NA	-0.0102775,NA	0.00966771,NA	0.540989,NA	0.000326353	0.0006237
3	rs12121968	44347094	C,NA	T,NA	0.937376,NA	-0.0173291,NA	0.0081604,NA	1.47228,NA	0.000326031	0.000603779
3	rs6695238	43638436	T,NA	G,NA	0.963221,NA	0.0268049,NA	0.0105045,NA	1.96988,NA	0.000324238	0.000608203
3	rs4019215	43711024	A,A	G,G	0.591451,0.443452	0.00342707,0.0180551	0.00402215,0.00860456	0.404298,1.44519	0.000322937	0.000604427
3	rs3815268	44163886	T,T	G,G	0.617296,0.511905	0.00351256,-0.0166048	0.00406782,0.00855178	0.411322,1.28253	0.000322495	0.0007307
3	rs115085793	43752161	G,NA	A,NA	0.987078,NA	-0.032482,NA	0.0175062,NA	1.19702,NA	0.000322361	0.000587832
3	rs11210910	44200102	A,A	G,G	0.611332,0.479167	0.00363669,-0.0175623	0.00405613,0.00855678	0.431872,1.39657	0.000322152	0.000732326
3	rs12118274	44200171	A,A	G,G	0.611332,0.479167	0.00363669,-0.0175623	0.00405613,0.00855678	0.431872,1.39657	0.000322152	0.000732326
3	rs2025591	43645751	A,NA	C,NA	0.730616,NA	-0.00630873,NA	0.00445666,NA	0.804377,NA	0.00032148	0.000600734
3	rs3791105	44367585	NA,T	NA,C	NA,0.988095	NA,-0.0402194	NA,0.0394133	NA,0.512135	0.000320898	0.000599076
3	rs140340433	44591176	NA,T	NA,G	NA,0.981151	NA,-0.0311029	NA,0.0314332	NA,0.491574	0.000318971	0.000595708
3	rs12130939	43626237	T,NA	G,NA	0.992048,NA	-0.0201473,NA	0.0222601,NA	0.437208,NA	0.000318532	0.000598237
3	rs7411150	44013877	G,G	A,A	0.465209,0.419643	0.0116234,-0.00201366	0.00396391,0.00866195	2.47308,0.0882188	0.000318525	0.000693038
3	rs78538864	44508555	A,NA	G,NA	0.951292,NA	-0.0142185,NA	0.00918509,NA	0.914983,NA	0.000318483	0.000593814
3	rs7412307	44433864	G,G	C,C	0.201789,0.265873	-0.0175997,-0.0462938	0.00492643,0.00967566	3.45152,5.7661	0.000318469	0.000591167
3	rs1556580	43769921	C,C	T,T	0.371769,0.125992	0.0164104,-0.00184158	0.00409113,0.0128817	4.21889,0.0524089	0.000318135	0.000708583
3	rs74883042	43639345	C,NA	A,NA	0.970179,NA	-0.00992021,NA	0.0116239,NA	0.405144,NA	0.000317966	0.000600514
3	rs1291056	44566446	A,A	G,G	0.489066,0.77381	-0.0110041,-0.00231942	0.00395525,0.0102176	2.2676,0.0859626	0.000317946	0.000566762
3	rs117334819	43961082	NA,T	NA,C	NA,0.931548	NA,0.00369383	NA,0.016928	NA,0.0823542	0.000317644	0.000592597
3	rs144888222	43696017	NA,C	NA,T	NA,0.927579	NA,0.0137202	NA,0.0164929	NA,0.392039	0.000317491	0.000592647
3	rs185277707	43794250	NA,T	NA,A	NA,0.950397	NA,0.00710481	NA,0.0196877	NA,0.143759	0.000317456	0.00059272
3	rs144784501	44267023	NA,A	NA,G	NA,0.986111	NA,0.0392591	NA,0.0365264	NA,0.549048	0.000317337	0.000593235
3	rs145725434	44031861	T,NA	C,NA	0.956262,NA	-0.0211643,NA	0.00966771,NA	1.54387,NA	0.000317058	0.000612892
3	rs74658637	44494076	G,NA	C,NA	0.940358,NA	-0.0116986,NA	0.00834865,NA	0.792805,NA	0.000316389	0.000585083
3	rs12023899	44567463	T,T	C,C	0.816103,0.839286	0.0096528,0.0103564	0.00510364,0.0116392	1.23228,0.427615	0.000315498	0.000557357
3	rs117747197	43958424	NA,T	NA,G	NA,0.931548	NA,0.00352356	NA,0.016928	NA,0.0782551	0.000314694	0.000587103
3	rs145447141	44338585	T,NA	C,NA	0.981113,NA	0.0400349,NA	0.0145245,NA	2.23324,NA	0.000314652	0.000598389
3	rs150440673	44584725	NA,A	NA,G	NA,0.963294	NA,-0.0195523	NA,0.0227328	NA,0.409228	0.000314623	0.000587914
3	rs12135134	43630229	A,NA	G,NA	0.992048,NA	-0.0198928,NA	0.0222601,NA	0.430033,NA	0.000314029	0.000589753
3	rs17400240	43981847	T,NA	C,NA	0.856859,NA	-0.0167106,NA	0.00564551,NA	2.51193,NA	0.000313805	0.000628537
3	rs77725947	43956172	NA,A	NA,C	NA,0.931548	NA,0.00345989	NA,0.016928	NA,0.0767301	0.000313606	0.000585076
3	rs79988310	43978683	NA,A	NA,G	NA,0.931548	NA,0.00400401	NA,0.016928	NA,0.0898985	0.000313539	0.000585206
3	rs79479175	43641726	A,NA	C,NA	0.970179,NA	-0.0097841,NA	0.0116239,NA	0.398002,NA	0.000313369	0.000591773
3	rs16830875	43965589	NA,A	NA,G	NA,0.931548	NA,0.00343908	NA,0.016928	NA,0.0762324	0.000313252	0.000584417
3	rs12027120	43740452	NA,C	NA,T	NA,0.934524	NA,0.0142484	NA,0.0172809	NA,0.387592	0.000313215	0.000584552
3	rs12023180	43737006	C,C	A,A	0.596421,0.4375	0.00393691,0.0188254	0.00402994,0.00861694	0.483317,1.53894	0.000312803	0.000587091
3	rs61776909	43608717	C,NA	T,NA	0.965209,NA	0.0263959,NA	0.0107893,NA	1.84086,NA	0.000312575	0.000586687
3	rs16830421	43616646	T,NA	C,NA	0.965209,NA	0.0263959,NA	0.0107893,NA	1.84086,NA	0.000312575	0.000586687
3	rs80080915	43999157	NA,T	NA,G	NA,0.90377	NA,-0.0202588	NA,0.014495	NA,0.78989	0.000312516	0.000585268
3	rs142394472	43964732	NA,T	NA,C	NA,0.931548	NA,0.0033326	NA,0.016928	NA,0.0736935	0.000311455	0.00058107
3	rs17370961	44001813	G,NA	A,NA	0.859841,NA	-0.0173616,NA	0.00569534,NA	2.63812,NA	0.000311209	0.00062406
3	rs4423052	43606119	A,NA	G,NA	0.965209,NA	0.0263483,NA	0.0107893,NA	1.83555,NA	0.000310878	0.000583492
3	rs78048346	44002761	NA,T	NA,G	NA,0.958333	NA,-0.0354989	NA,0.0213919	NA,1.01312	0.000310323	0.000578925
3	rs151151510	44581056	A,NA	G,NA	0.935388,NA	-0.0117486,NA	0.00804241,NA	0.841453,NA	0.000310045	0.000583844
3	rs61775867	43668380	A,NA	G,NA	0.727634,NA	-0.00613085,NA	0.00444126,NA	0.776102,NA	0.000309876	0.000577895
3	rs34550543	44172458	T,T	C,C	0.617296,0.507937	0.00355914,-0.0115325	0.00406782,0.00855043	0.418391,0.751018	0.000309839	0.000696047
3	rs561842	44566669	T,T	C,C	0.489066,0.77381	-0.0109553,-0.00227029	0.00395525,0.0102176	2.25112,0.0839868	0.000309013	0.000550986
3	rs12569233	43734257	C,C	T,T	0.584493,0.434524	0.00442089,0.0183331	0.004012,0.00862361	0.567836,1.47482	0.000308593	0.000579995
3	rs6690243	43767268	C,C	T,T	0.368787,0.150794	0.0166667,-0.00299882	0.00409792,0.0119455	4.3224,0.0959439	0.000308298	0.000689464
3	rs75599303	43951140	NA,T	NA,C	NA,0.931548	NA,0.00313375	NA,0.016928	NA,0.0689831	0.000308158	0.000574927
3	rs147718155	44212080	A,NA	G,NA	0.972167,NA	0.00541002,NA	0.0120196,NA	0.185328,NA	0.000308048	0.000584261
3	rs77066392	44103231	NA,A	NA,G	NA,0.914682	NA,-0.000430176	NA,0.015302	NA,0.009851	0.000306115	0.000571908
3	rs77313892	43603062	T,NA	C,NA	0.965209,NA	0.0261949,NA	0.0107893,NA	1.81849,NA	0.000305513	0.000573393
3	rs12410334	44442521	C,C	A,A	0.200795,0.263889	-0.0174306,-0.0463052	0.00493553,0.00969886	3.3841,5.7439	0.000303881	0.00056427
3	rs61775754	43600679	C,NA	A,NA	0.965209,NA	0.0261473,NA	0.0107893,NA	1.81322,NA	0.000303879	0.000570318
3	rs10493091	43602869	A,NA	G,NA	0.965209,NA	0.0261473,NA	0.0107893,NA	1.81322,NA	0.000303879	0.000570318
3	rs77412038	43602984	T,NA	C,NA	0.965209,NA	0.0261473,NA	0.0107893,NA	1.81322,NA	0.000303879	0.000570318
3	rs184597085	43758483	NA,A	NA,G	NA,0.977182	NA,0.0147367	NA,0.0286274	NA,0.21702	0.000303753	0.000567051
3	rs12569026	43734214	G,G	A,A	0.584493,0.434524	0.00433343,0.0183331	0.004012,0.00862361	0.552702,1.47482	0.000303276	0.000569864
3	rs77943606	44350216	G,NA	A,NA	0.980119,NA	0.0385466,NA	0.0141639,NA	2.18713,NA	0.000302888	0.000576078
3	rs61776914	43629157	A,NA	G,NA	0.963221,NA	0.0262142,NA	0.0105045,NA	1.90042,NA	0.000302447	0.00056723
3	rs61775753	43600410	G,NA	C,NA	0.965209,NA	0.0260945,NA	0.0107893,NA	1.80736,NA	0.000302081	0.000566934
3	rs10890266	44072066	T,T	C,C	0.635189,0.529762	-0.00537057,-0.0225558	0.00410728,0.00856454	0.718926,2.07325	0.000301362	0.000634169
3	rs11582876	44062827	T,T	C,C	0.946322,0.848214	0.00308056,-0.0316806	0.00877248,0.0119134	0.139382,2.10615	0.000301148	0.000580404
3	rs1008137	44420754	T,T	C,C	0.890656,0.904762	0.00900406,0.0520004	0.00633559,0.0145623	0.808934,3.44883	0.000300534	0.00056091
3	rs115079679	44362910	A,NA	G,NA	0.981113,NA	0.0394877,NA	0.0145245,NA	2.18349,NA	0.000300484	0.000571145
3	rs117645702	43978202	NA,C	NA,T	NA,0.93254	NA,0.00289654	NA,0.017043	NA,0.0629612	0.000299376	0.000558789
3	rs12144765	43653184	G,NA	A,NA	0.992048,NA	-0.0190026,NA	0.0222601,NA	0.405284,NA	0.000299073	0.000561574
3	rs2819342	43971164	G,NA	C,NA	0.985089,NA	-0.00285466,NA	0.0163138,NA	0.0649504,NA	0.000298553	0.000555752
3	rs12116672	44267402	G,NA	A,NA	0.959245,NA	0.00435992,NA	0.00999958,NA	0.178598,NA	0.000297872	0.000573061
3	rs143429872	44162173	T,NA	C,NA	0.991054,NA	0.0109869,NA	0.0209976,NA	0.221269,NA	0.000297556	0.000549863
3	rs2286244	44451477	NA,T	NA,G	NA,0.922619	NA,0.0353734	NA,0.0159983	NA,1.56814	0.000297321	0.000556043
3	rs72678392	43662299	A,NA	C,NA	0.979125,NA	-0.00992003,NA	0.0138296,NA	0.324968,NA	0.000296634	0.000556103
3	rs12063838	43660966	A,NA	G,NA	0.719682,NA	-0.0059581,NA	0.00440194,NA	0.754758,NA	0.000296615	0.000553211
3	rs376965374	44081387	NA,A	NA,G	NA,0.989087	NA,-0.0400076	NA,0.0411453	NA,0.480334	0.000296512	0.000553649
3	rs12075055	43698054	C,C	A,A	0.987078,0.964286	0.0235977,-0.0398523	0.0175062,0.0230345	0.750387,1.07774	0.000296214	0.000548643
3	rs74579027	44010165	NA,A	NA,G	NA,0.907738	NA,-0.00136982	NA,0.0147711	NA,0.0333361	0.000296103	0.000552837
3	rs117958769	44588122	NA,C	NA,G	NA,0.924603	NA,-0.00101087	NA,0.0161901	NA,0.0221784	0.000295456	0.000551963
3	rs78058317	43662598	G,NA	A,NA	0.954274,NA	-0.00595252,NA	0.00946506,NA	0.276201,NA	0.00029515	0.000556877
3	rs115967823	43903433	T,NA	C,NA	0.99006,NA	-0.0144665,NA	0.01993,NA	0.329826,NA	0.000292823	0.000544585
3	rs117586287	44015352	NA,G	NA,C	NA,0.907738	NA,-0.00132192	NA,0.0147711	NA,0.0321295	0.000291414	0.000544086
3	rs114885459	44098325	T,NA	C,NA	0.972167,NA	-0.0242637,NA	0.0120196,NA	1.36131,NA	0.000290223	0.000554086
3	rs77039338	43683312	T,NA	C,NA	0.972167,NA	-0.0176187,NA	0.0120196,NA	0.845594,NA	0.000288532	0.000539077
3	rs3748800	44058143	NA,A	NA,G	NA,0.986111	NA,-0.0335999	NA,0.0365264	NA,0.44656	0.000288515	0.000538712
3	rs10890242	43666904	A,NA	T,NA	0.727634,NA	-0.00586356,NA	0.00444126,NA	0.728733,NA	0.000288292	0.00053769
3	rs139909708	44582641	NA,C	NA,T	NA,0.970238	NA,0.00573682	NA,0.0251555	NA,0.0863958	0.000287266	0.000536562
3	rs72883868	43959126	C,NA	T,NA	0.978131,NA	0.0328034,NA	0.0135185,NA	1.81693,NA	0.000286208	0.000541923
3	rs1291053	44569162	G,G	A,A	0.486083,0.774802	-0.0108103,-0.00238375	0.00395583,0.0102335	2.20199,0.0884101	0.00028611	0.000511209
3	rs510789	43693624	A,A	G,G	0.04672,0.036706	-0.018839,0.0376509	0.00936867,0.0227329	1.35319,1.01021	0.00028556	0.000529156
3	rs12118789	43661699	G,NA	A,NA	0.992048,NA	-0.0180991,NA	0.0222601,NA	0.380723,NA	0.000285079	0.00053521
3	rs559932427	43837906	NA,C	NA,A	NA,0.977182	NA,-0.00885139	NA,0.0286274	NA,0.120804	0.000284837	0.000532379
3	rs149784901	44305793	A,NA	G,NA	0.986084,NA	0.036429,NA	0.0168779,NA	1.51008,NA	0.000284614	0.000540326
3	rs72637954	44281979	NA,T	NA,C	NA,0.978175	NA,0.0436904	NA,0.0292559	NA,0.868586	0.000284529	0.000531193
3	rs148671496	43677160	T,NA	C,NA	0.989066,NA	0.0221092,NA	0.0190121,NA	0.611066,NA	0.000283454	0.000531967
3	rs1782388	43638874	T,NA	C,NA	0.980119,NA	-0.00973862,NA	0.0141639,NA	0.308276,NA	0.000283369	0.000530699
3	rs147399525	44319789	C,NA	A,NA	0.993042,NA	-0.0340926,NA	0.0237851,NA	0.818855,NA	0.000283168	0.000536317
3	rs4660248	43669850	A,NA	G,NA	0.27336,NA	0.005724,NA	0.00443621,NA	0.705643,NA	0.00028302	0.000527617
3	rs80320144	44415973	NA,T	NA,C	NA,0.94246	NA,-0.0238452	NA,0.0183564	NA,0.712334	0.00028278	0.000527754
3	rs2991340	43707108	A,A	G,G	0.591451,0.805556	-0.00630942,-0.0254157	0.00402215,0.0108009	0.932835,1.7301	0.000282538	0.000530148
3	rs114386568	43677637	T,NA	C,NA	0.989066,NA	0.0220119,NA	0.0190121,NA	0.607389,NA	0.000281786	0.000528827
3	rs142989650	43758457	NA,T	NA,G	NA,0.978175	NA,-0.0290912	NA,0.0292559	NA,0.494792	0.000280937	0.000524387
3	rs76951728	43658985	T,NA	A,NA	0.992048,NA	0.0213322,NA	0.0222601,NA	0.471208,NA	0.000280527	0.00052511
3	rs114046167	43925816	T,NA	G,NA	0.94831,NA	0.00184233,NA	0.00893021,NA	0.0775061,NA	0.000280335	0.000519335
3	rs112437207	44562729	C,NA	T,NA	0.968191,NA	0.0203114,NA	0.0112664,NA	1.14622,NA	0.000280162	0.000520869
3	rs142771392	44561805	C,NA	T,NA	0.968191,NA	0.0203114,NA	0.0112664,NA	1.14622,NA	0.000280162	0.000520869
3	rs113604100	44561879	T,NA	G,NA	0.968191,NA	0.0203114,NA	0.0112664,NA	1.14622,NA	0.000280162	0.000520869
3	rs56384627	43641465	G,NA	C,NA	0.980119,NA	-0.0095723,NA	0.0141639,NA	0.301765,NA	0.000279569	0.000523569
3	rs78961175	43641762	A,NA	T,NA	0.965209,NA	-0.0234301,NA	0.0107893,NA	1.52454,NA	0.000279524	0.000528402
3	rs192393936	44123074	NA,G	NA,A	NA,0.970238	NA,-0.031696	NA,0.0251555	NA,0.682627	0.000279161	0.000521818
3	rs143693731	43692506	C,NA	G,NA	0.992048,NA	-0.0176797,NA	0.0222601,NA	0.369512,NA	0.000278961	0.000523683
3	rs41312629	43675271	A,NA	G,NA	0.989066,NA	0.0217904,NA	0.0190121,NA	0.599048,NA	0.000278051	0.000521793
3	rs55725655	43607770	T,NA	G,NA	0.965209,NA	0.0137163,NA	0.0107893,NA	0.691167,NA	0.000277564	0.000518924
3	rs11590773	44039095	A,A	C,C	0.67992,0.781746	-0.00601663,-0.030467	0.0042382,0.0103488	0.80766,2.48948	0.000277442	0.000567012
3	rs77675678	43675147	C,NA	T,NA	0.989066,NA	0.0217526,NA	0.0190121,NA	0.597632,NA	0.000277423	0.000520612
3	rs4660729	43767900	G,G	C,C	0.372763,0.150794	0.0163538,-0.00440024	0.00408891,0.0119455	4.1975,0.147151	0.000275813	0.000614221
3	rs182067916	44413876	A,NA	C,NA	0.983101,NA	0.0129774,NA	0.0153396,NA	0.400608,NA	0.000275707	0.000506712
3	rs146756919	43772505	NA,A	NA,C	NA,0.969246	NA,0.0152283	NA,0.0247591	NA,0.268801	0.000274962	0.000513929
3	rs2906597	44406725	G,G	A,A	0.889662,0.907738	0.00917426,0.0521301	0.00631051,0.0147711	0.835647,3.38006	0.000274923	0.000512659
3	rs1763698	43819105	T,NA	C,NA	0.965209,NA	-0.000567518,NA	0.0107893,NA	0.0186116,NA	0.000274007	0.000514909
3	rs11210815	43688077	C,NA	A,NA	0.718688,NA	-0.00523218,NA	0.00439719,NA	0.63062,NA	0.000273545	0.000510122
3	rs17402858	44422622	T,NA	C,NA	0.947316,NA	0.0236758,NA	0.0088502,NA	2.12673,NA	0.000273493	0.000515663
3	rs75365982	44020107	NA,T	NA,G	NA,0.907738	NA,-0.0024967	NA,0.0147711	NA,0.0625946	0.000273437	0.00051055
3	rs12084596	43694380	T,T	C,C	0.987078,0.96131	0.0244146,-0.0356727	0.0175062,0.0221651	0.787471,0.968484	0.000272022	0.000504165
3	rs75966278	44004276	NA,G	NA,T	NA,0.922619	NA,0.0365082	NA,0.0159983	NA,1.64802	0.000271229	0.00050768
3	rs79585028	44239794	NA,C	NA,A	NA,0.811508	NA,-0.0224355	NA,0.0109298	NA,1.39684	0.00027065	0.000505215
3	rs588338	43600414	T,NA	G,NA	0.951292,NA	0.0208242,NA	0.00918509,NA	1.63116,NA	0.000270618	0.000509398
3	rs17391130	43683612	T,NA	C,NA	0.723658,NA	-0.00570191,NA	0.00442129,NA	0.705153,NA	0.000270564	0.000505053
3	rs2991992	43710537	A,A	G,G	0.590457,0.805556	-0.005987,-0.0253821	0.00402064,0.0108009	0.864962,1.72647	0.000270139	0.000506221
3	rs113090386	44564187	A,NA	G,NA	0.968191,NA	0.0199311,NA	0.0112664,NA	1.11419,NA	0.000269683	0.000501458
3	rs78665190	44027692	NA,T	NA,C	NA,0.901786	NA,-0.002643	NA,0.0143636	NA,0.068538	0.000268873	0.000502084
3	rs41270361	43913195	T,NA	C,NA	0.94831,NA	0.00148709,NA	0.00893021,NA	0.0616079,NA	0.000268044	0.00049671
3	rs603786	43622560	C,NA	T,NA	0.672962,NA	-0.00399044,NA	0.00421449,NA	0.463793,NA	0.000267865	0.00049934
3	rs145006967	44029281	NA,T	NA,C	NA,0.900794	NA,-0.00253764	NA,0.0142995	NA,0.0659338	0.000267457	0.000499438
3	rs116901323	43648474	NA,C	NA,T	NA,0.973214	NA,0.0275593	NA,0.0264757	NA,0.525916	0.00026716	0.000498786
3	rs2764417	43708572	T,T	G,G	0.590457,0.804563	-0.00612226,-0.0253667	0.00402064,0.01078	0.89336,1.7301	0.000267155	0.000500841
3	rs142369206	43919081	C,NA	T,NA	0.977137,NA	-0.0182454,NA	0.0132281,NA	0.775196,NA	0.000266696	0.000512216
3	rs144115543	44389474	G,NA	A,NA	0.981113,NA	0.0289818,NA	0.0145245,NA	1.33722,NA	0.000266412	0.000499158
3	rs72637955	44434794	NA,T	NA,A	NA,0.978175	NA,0.0411623	NA,0.0292559	NA,0.797416	0.000266226	0.000497056
3	rs79857290	44002284	NA,T	NA,C	NA,0.892857	NA,-0.00408949	NA,0.0138207	NA,0.115029	0.000265675	0.000495976
3	rs1766968	44403042	C,C	T,T	0.889662,0.90873	0.00890482,0.0524073	0.00631051,0.014843	0.800759,3.38263	0.000265157	0.000494669
3	rs187930725	43860356	NA,T	NA,C	NA,0.97619	NA,0.0364798	NA,0.0280389	NA,0.713896	0.0002651	0.000494966
3	rs77261319	44036254	NA,G	NA,A	NA,0.89881	NA,-0.0031448	NA,0.0141743	NA,0.0838529	0.000265075	0.000495048
3	rs148762679	44415586	A,NA	G,NA	0.982107,NA	0.0126182,NA	0.014915,NA	0.400608,NA	0.000264177	0.00048589
3	rs192827640	43808123	NA,A	NA,C	NA,0.967262	NA,0.00967764	NA,0.0240217	NA,0.163016	0.000263891	0.00049278
3	rs3120047	43764084	C,C	G,G	0.380716,0.191468	0.0160108,0.00160551	0.00407187,0.0108644	4.07456,0.054276	0.000263108	0.000579732
3	rs41269531	43616692	A,NA	T,NA	0.987078,NA	0.0302112,NA	0.0175062,NA	1.07369,NA	0.000262883	0.000495249
3	rs79765958	44005904	NA,A	NA,G	NA,0.90377	NA,-0.00411842	NA,0.014495	NA,0.109963	0.000262881	0.000490847
3	rs3791125	44464454	NA,A	NA,G	NA,0.93254	NA,0.0355314	NA,0.017043	NA,1.43078	0.000262831	0.000491653
3	rs12404136	44578007	A,NA	C,NA	0.980119,NA	0.016108,NA	0.0141639,NA	0.592724,NA	0.000262463	0.000484238
3	rs17849106	44003685	NA,C	NA,A	NA,0.892857	NA,-0.00434181	NA,0.0138207	NA,0.122971	0.000262222	0.000489539
3	rs10890246	43718078	G,G	A,A	0.591451,0.430556	0.00370346,0.018418	0.00402215,0.00863302	0.447122,1.48295	0.000261577	0.000490283
3	rs143061909	43851463	NA,T	NA,C	NA,0.980159	NA,-0.0381489	NA,0.0306528	NA,0.671014	0.000261324	0.000488046
3	rs55974656	43686394	T,NA	C,NA	0.723658,NA	-0.00555902,NA	0.00442129,NA	0.680614,NA	0.000261115	0.000487427
3	rs140545757	44031785	NA,T	NA,C	NA,0.900794	NA,-0.00301752	NA,0.0142995	NA,0.0794231	0.00026109	0.000487558
3	rs77064373	44008362	NA,T	NA,C	NA,0.90377	NA,-0.0043253	NA,0.014495	NA,0.116112	0.000260252	0.000485943
3	rs80209518	44032417	NA,T	NA,C	NA,0.900794	NA,-0.00312091	NA,0.0142995	NA,0.0823726	0.000259775	0.000485104
3	rs656678	43691659	T,NA	C,NA	0.951292,NA	-0.00382435,NA	0.00918509,NA	0.16932,NA	0.000258863	0.000490465
3	rs1548634	44399608	C,C	T,T	0.887674,0.909722	0.0101166,0.0526657	0.00626142,0.0149162	0.974047,3.38263	0.000258157	0.000480549
3	rs2428957	44409048	G,G	A,A	0.890656,0.906746	0.00941511,0.0515933	0.00633559,0.0147003	0.862451,3.34808	0.000257644	0.0004802
3	rs12409509	44567089	A,NA	G,NA	0.980119,NA	0.0158589,NA	0.0141639,NA	0.580284,NA	0.000257525	0.000475223
3	rs3120805	44406113	T,T	C,C	0.889662,0.90873	0.00912858,0.0522627	0.00631051,0.014843	0.829685,3.36666	0.000257305	0.000479857
3	rs2485989	44408454	C,C	T,T	0.89165,0.907738	0.00994958,0.0518173	0.00636104,0.0147711	0.928915,3.3454	0.00025673	0.000478122
3	rs115962574	43656296	T,NA	C,NA	0.992048,NA	-0.0159846,NA	0.0222601,NA	0.325408,NA	0.000256448	0.00048127
3	rs9887952	44003134	NA,T	NA,C	NA,0.893849	NA,-0.00460789	NA,0.0138774	NA,0.130852	0.000256219	0.000478364
3	rs3120804	44405214	G,G	T,T	0.889662,0.90873	0.00912858,0.0522145	0.00631051,0.014843	0.829685,3.36134	0.000255611	0.000476702
3	rs141015648	44187446	NA,G	NA,A	NA,0.991071	NA,-0.0487731	NA,0.0454422	NA,0.548003	0.000255424	0.000477559
3	rs6657897	43713441	T,T	C,C	0.590457,0.805556	-0.00616734,-0.0249903	0.00402064,0.0108009	0.902917,1.6844	0.000255205	0.000478553
3	rs16830799	43944476	A,NA	G,NA	0.992048,NA	0.0164659,NA	0.0222601,NA	0.337735,NA	0.000254018	0.00047081
3	rs61776949	43649724	G,NA	A,NA	0.980119,NA	-0.00831861,NA	0.0141639,NA	0.254148,NA	0.000253614	0.000474876
3	rs75135460	44071618	NA,A	NA,G	NA,0.956349	NA,0.00311161	NA,0.0209218	NA,0.0546446	0.00025336	0.00047318
3	rs1354261	44256682	C,C	A,A	0.117296,0.087302	-0.00978453,-0.0495023	0.00614455,0.0151435	0.953516,2.96667	0.000253346	0.000472376
3	rs7524073	43657181	T,NA	C,NA	0.992048,NA	0.0192288,NA	0.0222601,NA	0.411522,NA	0.000252814	0.000473162
3	rs12731885	43745829	T,T	C,C	0.411531,0.200397	0.00547946,0.0241604	0.00401769,0.0106787	0.762909,1.62584	0.000252746	0.000474233
3	rs80343591	44211719	NA,G	NA,A	NA,0.954365	NA,0.00468611	NA,0.0204832	NA,0.0866943	0.000252676	0.000472017
3	rs148312015	43835980	G,NA	C,NA	0.968191,NA	-0.0175947,NA	0.0112664,NA	0.926806,NA	0.000252419	0.000486776
3	rs74481925	43836009	G,NA	A,NA	0.968191,NA	-0.0175947,NA	0.0112664,NA	0.926806,NA	0.000252419	0.000486776
3	rs60587818	43623867	T,NA	C,NA	0.992048,NA	0.0191282,NA	0.0222601,NA	0.408742,NA	0.000251614	0.000470913
3	rs117895483	44036205	NA,T	NA,G	NA,0.897817	NA,-0.00403894	NA,0.014113	NA,0.110846	0.000251528	0.000469782
3	rs74477746	44274490	NA,G	NA,C	NA,0.977182	NA,-0.0328803	NA,0.0286274	NA,0.600783	0.000251414	0.000469252
3	rs115855016	43848180	C,NA	T,NA	0.985089,NA	0.0338031,NA	0.0163138,NA	1.41725,NA	0.000251221	0.000477593
3	rs12031993	44532661	NA,A	NA,G	NA,0.987103	NA,-0.0222092	NA,0.0378862	NA,0.253572	0.000250704	0.000468267
3	rs35509903	43713657	A,A	G,G	0.590457,0.805556	-0.00616734,-0.0248923	0.00402064,0.0108009	0.902917,1.67396	0.0002506	0.000469922
3	rs11804028	44545844	C,C	T,T	0.780318,0.849206	0.00788488,0.00638224	0.00477536,0.0119455	1.00566,0.226837	0.000250243	0.000447359
3	rs11585059	43688743	A,NA	G,NA	0.720676,NA	-0.00536834,NA	0.00440672,NA	0.65142,NA	0.000249939	0.000466306
3	rs16830701	43848363	T,NA	C,NA	0.991054,NA	0.0131866,NA	0.0209976,NA	0.275725,NA	0.000249895	0.000462237
3	rs2367805	44355737	C,NA	A,NA	0.973161,NA	0.0303662,NA	0.0122339,NA	1.88407,NA	0.000249657	0.00048057
3	rs146475171	44516381	NA,T	NA,G	NA,0.97123	NA,-0.000552091	NA,0.0255725	NA,0.00754562	0.000249074	0.000465444
3	rs76838208	44142629	NA,G	NA,T	NA,0.963294	NA,-0.0249725	NA,0.0227328	NA,0.565467	0.000249043	0.000465531
3	rs2453414	43674974	G,NA	A,NA	0.949304,NA	-0.0025389,NA	0.00901262,NA	0.108926,NA	0.000248618	0.000467947
3	rs55678312	43655827	C,NA	T,NA	0.989066,NA	0.0198216,NA	0.0190121,NA	0.527034,NA	0.000248404	0.000465976
3	rs111797125	44398100	T,NA	C,NA	0.981113,NA	-0.000183809,NA	0.0145245,NA	0.00440736,NA	0.000247224	0.000468099
3	rs642916	43682980	T,NA	A,NA	0.0666,NA	-0.0163368,NA	0.00792991,NA	1.40468,NA	0.000247049	0.000463719
3	rs658254	43684116	G,NA	A,NA	0.05666,NA	-0.0186842,NA	0.00855199,NA	1.53902,NA	0.00024691	0.000462317
3	rs2781236	43687464	C,NA	T,NA	0.05666,NA	-0.0186842,NA	0.00855199,NA	1.53902,NA	0.00024691	0.000462317
3	rs141280231	43879007	G,NA	A,NA	0.985089,NA	0.0335242,NA	0.0163138,NA	1.39921,NA	0.000246793	0.000469045
3	rs141349540	43994127	NA,T	NA,G	NA,0.956349	NA,-0.00264385	NA,0.0209218	NA,0.0460276	0.000246263	0.000460061
3	rs6689713	43757521	A,A	G,G	0.627237,0.522817	0.0019769,0.0170698	0.00408891,0.00855827	0.201518,1.33637	0.000245423	0.00045878
3	rs192016153	43819016	NA,A	NA,G	NA,0.97619	NA,0.00927414	NA,0.0280389	NA,0.130284	0.000245296	0.0004583
3	rs6691988	44254402	A,A	G,G	0.117296,0.087302	-0.00955728,-0.049204	0.00614455,0.0151435	0.921365,2.93651	0.000245247	0.000457546
3	rs12045745	43972810	NA,T	NA,G	NA,0.926587	NA,0.0328244	NA,0.0163898	NA,1.3448	0.000244687	0.00045765
3	rs77081197	44470598	NA,T	NA,C	NA,0.93254	NA,0.0336344	NA,0.017043	NA,1.31482	0.000244285	0.000456872
3	rs117340671	43763863	NA,C	NA,T	NA,0.980159	NA,0.014183	NA,0.0306528	NA,0.191398	0.000244279	0.000456397
3	rs115595616	43879492	A,NA	G,NA	0.985089,NA	0.0333522,NA	0.0163138,NA	1.38814,NA	0.000244136	0.000463916
3	rs1152769	43684804	T,NA	C,NA	0.05666,NA	-0.018589,NA	0.00855199,NA	1.52678,NA	0.000244103	0.000457051
3	rs74957994	44135992	NA,C	NA,G	NA,0.917659	NA,-0.00342093	NA,0.0155508	NA,0.0830809	0.000243935	0.000455801
3	rs115064132	44117721	A,NA	G,NA	0.982107,NA	0.0195478,NA	0.014915,NA	0.721273,NA	0.000242391	0.000456723
3	rs12039931	43839810	NA,C	NA,A	NA,0.838294	NA,0.023541	NA,0.0116103	NA,1.37058	0.000242003	0.000452487
3	rs112796129	44112652	NA,A	NA,G	NA,0.973214	NA,0.00960269	NA,0.0264757	NA,0.144584	0.000241766	0.000451075
3	rs112295606	43821741	NA,T	NA,C	NA,0.97619	NA,0.00853299	NA,0.0280389	NA,0.118684	0.000241451	0.000451113
3	rs117797847	44291775	NA,C	NA,A	NA,0.944444	NA,-0.0238078	NA,0.0186617	NA,0.694561	0.00024105	0.000450071
3	rs190071085	43819191	NA,T	NA,C	NA,0.97619	NA,0.00839973	NA,0.0280389	NA,0.116622	0.000240783	0.000449865
3	rs188602653	43816635	NA,T	NA,C	NA,0.97619	NA,0.00836839	NA,0.0280389	NA,0.116137	0.000240627	0.000449573
3	rs117102223	43775312	NA,G	NA,A	NA,0.980159	NA,0.0134018	NA,0.0306528	NA,0.179171	0.000240623	0.000449564
3	rs4660721	43684376	C,C	T,T	0.397614,0.002976	0.00202,0.0925275	0.00403991,0.0784755	0.209668,0.622742	0.000240462	0.000449757
3	rs146406717	44414676	C,NA	T,NA	0.981113,NA	0.033709,NA	0.0145245,NA	1.6926,NA	0.000240396	0.000456272
3	rs768665	43676042	T,NA	C,NA	0.992048,NA	-0.014588,NA	0.0222601,NA	0.290521,NA	0.000240296	0.000450843
3	rs6689261	43953214	A,NA	G,NA	0.982107,NA	0.0312455,NA	0.014915,NA	1.44154,NA	0.000239808	0.000453691
3	rs7513293	43952955	C,NA	T,NA	0.982107,NA	0.0312455,NA	0.014915,NA	1.44154,NA	0.000239808	0.000453691
3	rs659548	43684365	C,NA	T,NA	0.05666,NA	-0.0184366,NA	0.00855199,NA	1.50728,NA	0.000239739	0.000448862
```
