## Supplementary material for "Characterization of shared and ancestry-specific signals driving complex traits using multi-ancestry fine-mapping": susiex_nc3.cs80.snp

```
BP	SNP	PIP(CS1)	LogBF(CS1,Pop1)	LogBF(CS1,Pop2)	PIP(CS2)	LogBF(CS2,Pop1)	LogBF(CS2,Pop2)	PIP(CS3)	LogBF(CS3,Pop1)	LogBF(CS3,Pop2)
43600178	rs78339077	4.60044e-14	-1.53907	-4.392e-10	0.000388023	-0.816247	-4.392e-10	0.000435784	-0.84141	-4.392e-10
43600316	rs1782372	6.99207e-14	-1.12044	-4.392e-10	0.000435726	-0.700298	-4.392e-10	0.00049573	-0.712526	-4.392e-10
43600410	rs61775753	3.18727e-13	0.396531	-4.392e-10	0.000264933	-1.19784	-4.392e-10	0.000302081	-1.20786	-4.392e-10
43600414	rs588338	2.08892e-13	-0.0259877	-4.392e-10	0.000238845	-1.3015	-4.392e-10	0.000270618	-1.31785	-4.392e-10
43600679	rs61775754	3.221e-13	0.407058	-4.392e-10	0.00026652	-1.19186	-4.392e-10	0.000303879	-1.20193	-4.392e-10
43600931	rs490876	4.81877e-14	0.117311	-1.61001	5.6546e-05	-1.13435	-1.60791	6.56129e-05	-1.1268	-1.60798
43601445	rs16830378	6.31663e-14	-1.22203	-4.392e-10	0.000403612	-0.776859	-4.392e-10	0.000462144	-0.782681	-4.392e-10
43601491	rs78682696	9.7894e-15	-1.48139	-1.60511	3.4114e-05	-1.6539	-1.5937	3.99971e-05	-1.63582	-1.59393
43601727	rs72962599	6.29936e-14	-1.22477	-4.392e-10	0.000402213	-0.78033	-4.392e-10	0.000460546	-0.786144	-4.392e-10
43601781	rs113910641	6.2839e-14	-1.22723	-4.392e-10	0.00040096	-0.78345	-4.392e-10	0.000459115	-0.789256	-4.392e-10
43601935	rs605510	3.22275e-14	-1.89498	-4.392e-10	0.000133676	-1.8819	-4.392e-10	0.000154302	-1.87965	-4.392e-10
43602321	rs558404	1.1569e-14	-1.31039	-1.60908	4.4269e-05	-1.3774	-1.60963	5.19899e-05	-1.35784	-1.60967
43602384	rs559244	4.17169e-14	-0.0355326	-1.60136	4.51808e-05	-1.3751	-1.59154	5.24344e-05	-1.36724	-1.59175
43602414	rs585250	4.89134e-14	0.132394	-1.61015	5.70952e-05	-1.12486	-1.60773	6.62529e-05	-1.11727	-1.60781
43602488	rs72964405	6.2362e-14	-1.23485	-4.392e-10	0.000397099	-0.793128	-4.392e-10	0.000454704	-0.79891	-4.392e-10
43602499	rs75962737	9.68172e-15	-1.49103	-1.60653	3.37637e-05	-1.66157	-1.59636	3.9578e-05	-1.64371	-1.59657
43602869	rs10493091	3.221e-13	0.407058	-4.392e-10	0.00026652	-1.19186	-4.392e-10	0.000303879	-1.20193	-4.392e-10
43602984	rs77412038	3.221e-13	0.407058	-4.392e-10	0.00026652	-1.19186	-4.392e-10	0.000303879	-1.20193	-4.392e-10
43603022	rs61741066	6.21932e-14	-1.23756	-4.392e-10	0.000395733	-0.796574	-4.392e-10	0.000453144	-0.802347	-4.392e-10
43603025	rs1691283	4.16891e-14	-0.0355326	-1.60203	4.51367e-05	-1.3751	-1.59251	5.23835e-05	-1.36724	-1.59272
43603035	rs1691284	4.16891e-14	-0.0355326	-1.60203	4.51367e-05	-1.3751	-1.59251	5.23835e-05	-1.36724	-1.59272
43603062	rs77313892	3.25173e-13	0.416554	-4.392e-10	0.000267962	-1.18647	-4.392e-10	0.000305513	-1.19657	-4.392e-10
43603136	rs1691285	4.75323e-14	0.103786	-1.61018	5.60233e-05	-1.14285	-1.6087	6.50047e-05	-1.13534	-1.60876
43603691	rs601168	4.3299e-14	0.00996443	-1.60964	6.00288e-05	-1.07291	-1.60958	6.91769e-05	-1.07228	-1.60961
43603715	rs601504	4.3296e-14	0.00996443	-1.60971	6.0017e-05	-1.07291	-1.60977	6.91636e-05	-1.07228	-1.6098
43603930	rs58253404	7.07047e-14	-1.10929	-4.392e-10	0.000465157	-0.634938	-4.392e-10	0.000532432	-0.641102	-4.392e-10
43604354	rs590372	7.09874e-15	-1.79994	-1.60795	2.51895e-05	-1.9488	-1.60209	2.90049e-05	-1.94886	-1.60223
43604452	rs614879	1.14412e-14	-1.32341	-1.60717	4.37024e-05	-1.38972	-1.61019	5.13157e-05	-1.37037	-1.61019
43604562	rs61776907	2.09483e-13	-0.0231621	-4.392e-10	0.000191573	-1.52204	-4.392e-10	0.000218201	-1.53314	-4.392e-10
43604833	rs61776908	3.67369e-13	0.538564	-4.392e-10	0.000287409	-1.11641	-4.392e-10	0.000327536	-1.12696	-4.392e-10
43605057	rs116372127	4.47804e-14	-1.56603	-4.392e-10	0.000370955	-0.861231	-4.392e-10	0.000416826	-0.885888	-4.392e-10
43605365	rs629284	4.21911e-14	-0.0217188	-1.60388	4.5355e-05	-1.36751	-1.59529	5.26405e-05	-1.3596	-1.59548
43605441	rs74501224	3.76149e-14	-1.7404	-4.392e-10	0.000125407	-1.94575	-4.392e-10	0.000144568	-1.94481	-4.392e-10
43605792	rs72964417	6.00531e-14	-1.27257	-4.392e-10	0.000378457	-0.841209	-4.392e-10	0.000433411	-0.84687	-4.392e-10
43605870	rs545220	4.19072e-14	-0.0355326	-1.59681	4.54709e-05	-1.3751	-1.58514	5.27694e-05	-1.36724	-1.58538
43606119	rs4423052	3.35322e-13	0.447287	-4.392e-10	0.000272699	-1.16894	-4.392e-10	0.000310878	-1.17916	-4.392e-10
43606496	rs72964418	5.67457e-14	-1.32922	-4.392e-10	0.000351901	-0.913964	-4.392e-10	0.000403074	-0.919436	-4.392e-10
43606565	rs72964422	5.75966e-14	-1.31434	-4.392e-10	0.000358716	-0.894781	-4.392e-10	0.00041086	-0.900303	-4.392e-10
43606731	rs1012120	9.81843e-15	-1.48139	-1.60215	3.40143e-05	-1.6539	-1.59663	3.98817e-05	-1.63582	-1.59682
43607049	rs72964423	4.97079e-14	-1.46164	-4.392e-10	0.000295941	-1.08715	-4.392e-10	0.000339139	-1.09215	-4.392e-10
43607165	rs72964426	4.96108e-14	-1.4636	-4.392e-10	0.000295174	-1.08975	-4.392e-10	0.000338263	-1.09473	-4.392e-10
43607770	rs55725655	6.29264e-14	-1.22584	-4.392e-10	0.000241426	-1.29075	-4.392e-10	0.000277564	-1.2925	-4.392e-10
43608078	rs528664	3.46531e-14	-1.82242	-4.392e-10	0.000124887	-1.9499	-4.392e-10	0.000143688	-1.95091	-4.392e-10
43608372	rs587361	3.46531e-14	-1.82242	-4.392e-10	0.000124887	-1.9499	-4.392e-10	0.000143688	-1.95091	-4.392e-10
43608422	rs79721381	4.2804e-14	-1.61117	-4.392e-10	0.000343545	-0.937995	-4.392e-10	0.000386369	-0.961765	-4.392e-10
43608489	rs532406	3.56874e-14	-1.79301	-4.392e-10	0.000125973	-1.94124	-4.392e-10	0.00014489	-1.94258	-4.392e-10
43608717	rs61776909	3.3855e-13	0.456868	-4.392e-10	0.000274198	-1.16346	-4.392e-10	0.000312575	-1.17371	-4.392e-10
43609008	rs597778	3.50426e-14	-1.81124	-4.392e-10	0.00012513	-1.94796	-4.392e-10	0.000143924	-1.94927	-4.392e-10
43609205	rs559834	3.20558e-14	-1.90032	-4.392e-10	0.000132886	-1.88782	-4.392e-10	0.000153375	-1.88567	-4.392e-10
43609613	rs1198832	8.41657e-15	-1.76918	-1.46843	2.80791e-05	-1.92383	-1.51846	3.22427e-05	-1.92719	-1.51807
43609659	rs1198833	9.69765e-15	-1.50433	-1.59159	2.90305e-05	-1.821	-1.58796	3.33559e-05	-1.82315	-1.58817
43609704	rs78553574	4.25121e-14	-1.61801	-4.392e-10	0.000140102	-1.83494	-4.392e-10	0.000162704	-1.82662	-4.392e-10
43609941	rs1198834	8.19663e-15	-1.80055	-1.46353	2.7864e-05	-1.93546	-1.51452	3.20209e-05	-1.93805	-1.51412
43610029	rs138172371	3.88028e-14	-1.70931	-4.392e-10	0.000159765	-1.70361	-4.392e-10	0.000182724	-1.71058	-4.392e-10
43610163	rs612978	3.19528e-14	-1.90354	-4.392e-10	0.00013241	-1.89141	-4.392e-10	0.000152817	-1.88931	-4.392e-10
43610581	rs7536884	3.06053e-14	-1.94663	-4.392e-10	0.000147564	-1.78305	-4.392e-10	0.000168925	-1.7891	-4.392e-10
43610910	rs626842	7.48031e-15	-1.765	-1.59053	2.54253e-05	-1.95223	-1.58934	2.92742e-05	-1.95231	-1.58954
43611005	rs627263	3.17574e-14	-1.90968	-4.392e-10	0.000131504	-1.89828	-4.392e-10	0.000151753	-1.8963	-4.392e-10
43611230	rs641350	1.03059e-14	-1.48145	-1.55363	2.91147e-05	-1.87145	-1.53462	3.3495e-05	-1.87206	-1.5351
43611398	rs72964443	3.04279e-14	-1.95244	-4.392e-10	0.00014146	-1.82529	-4.392e-10	0.000162069	-1.83053	-4.392e-10
43611487	rs74070131	1.06003e-14	-1.40297	-1.60395	3.60801e-05	-1.59083	-1.60074	4.23812e-05	-1.57096	-1.6009
43611559	rs74070133	1.06731e-14	-1.39749	-1.60259	3.60903e-05	-1.58638	-1.6049	4.24011e-05	-1.56639	-1.60499
43611863	rs61776910	3.78731e-13	0.569023	-4.392e-10	0.000292538	-1.09872	-4.392e-10	0.000333344	-1.10938	-4.392e-10
43612017	rs60128092	9.69113e-15	-1.49156	-1.60504	3.35567e-05	-1.66199	-1.60209	3.93376e-05	-1.64414	-1.60223
43612105	rs653907	9.58641e-15	-1.5439	-1.56356	2.80786e-05	-1.89613	-1.54617	3.23076e-05	-1.89665	-1.54661
43612144	rs694557	3.55996e-14	-1.79547	-4.392e-10	0.000125478	-1.94518	-4.392e-10	0.00014433	-1.94645	-4.392e-10
43612560	rs59370853	1.06424e-14	-1.39742	-1.60554	3.61713e-05	-1.58632	-1.60272	4.24943e-05	-1.56632	-1.60286
43612796	rs111671123	3.04298e-14	-1.95238	-4.392e-10	0.000141581	-1.82444	-4.392e-10	0.000162205	-1.8297	-4.392e-10
43612919	rs12030306	1.00841e-14	-1.45083	-1.60602	3.46229e-05	-1.62946	-1.60333	4.06268e-05	-1.61066	-1.60347
43613023	rs12029592	4.48898e-14	-1.90349e-10	-1.56359	0.000189886	-1.90349e-10	-1.53089	0.000218762	-1.90349e-10	-1.53057
43613342	rs72678383	3.49786e-14	-1.81307	-4.392e-10	0.000171176	-1.63462	-4.392e-10	0.000202226	-1.60917	-4.392e-10
43613786	rs519666	3.54071e-14	-1.80089	-4.392e-10	0.000125204	-1.94737	-4.392e-10	0.000144049	-1.9484	-4.392e-10
43613808	rs60192064	1.33891e-14	-1.16349	-1.60988	4.12957e-05	-1.44765	-1.6089	4.86116e-05	-1.42573	-1.60896
43613859	rs61776912	3.70976e-13	0.548333	-4.392e-10	0.000289041	-1.11074	-4.392e-10	0.000329384	-1.12133	-4.392e-10
43614382	rs78954490	4.15074e-14	-1.64193	-4.392e-10	0.000327788	-0.984946	-4.392e-10	0.000368006	-1.01046	-4.392e-10
43614455	rs11210793	1.33863e-14	-1.16349	-1.61008	4.12764e-05	-1.44765	-1.60937	4.85895e-05	-1.42573	-1.60941
43614520	rs72964451	3.04279e-14	-1.95244	-4.392e-10	0.00014146	-1.82529	-4.392e-10	0.000162069	-1.83053	-4.392e-10
43614900	rs10789432	1.32138e-14	-1.17636	-1.61018	4.08391e-05	-1.45794	-1.60973	4.80646e-05	-1.43624	-1.60977
43615173	rs10890239	1.32138e-14	-1.17636	-1.61018	4.08391e-05	-1.45794	-1.60973	4.80646e-05	-1.43624	-1.60977
43615607	rs76810529	3.2325e-14	-1.89196	-4.392e-10	0.000150635	-1.76245	-4.392e-10	0.000172572	-1.76774	-4.392e-10
43615668	rs584672	3.83895e-14	-1.72002	-4.392e-10	0.000184333	-1.56057	-4.392e-10	0.000211072	-1.56636	-4.392e-10
43615866	rs113521545	5.68541e-14	-1.32732	-4.392e-10	0.000144237	-1.80585	-4.392e-10	0.000168361	-1.79244	-4.392e-10
43616337	rs475093	3.89146e-14	-1.70643	-4.392e-10	0.000187601	-1.543	-4.392e-10	0.000214786	-1.54891	-4.392e-10
43616646	rs16830421	3.3855e-13	0.456868	-4.392e-10	0.000274198	-1.16346	-4.392e-10	0.000312575	-1.17371	-4.392e-10
43616692	rs41269531	7.83042e-14	-1.0072	-4.392e-10	0.000232427	-1.32874	-4.392e-10	0.000262883	-1.34685	-4.392e-10
43616753	rs610200	6.61389e-15	-1.88339	-1.59524	2.5376e-05	-1.95202	-1.59149	2.92645e-05	-1.95087	-1.59132
43617327	rs612867	6.25236e-15	-1.92658	-1.60826	2.85886e-05	-1.81753	-1.60678	3.28407e-05	-1.82018	-1.6067
43617644	rs1152770	3.30118e-14	-1.87094	-4.392e-10	0.000137251	-1.8555	-4.392e-10	0.000158489	-1.85287	-4.392e-10
43617657	rs614240	6.6421e-15	-1.88598	-1.5884	2.55615e-05	-1.95232	-1.58391	2.94751e-05	-1.95131	-1.5837
43618410	rs7548782	3.08643e-14	-1.9382	-4.392e-10	0.000130098	-1.90903	-4.392e-10	0.000149377	-1.91208	-4.392e-10
43618596	rs12074551	3.30118e-14	-1.87094	-4.392e-10	0.000137251	-1.8555	-4.392e-10	0.000158489	-1.85287	-4.392e-10
43618726	rs2453416	6.47062e-15	-1.92028	-1.58026	2.61186e-05	-1.93963	-1.57503	3.00079e-05	-1.9423	-1.57479
43618969	rs12033506	6.30328e-15	-1.94053	-1.5862	2.64955e-05	-1.91883	-1.5815	3.03893e-05	-1.92318	-1.58129
43619234	rs113581126	3.04381e-14	-1.95211	-4.392e-10	0.000142062	-1.82105	-4.392e-10	0.000162745	-1.82637	-4.392e-10
43619725	rs372121213	1.35372e-13	-0.459774	-4.392e-10	0.000211512	-1.42303	-4.392e-10	0.000237626	-1.44786	-4.392e-10
43620219	rs79445166	1.20991e-14	-1.27398	-1.6007	3.81194e-05	-1.53522	-1.60137	4.47937e-05	-1.51527	-1.60122
43620650	rs7521533	6.63616e-15	-1.90273	-1.57254	2.61493e-05	-1.95305	-1.56044	3.01251e-05	-1.95304	-1.56016
43620692	rs1611910	6.63097e-15	-1.90493	-1.57112	2.61942e-05	-1.95296	-1.55882	3.01726e-05	-1.95309	-1.55853
43620712	rs1612595	6.48429e-15	-1.93021	-1.56821	2.68432e-05	-1.93181	-1.55549	3.08198e-05	-1.9352	-1.5552
43621244	rs12033103	1.21664e-14	-1.27958	-1.58954	3.83656e-05	-1.53961	-1.59054	4.50818e-05	-1.51977	-1.59031
43621246	rs75234708	4.31028e-14	-1.90349e-10	-1.60422	0.000175609	-1.90349e-10	-1.60905	0.000202281	-1.90349e-10	-1.6089
43621759	rs589819	6.61279e-15	-1.92619	-1.55261	2.69701e-05	-1.92831	-1.55428	3.09111e-05	-1.93354	-1.5539
43622362	rs58936173	3.83554e-14	-1.72091	-4.392e-10	0.000206496	-1.44703	-4.392e-10	0.000236917	-1.45085	-4.392e-10
43622477	rs688214	6.29205e-15	-1.94495	-1.58357	3.51834e-05	-1.73166	-1.48508	4.00106e-05	-1.7456	-1.48381
43622560	rs603786	4.42928e-14	-1.57698	-4.392e-10	0.000231537	-1.33257	-4.392e-10	0.000267865	-1.32807	-4.392e-10
43622880	rs605161	6.62948e-15	-1.87444	-1.60184	3.15568e-05	-1.72282	-1.6027	3.62271e-05	-1.72619	-1.60256
43623111	rs606390	7.14072e-15	-1.79553	-1.60646	2.51741e-05	-1.94833	-1.60317	2.8995e-05	-1.9484	-1.60304
43623145	rs674684	7.27551e-15	-1.80292	-1.58037	2.56387e-05	-1.94933	-1.58388	2.95255e-05	-1.94949	-1.58382
43623281	rs12037607	1.23082e-14	-1.29194	-1.5656	3.92446e-05	-1.54928	-1.55822	4.61095e-05	-1.52967	-1.55787
43623384	rs56770874	3.77599e-14	-1.73656	-4.392e-10	0.000201754	-1.47026	-4.392e-10	0.000231497	-1.47399	-4.392e-10
43623644	rs672429	8.85745e-15	-1.57898	-1.60757	2.71596e-05	-1.86822	-1.60736	3.12121e-05	-1.87046	-1.60729
43623675	rs57441605	3.68233e-14	-1.76167	-4.392e-10	0.000194253	-1.50815	-4.392e-10	0.000222924	-1.51173	-4.392e-10
43623867	rs60587818	3.99793e-14	-1.67944	-4.392e-10	0.000219354	-1.38662	-4.392e-10	0.000251614	-1.39066	-4.392e-10
43624133	rs57933402	3.76341e-14	-1.73989	-4.392e-10	0.00020075	-1.47525	-4.392e-10	0.000230349	-1.47896	-4.392e-10
43625035	rs1198614	3.48989e-14	-1.81535	-4.392e-10	0.000147871	-1.78097	-4.392e-10	0.000171025	-1.77675	-4.392e-10
43625397	rs61776913	4.76902e-13	0.799508	-4.392e-10	0.000295296	-1.08933	-4.392e-10	0.000336997	-1.09848	-4.392e-10
43626201	rs72968415	4.42342e-14	-1.57831	-4.392e-10	0.000375209	-0.849829	-4.392e-10	0.0004247	-0.867173	-4.392e-10
43626237	rs12130939	4.8398e-14	-1.48835	-4.392e-10	0.000279794	-1.14326	-4.392e-10	0.000318532	-1.15483	-4.392e-10
43626456	rs74070171	5.04169e-13	0.855108	-4.392e-10	0.000304675	-1.05807	-4.392e-10	0.000347644	-1.06738	-4.392e-10
43626584	rs1198838	3.42511e-14	-1.83409	-4.392e-10	0.000141405	-1.82568	-4.392e-10	0.000163342	-1.82271	-4.392e-10
43626671	rs1198837	3.44545e-14	-1.82816	-4.392e-10	0.000143859	-1.80848	-4.392e-10	0.000166198	-1.80538	-4.392e-10
43627976	rs11210796	7.61572e-15	-1.77962	-1.55797	2.69025e-05	-1.92574	-1.55935	3.11744e-05	-1.91991	-1.55905
43628307	rs76382232	2.17498e-13	-1.90349e-10	0.0143856	0.00316871	-1.90349e-10	1.28377	0.00372869	-1.90349e-10	1.30525
43628375	rs1691309	3.90647e-14	-1.70258	-4.392e-10	0.000177577	-1.59791	-4.392e-10	0.000203062	-1.60504	-4.392e-10
43628449	rs1198836	3.4976e-14	-1.81314	-4.392e-10	0.000144498	-1.80404	-4.392e-10	0.000166956	-1.80083	-4.392e-10
43628507	rs72968420	4.87532e-14	-1.48103	-4.392e-10	0.000441582	-0.686949	-4.392e-10	0.000499208	-0.705534	-4.392e-10
43628864	rs1198835	3.4976e-14	-1.81314	-4.392e-10	0.000144498	-1.80404	-4.392e-10	0.000166956	-1.80083	-4.392e-10
43629157	rs61776914	3.91614e-13	0.602474	-4.392e-10	0.000264863	-1.1981	-4.392e-10	0.000302447	-1.20665	-4.392e-10
43629815	rs41303435	5.67563e-13	0.973548	-4.392e-10	0.000372532	-0.85699	-4.392e-10	0.000423894	-0.869073	-4.392e-10
43629825	rs13375593	4.9316e-13	0.83303	-4.392e-10	0.000300907	-1.07051	-4.392e-10	0.000343367	-1.07976	-4.392e-10
43629957	rs1804822	4.9316e-13	0.83303	-4.392e-10	0.000300907	-1.07051	-4.392e-10	0.000343367	-1.07976	-4.392e-10
43630156	rs11559311	4.96371e-13	0.839521	-4.392e-10	0.000302009	-1.06686	-4.392e-10	0.000344617	-1.07612	-4.392e-10
43630229	rs12135134	4.78758e-14	-1.49919	-4.392e-10	0.00027581	-1.1576	-4.392e-10	0.000314029	-1.16907	-4.392e-10
43630541	rs61776916	4.9316e-13	0.83303	-4.392e-10	0.000300907	-1.07051	-4.392e-10	0.000343367	-1.07976	-4.392e-10
43631402	rs639476	6.49111e-15	-1.89194	-1.60542	2.64771e-05	-1.89308	-1.60795	3.04697e-05	-1.89394	-1.60788
43631939	rs1749435	3.4976e-14	-1.81314	-4.392e-10	0.000144498	-1.80404	-4.392e-10	0.000166956	-1.80083	-4.392e-10
43632260	rs615992	8.13415e-15	-1.66737	-1.60437	2.55135e-05	-1.93089	-1.60721	2.93888e-05	-1.93081	-1.60713
43632353	rs1749436	6.43745e-15	-1.8993	-1.60638	2.66661e-05	-1.88533	-1.60859	3.06853e-05	-1.88624	-1.60853
43632354	rs1749437	6.48494e-15	-1.89194	-1.60638	2.64602e-05	-1.89308	-1.60859	3.045e-05	-1.89394	-1.60853
43632536	rs7163	3.4976e-14	-1.81314	-4.392e-10	0.000144498	-1.80404	-4.392e-10	0.000166956	-1.80083	-4.392e-10
43632815	rs1749438	3.44384e-14	-1.82863	-4.392e-10	0.000142205	-1.82004	-4.392e-10	0.000164277	-1.817	-4.392e-10
43632816	rs1782374	3.46132e-14	-1.82357	-4.392e-10	0.000142951	-1.81481	-4.392e-10	0.000165149	-1.81171	-4.392e-10
43632997	rs1691302	3.4976e-14	-1.81314	-4.392e-10	0.000144498	-1.80404	-4.392e-10	0.000166956	-1.80083	-4.392e-10
43633919	rs1010627	3.44384e-14	-1.82863	-4.392e-10	0.000142205	-1.82004	-4.392e-10	0.000164277	-1.817	-4.392e-10
43633962	rs1010628	3.4976e-14	-1.81314	-4.392e-10	0.000144498	-1.80404	-4.392e-10	0.000166956	-1.80083	-4.392e-10
43634207	rs1010629	3.4976e-14	-1.81314	-4.392e-10	0.000144498	-1.80404	-4.392e-10	0.000166956	-1.80083	-4.392e-10
43634766	rs55684025	3.07777e-14	-1.94101	-4.392e-10	0.000128054	-1.92486	-4.392e-10	0.00014745	-1.92507	-4.392e-10
43634867	rs11210797	3.4976e-14	-1.81314	-4.392e-10	0.000144498	-1.80404	-4.392e-10	0.000166956	-1.80083	-4.392e-10
43635058	rs1782381	3.4976e-14	-1.81314	-4.392e-10	0.000144498	-1.80404	-4.392e-10	0.000166956	-1.80083	-4.392e-10
43635248	rs78988669	5.25148e-13	0.895876	-4.392e-10	0.00035531	-0.904321	-4.392e-10	0.000404405	-0.91614	-4.392e-10
43635381	rs1691287	3.4976e-14	-1.81314	-4.392e-10	0.000144498	-1.80404	-4.392e-10	0.000166956	-1.80083	-4.392e-10
43635672	rs147648867	1.21201e-13	-0.570352	-4.392e-10	0.00126083	0.362213	-4.392e-10	0.00150493	0.397942	-4.392e-10
43635758	rs674341	4.43634e-14	-1.57539	-4.392e-10	0.000206104	-1.44893	-4.392e-10	0.00023536	-1.45744	-4.392e-10
43635808	rs61776944	1.12861e-13	-0.641647	-4.392e-10	0.000150237	-1.7651	-4.392e-10	0.000173499	-1.76238	-4.392e-10
43635838	rs1615025	3.51641e-14	-1.80778	-4.392e-10	0.0001453	-1.79851	-4.392e-10	0.000167892	-1.79523	-4.392e-10
43635875	rs1782382	3.4976e-14	-1.81314	-4.392e-10	0.000144498	-1.80404	-4.392e-10	0.000166956	-1.80083	-4.392e-10
43636041	rs1749439	3.46132e-14	-1.82357	-4.392e-10	0.000142951	-1.81481	-4.392e-10	0.000165149	-1.81171	-4.392e-10
43636484	rs1049276	3.53568e-14	-1.80231	-4.392e-10	0.000146121	-1.79288	-4.392e-10	0.000168851	-1.78954	-4.392e-10
43636692	rs1010621	3.4976e-14	-1.81314	-4.392e-10	0.000144498	-1.80404	-4.392e-10	0.000166956	-1.80083	-4.392e-10
43636974	rs1010620	3.57561e-14	-1.79108	-4.392e-10	0.000147822	-1.78131	-4.392e-10	0.000170836	-1.77785	-4.392e-10
43637549	rs1691289	1.46997e-14	-1.73265	-0.947327	4.85465e-05	-1.71727	-1.17752	5.62909e-05	-1.71271	-1.17532
43637845	rs11559314	5.59589e-12	3.26198	-4.392e-10	0.0127329	2.67463	-4.392e-10	0.0164411	2.78898	-4.392e-10
43637932	rs9519	1.51599e-14	-1.73662	-0.912529	5.01299e-05	-1.71337	-1.14932	5.8111e-05	-1.70916	-1.14705
43638185	rs1782383	3.72459e-14	-1.75026	-4.392e-10	0.000155956	-1.72774	-4.392e-10	0.000180352	-1.72365	-4.392e-10
43638410	rs1782386	3.72459e-14	-1.75026	-4.392e-10	0.000155956	-1.72774	-4.392e-10	0.000180352	-1.72365	-4.392e-10
43638436	rs6695238	4.44829e-13	0.729886	-4.392e-10	0.000284057	-1.12814	-4.392e-10	0.000324238	-1.13708	-4.392e-10
43638457	rs1782387	3.72459e-14	-1.75026	-4.392e-10	0.000155956	-1.72774	-4.392e-10	0.000180352	-1.72365	-4.392e-10
43638874	rs1782388	3.70525e-14	-1.75547	-4.392e-10	0.0002474	-1.26631	-4.392e-10	0.000283369	-1.27181	-4.392e-10
43638955	rs1494904	3.72459e-14	-1.75026	-4.392e-10	0.000155956	-1.72774	-4.392e-10	0.000180352	-1.72365	-4.392e-10
43639293	rs28412828	3.72459e-14	-1.75026	-4.392e-10	0.000155956	-1.72774	-4.392e-10	0.000180352	-1.72365	-4.392e-10
43639345	rs74883042	3.82643e-14	-1.72329	-4.392e-10	0.000282637	-1.13315	-4.392e-10	0.000317966	-1.15661	-4.392e-10
43639572	rs56301202	4.90623e-13	0.827872	-4.392e-10	0.000300035	-1.07341	-4.392e-10	0.000342377	-1.08264	-4.392e-10
43639886	rs11210798	3.72459e-14	-1.75026	-4.392e-10	0.000155956	-1.72774	-4.392e-10	0.000180352	-1.72365	-4.392e-10
43640046	rs11210799	3.72459e-14	-1.75026	-4.392e-10	0.000155956	-1.72774	-4.392e-10	0.000180352	-1.72365	-4.392e-10
43640152	rs61776946	4.90623e-13	0.827872	-4.392e-10	0.000300035	-1.07341	-4.392e-10	0.000342377	-1.08264	-4.392e-10
43640216	rs11210800	3.74865e-14	-1.74382	-4.392e-10	0.000157018	-1.72095	-4.392e-10	0.000181591	-1.7168	-4.392e-10
43640444	rs11210801	3.74865e-14	-1.74382	-4.392e-10	0.000157018	-1.72095	-4.392e-10	0.000181591	-1.7168	-4.392e-10
43640474	rs2477562	6.33778e-15	-1.92176	-1.59951	2.77091e-05	-1.84568	-1.60987	3.18796e-05	-1.84675	-1.60984
43640544	rs11210802	3.80094e-14	-1.72997	-4.392e-10	0.000159323	-1.70638	-4.392e-10	0.00018428	-1.7021	-4.392e-10
43640609	rs11210803	3.77574e-14	-1.73662	-4.392e-10	0.000158213	-1.71337	-4.392e-10	0.000182984	-1.70916	-4.392e-10
43640647	rs2453410	4.41148e-14	-1.58101	-4.392e-10	0.00020477	-1.45543	-4.392e-10	0.000233849	-1.46388	-4.392e-10
43640732	rs6694040	4.80473e-13	0.806968	-4.392e-10	0.000296533	-1.08515	-4.392e-10	0.000338402	-1.09432	-4.392e-10
43640762	rs79909404	2.73559e-13	-1.90349e-10	0.243715	0.00429337	-1.90349e-10	1.58752	0.00505887	-1.90349e-10	1.61034
43641005	rs72968430	5.44972e-14	-1.36965	-4.392e-10	0.000333944	-0.96634	-4.392e-10	0.00038256	-0.971672	-4.392e-10
43641020	rs12091169	3.82668e-14	-1.72322	-4.392e-10	0.000160458	-1.69928	-4.392e-10	0.000185604	-1.69494	-4.392e-10
43641073	rs12087752	3.85298e-14	-1.71637	-4.392e-10	0.000161617	-1.69209	-4.392e-10	0.000186955	-1.68769	-4.392e-10
43641392	rs150633793	1.1176e-13	-0.65145	-4.392e-10	0.000457034	-0.652554	-4.392e-10	0.000517783	-0.669	-4.392e-10
43641416	rs11210804	6.15704e-15	-1.94084	-1.60937	2.61954e-05	-1.90755	-1.60418	3.01294e-05	-1.90874	-1.60432
43641465	rs56384627	3.67852e-14	-1.76271	-4.392e-10	0.000244068	-1.27986	-4.392e-10	0.000279569	-1.28531	-4.392e-10
43641528	rs10890240	6.16764e-15	-1.93912	-1.60937	2.6281e-05	-1.90428	-1.60418	3.02265e-05	-1.90552	-1.60432
43641726	rs79479175	3.79673e-14	-1.73108	-4.392e-10	0.000278491	-1.14793	-4.392e-10	0.000313369	-1.17118	-4.392e-10
43641762	rs78961175	1.75505e-13	-0.200137	-4.392e-10	0.000248948	-1.26007	-4.392e-10	0.000279524	-1.28547	-4.392e-10
43641850	rs12024776	1.22617e-14	-1.29807	-1.56325	3.81381e-05	-1.55407	-1.58203	4.48015e-05	-1.53457	-1.58174
43641912	rs672538	6.29222e-15	-1.92974	-1.59875	2.81727e-05	-1.82924	-1.60972	3.24105e-05	-1.83039	-1.60969
43642067	rs12402475	1.22301e-14	-1.30065	-1.56325	3.9737e-05	-1.513	-1.58203	4.67498e-05	-1.492	-1.58174
43642216	rs17390635	3.09576e-14	-1.93518	-4.392e-10	0.000127599	-1.92842	-4.392e-10	0.000147289	-1.92616	-4.392e-10
43642286	rs12402495	1.13951e-14	-1.36983	-1.56479	3.34119e-05	-1.68519	-1.58321	3.9128e-05	-1.66878	-1.58294
43642410	rs12408775	3.99437e-14	-0.165539	-1.51479	4.81283e-05	-1.34325	-1.56019	5.60605e-05	-1.3323	-1.55982
43642414	rs2643013	6.29721e-15	-1.92974	-1.59795	2.81775e-05	-1.82924	-1.60955	3.24163e-05	-1.83039	-1.60951
43642673	rs72678390	3.05942e-13	0.355592	-4.392e-10	0.000304056	-1.0601	-4.392e-10	0.000370445	-1.00385	-4.392e-10
43644377	rs606655	9.20559e-15	-1.68244	-1.46555	2.94844e-05	-1.88171	-1.51174	3.42249e-05	-1.87435	-1.51125
43644507	rs144631840	1.4776e-11	4.23295	-4.392e-10	0.0177874	3.00893	-4.392e-10	0.0230571	3.12717	-4.392e-10
43644602	rs112381433	4.64604e-14	-1.5292	-4.392e-10	0.000407747	-0.766666	-4.392e-10	0.000461233	-0.784654	-4.392e-10
43644795	rs2025590	3.5115e-14	-1.80917	-4.392e-10	0.000149398	-1.7707	-4.392e-10	0.000172566	-1.76778	-4.392e-10
43644814	rs2094031	1.206e-14	-1.31161	-1.5663	3.47318e-05	-1.64528	-1.58438	4.07208e-05	-1.62771	-1.5841
43645010	rs586904	9.12188e-15	-1.69158	-1.46555	2.93475e-05	-1.88636	-1.51174	3.40579e-05	-1.87924	-1.51125
43645011	rs6667968	4.97861e-13	0.842517	-4.392e-10	0.000346246	-0.930162	-4.392e-10	0.000393041	-0.944642	-4.392e-10
43645411	rs621559	9.63081e-15	-1.59414	-1.5087	2.91015e-05	-1.83333	-1.57319	3.38464e-05	-1.82385	-1.57287
43645675	rs190757250	3.88931e-14	-1.70699	-4.392e-10	0.000142429	-1.81847	-4.392e-10	0.000164285	-1.81695	-4.392e-10
43645751	rs2025591	7.10454e-14	-1.10448	-4.392e-10	0.000279343	-1.14487	-4.392e-10	0.00032148	-1.14562	-4.392e-10
43645794	rs12023500	9.23454e-15	-1.67315	-1.4717	2.91674e-05	-1.8769	-1.52736	3.38632e-05	-1.8693	-1.52693
43645811	rs12041945	9.23454e-15	-1.67315	-1.4717	2.91674e-05	-1.8769	-1.52736	3.38632e-05	-1.8693	-1.52693
43645928	rs12041979	1.13017e-14	-1.46966	-1.47319	3.28279e-05	-1.75753	-1.52851	3.82835e-05	-1.74546	-1.52808
43646184	rs2047196	3.192e-14	-1.90457	-4.392e-10	0.000145712	-1.79568	-4.392e-10	0.000167738	-1.79615	-4.392e-10
43646663	rs2643015	6.34819e-15	-1.91938	-1.60025	3.78912e-05	-1.53261	-1.60999	4.33123e-05	-1.54016	-1.60996
43646867	rs61776948	5.03103e-13	0.852991	-4.392e-10	0.000348448	-0.923822	-4.392e-10	0.000395523	-0.938348	-4.392e-10
43646931	rs672895	9.28471e-15	-1.66844	-1.47099	2.95669e-05	-1.87443	-1.51622	3.43326e-05	-1.86672	-1.51574
43647035	rs616045	9.28471e-15	-1.66844	-1.47099	2.95669e-05	-1.87443	-1.51622	3.43326e-05	-1.86672	-1.51574
43647424	rs138300205	3.73575e-14	-1.74727	-4.392e-10	0.000124663	-1.9517	-4.392e-10	0.000143781	-1.95027	-4.392e-10
43647638	rs72968443	4.19373e-14	-1.63163	-4.392e-10	0.00038816	-0.815896	-4.392e-10	0.000439258	-0.83347	-4.392e-10
43648398	rs2764423	9.29154e-15	-1.67315	-1.46555	2.96266e-05	-1.8769	-1.51174	3.43982e-05	-1.8693	-1.51125
43648474	rs116901323	7.18135e-14	-1.90349e-10	-1.09373	0.000231688	-1.90349e-10	-1.33192	0.00026716	-1.90349e-10	-1.33071
43648780	rs2764422	9.29154e-15	-1.67315	-1.46555	2.96266e-05	-1.8769	-1.51174	3.43982e-05	-1.8693	-1.51125
43648857	rs627372	9.28877e-15	-1.67315	-1.46585	2.94671e-05	-1.8769	-1.51714	3.42119e-05	-1.8693	-1.51668
43649336	rs75528102	1.31666e-14	-1.22382	-1.5663	4.03363e-05	-1.49568	-1.58438	4.74478e-05	-1.47482	-1.5841
43649393	rs663336	9.31722e-15	-1.67315	-1.46279	2.96942e-05	-1.8769	-1.50946	3.44768e-05	-1.8693	-1.50897
43649508	rs663824	6.37671e-15	-1.91641	-1.59875	3.82957e-05	-1.52225	-1.60972	4.37712e-05	-1.5299	-1.60969
43649724	rs61776949	3.49829e-14	-1.81294	-4.392e-10	0.000221318	-1.37771	-4.392e-10	0.000253614	-1.38274	-4.392e-10
43650741	rs598336	6.49786e-15	-1.89551	-1.60082	2.5145e-05	-1.94283	-1.60982	2.89511e-05	-1.94316	-1.60979
43651078	rs149570707	4.24725e-14	-1.61895	-4.392e-10	0.000136011	-1.86458	-4.392e-10	0.000157027	-1.86214	-4.392e-10
43651231	rs12239311	9.3902e-15	-1.65939	-1.46875	2.96182e-05	-1.86964	-1.51928	3.43983e-05	-1.8617	-1.51885
43651323	rs141763884	5.43306e-13	0.929869	-4.392e-10	0.000362729	-0.883657	-4.392e-10	0.000412801	-0.895592	-4.392e-10
43651417	rs61542120	9.51391e-15	-1.65457	-1.46048	2.98928e-05	-1.86706	-1.51263	3.4722e-05	-1.859	-1.51218
43651422	rs58690449	9.44948e-15	-1.66417	-1.45767	2.98078e-05	-1.87218	-1.51036	3.46151e-05	-1.86436	-1.50991
43651799	rs10890241	9.98483e-15	-1.62022	-1.44652	3.07157e-05	-1.84819	-1.50435	3.57079e-05	-1.8393	-1.50388
43652134	rs3929392	1.00956e-14	-1.61508	-1.44062	3.09515e-05	-1.8453	-1.49959	3.59867e-05	-1.83629	-1.49912
43652185	rs1976286	1.01259e-14	-1.61508	-1.43763	3.10265e-05	-1.8453	-1.49718	3.6074e-05	-1.83629	-1.49669
43652222	rs1976285	1.02626e-14	-1.60469	-1.43461	3.12865e-05	-1.83939	-1.49473	3.63852e-05	-1.83015	-1.49424
43652442	rs11210805	1.41749e-14	-1.16579	-1.55054	4.25631e-05	-1.44949	-1.57683	5.01189e-05	-1.42762	-1.57654
43652716	rs11210806	1.02229e-14	-1.61129	-1.43188	3.09511e-05	-1.85239	-1.49251	3.59909e-05	-1.84327	-1.49202
43653017	rs6429611	1.02472e-14	-1.61508	-1.42571	3.13283e-05	-1.8453	-1.4875	3.64256e-05	-1.83629	-1.48699
43653080	rs61776950	5.89548e-13	1.01155	-4.392e-10	0.000372194	-0.857898	-4.392e-10	0.000424388	-0.86791	-4.392e-10
43653184	rs12144765	4.61394e-14	-1.53614	-4.392e-10	0.000262579	-1.20676	-4.392e-10	0.000299073	-1.21787	-4.392e-10
43653229	rs11811512	6.17122e-13	1.05726	-4.392e-10	0.000382706	-0.830046	-4.392e-10	0.000436318	-0.840184	-4.392e-10
43653717	rs6429614	1.02793e-14	-1.61508	-1.4226	3.14081e-05	-1.8453	-1.48495	3.65187e-05	-1.83629	-1.48444
43653721	rs111347334	4.31935e-14	-1.60211	-4.392e-10	0.000359894	-0.891503	-4.392e-10	0.000406052	-0.912076	-4.392e-10
43654054	rs9804095	1.03116e-14	-1.61508	-1.41945	3.14891e-05	-1.8453	-1.48238	3.66129e-05	-1.83629	-1.48186
43654266	rs9803810	1.03444e-14	-1.61508	-1.41628	3.1571e-05	-1.8453	-1.47978	3.67084e-05	-1.83629	-1.47926
43654440	rs7529336	1.03444e-14	-1.61508	-1.41628	3.1571e-05	-1.8453	-1.47978	3.67084e-05	-1.83629	-1.47926
43654481	rs7529426	1.03444e-14	-1.61508	-1.41628	3.1571e-05	-1.8453	-1.47978	3.67084e-05	-1.83629	-1.47926
43655125	rs6662344	1.04111e-14	-1.61508	-1.40985	3.17381e-05	-1.8453	-1.4745	3.69031e-05	-1.83629	-1.47397
43655774	rs72968453	4.52888e-14	-1.55474	-4.392e-10	0.000390367	-0.810226	-4.392e-10	0.000440091	-0.831576	-4.392e-10
43655827	rs55678312	4.65106e-14	-1.52812	-4.392e-10	0.000217625	-1.39454	-4.392e-10	0.000248404	-1.4035	-4.392e-10
43655888	rs4612667	1.04416e-14	-1.61508	-1.40692	3.18147e-05	-1.8453	-1.47209	3.69923e-05	-1.83629	-1.47155
43656032	rs4498843	1.04759e-14	-1.61508	-1.40365	3.19008e-05	-1.8453	-1.46938	3.70926e-05	-1.83629	-1.46885
43656066	rs12028373	1.04759e-14	-1.61508	-1.40365	3.19008e-05	-1.8453	-1.46938	3.70926e-05	-1.83629	-1.46885
43656124	rs648107	6.33576e-15	-1.9363	-1.5853	3.58729e-05	-1.59011	-1.60722	4.11145e-05	-1.59506	-1.60713
43656296	rs115962574	4.1186e-14	-1.64971	-4.392e-10	0.00022488	-1.36175	-4.392e-10	0.000256448	-1.37163	-4.392e-10
43656479	rs628996	6.36807e-15	-1.93474	-1.58176	3.64937e-05	-1.57425	-1.60592	4.18031e-05	-1.57977	-1.60582
43656858	rs77535006	6.38413e-13	1.09118	-4.392e-10	0.000390731	-0.809292	-4.392e-10	0.000445427	-0.819524	-4.392e-10
43656980	rs191352990	5.7323e-14	-1.3191	-4.392e-10	0.000356524	-0.900912	-4.392e-10	0.000408356	-0.906418	-4.392e-10
43657181	rs7524073	4.01124e-14	-1.67612	-4.392e-10	0.000220404	-1.38185	-4.392e-10	0.000252814	-1.3859	-4.392e-10
43657183	rs7544282	1.03767e-14	-1.64481	-1.38343	3.19098e-05	-1.86179	-1.45261	3.70782e-05	-1.85348	-1.45204
43657418	rs79442166	6.98553e-14	-1.90349e-10	-1.12138	0.000302192	-1.90349e-10	-1.06625	0.000349331	-1.90349e-10	-1.06254
43657758	rs61776951	7.22225e-14	-1.08805	-4.392e-10	0.000289314	-1.1098	-4.392e-10	0.000334121	-1.10705	-4.392e-10
43658121	rs7555300	1.0635e-14	-1.62022	-1.38343	3.23467e-05	-1.84819	-1.45261	3.76078e-05	-1.8393	-1.45204
43658414	rs7533042	1.06682e-14	-1.62022	-1.38032	3.24309e-05	-1.84819	-1.45001	3.77058e-05	-1.8393	-1.44944
43658666	rs72968456	4.27688e-14	-1.612	-4.392e-10	0.000353743	-0.908741	-4.392e-10	0.000399179	-0.929146	-4.392e-10
43658985	rs76951728	4.31935e-14	-1.60211	-4.392e-10	0.000244652	-1.27748	-4.392e-10	0.000280527	-1.28189	-4.392e-10
43659263	rs79381314	1.07606e-14	-1.61508	-1.37683	3.26196e-05	-1.8453	-1.4471	3.793e-05	-1.83629	-1.44652
43659372	rs4660715	1.07984e-14	-1.61508	-1.37332	3.27156e-05	-1.8453	-1.44416	3.80418e-05	-1.83629	-1.44358
43659546	rs4233491	1.07264e-14	-1.62531	-1.36978	3.26248e-05	-1.85104	-1.4412	3.79274e-05	-1.84227	-1.44061
43659650	rs4660716	1.07984e-14	-1.61508	-1.37332	3.27156e-05	-1.8453	-1.44416	3.80418e-05	-1.83629	-1.44358
43659709	rs4660717	1.08367e-14	-1.61508	-1.36978	3.28128e-05	-1.8453	-1.4412	3.8155e-05	-1.83629	-1.44061
43660247	rs61490973	1.39861e-14	-1.21243	-1.51731	3.85048e-05	-1.57548	-1.55105	4.52336e-05	-1.55605	-1.55067
43660270	rs6683450	1.08367e-14	-1.61508	-1.36978	3.28128e-05	-1.8453	-1.4412	3.8155e-05	-1.83629	-1.44061
43660310	rs60980802	6.38413e-13	1.09118	-4.392e-10	0.000390731	-0.809292	-4.392e-10	0.000445427	-0.819524	-4.392e-10
43660431	rs6685982	1.08587e-14	-1.62022	-1.36262	3.29153e-05	-1.84819	-1.43519	3.827e-05	-1.8393	-1.43459
43660933	rs7532103	1.09146e-14	-1.61508	-1.36262	3.30106e-05	-1.8453	-1.43519	3.83854e-05	-1.83629	-1.43459
43660966	rs12063838	6.92545e-14	-1.13002	-4.392e-10	0.000256673	-1.22951	-4.392e-10	0.000296615	-1.22612	-4.392e-10
43661108	rs142719100	4.89568e-14	-1.47687	-4.392e-10	0.000133176	-1.88564	-4.392e-10	0.000152893	-1.88882	-4.392e-10
43661156	rs12033374	1.09541e-14	-1.61508	-1.359	3.31112e-05	-1.8453	-1.43214	3.85026e-05	-1.83629	-1.43154
43661471	rs4570454	1.09354e-14	-1.62022	-1.35558	3.33614e-05	-1.84819	-1.42172	3.87907e-05	-1.8393	-1.42107
43661699	rs12118789	4.45129e-14	-1.57202	-4.392e-10	0.000250202	-1.25505	-4.392e-10	0.000285079	-1.26579	-4.392e-10
43661707	rs12118791	1.0898e-14	-1.62022	-1.359	3.30156e-05	-1.84819	-1.43214	3.83869e-05	-1.8393	-1.43154
43662106	rs12122233	1.0898e-14	-1.62022	-1.359	3.30156e-05	-1.84819	-1.43214	3.83869e-05	-1.8393	-1.43154
43662275	rs183634397	5.81487e-14	-1.90349e-10	-1.3048	0.000296259	-1.90349e-10	-1.08608	0.000341534	-1.90349e-10	-1.08511
43662299	rs72678392	3.75395e-14	-1.74241	-4.392e-10	0.000259546	-1.21838	-4.392e-10	0.000296634	-1.22606	-4.392e-10
43662452	rs76228478	4.11374e-14	-1.65089	-4.392e-10	0.000322636	-1.00079	-4.392e-10	0.000362299	-1.02609	-4.392e-10
43662598	rs78058317	3.43603e-14	-1.8309	-4.392e-10	0.000261805	-1.20971	-4.392e-10	0.00029515	-1.23107	-4.392e-10
43662774	rs10159404	8.74357e-15	-1.77712	-1.42237	3.27243e-05	-1.80804	-1.48115	3.78628e-05	-1.80394	-1.48064
43662821	rs10158221	8.79321e-15	-1.76934	-1.42449	3.15288e-05	-1.87785	-1.44857	3.65773e-05	-1.87105	-1.44808
43662841	rs7533005	1.06491e-14	-1.63987	-1.36246	3.28054e-05	-1.85909	-1.42763	3.81253e-05	-1.85067	-1.42701
43662952	rs7526037	1.05379e-14	-1.59414	-1.41869	3.1989e-05	-1.83333	-1.47859	3.72139e-05	-1.82385	-1.47802
43663068	rs10158240	1.38675e-14	-1.22547	-1.51278	3.8457e-05	-1.58478	-1.543	4.5168e-05	-1.56558	-1.54259
43663376	rs513009	1.02695e-14	-1.6587	-1.37993	3.19503e-05	-1.87055	-1.44258	3.7085e-05	-1.86335	-1.44199
43663974	rs61776953	6.46225e-13	1.10334	-4.392e-10	0.000393657	-0.801833	-4.392e-10	0.000448747	-0.812098	-4.392e-10
43664119	rs603560	3.18852e-14	-1.90566	-4.392e-10	0.000150113	-1.76592	-4.392e-10	0.000173707	-1.76119	-4.392e-10
43664218	rs603123	3.18852e-14	-1.90566	-4.392e-10	0.000150113	-1.76592	-4.392e-10	0.000173707	-1.76119	-4.392e-10
43664526	rs612951	3.19903e-14	-1.90237	-4.392e-10	0.000151089	-1.75944	-4.392e-10	0.000174851	-1.75462	-4.392e-10
43664693	rs11210810	7.41151e-14	-1.06218	-4.392e-10	0.000296799	-1.08426	-4.392e-10	0.00034278	-1.08147	-4.392e-10
43664736	rs12058192	3.09967e-14	-1.93392	-4.392e-10	0.000146399	-1.79098	-4.392e-10	0.00016907	-1.78824	-4.392e-10
43666033	rs682180	3.04986e-14	-1.95012	-4.392e-10	0.000173468	-1.62132	-4.392e-10	0.000197336	-1.63365	-4.392e-10
43666036	rs61775865	6.0315e-13	1.03436	-4.392e-10	0.000377396	-0.844017	-4.392e-10	0.000430292	-0.854092	-4.392e-10
43666055	rs682150	3.25299e-13	0.416941	-4.392e-10	0.000354743	-0.905918	-4.392e-10	0.000401839	-0.922506	-4.392e-10
43666454	rs680343	3.04434e-14	-1.95194	-4.392e-10	0.000177682	-1.59731	-4.392e-10	0.000202041	-1.61009	-4.392e-10
43666683	rs12026626	1.39708e-14	-1.23103	-1.4998	4.20727e-05	-1.50139	-1.53653	4.94941e-05	-1.48066	-1.53605
43666852	rs2764421	3.04169e-14	-1.95281	-4.392e-10	0.000181386	-1.57668	-4.392e-10	0.000206176	-1.58983	-4.392e-10
43666904	rs10890242	6.44953e-14	-1.20121	-4.392e-10	0.00024947	-1.25798	-4.392e-10	0.000288292	-1.25458	-4.392e-10
43667448	rs144862465	1.14441e-14	-1.57856	-1.35177	3.42069e-05	-1.82426	-1.42062	3.98122e-05	-1.81444	-1.41995
43667615	rs4660246	2.97171e-14	-0.635284	-1.3408	3.34258e-05	-1.84067	-1.42731	3.87682e-05	-1.83435	-1.42661
43668040	rs12034998	1.15493e-14	-1.57311	-1.34807	3.44257e-05	-1.82106	-1.41745	4.00718e-05	-1.81111	-1.41677
43668192	rs6692564	6.08804e-14	0.0817198	-1.34061	6.97639e-05	-1.10503	-1.42716	8.12419e-05	-1.09467	-1.42646
43668211	rs6670739	6.00582e-14	0.0718742	-1.34436	6.72719e-05	-1.13832	-1.43025	7.81618e-05	-1.13022	-1.42955
43668380	rs61775867	6.95074e-14	-1.12637	-4.392e-10	0.000268102	-1.18595	-4.392e-10	0.000309876	-1.18238	-4.392e-10
43668433	rs6429633	5.91132e-14	0.0560145	-1.34436	6.65993e-05	-1.14837	-1.43025	7.73764e-05	-1.14032	-1.42955
43668441	rs113704258	6.53351e-13	1.11431	-4.392e-10	0.000396317	-0.795098	-4.392e-10	0.000451766	-0.805393	-4.392e-10
43669055	rs2367190	1.15924e-14	-1.57311	-1.34435	3.45359e-05	-1.82106	-1.41426	4.02003e-05	-1.81111	-1.41357
43669343	rs4339897	6.56276e-15	-1.94478	-1.54162	3.24171e-05	-1.71571	-1.58291	3.71588e-05	-1.72072	-1.58263
43669382	rs2367189	1.37236e-14	-1.25056	-1.49813	3.82485e-05	-1.60256	-1.53065	4.49038e-05	-1.58383	-1.5302
43669600	rs142296381	3.74692e-14	-1.74429	-4.392e-10	0.000196376	-1.49728	-4.392e-10	0.000224215	-1.50595	-4.392e-10
43669626	rs61775868	6.61378e-13	1.12652	-4.392e-10	0.000399304	-0.787591	-4.392e-10	0.000455155	-0.79792	-4.392e-10
43669642	rs605336	5.71553e-14	0.0260573	-1.34809	6.51514e-05	-1.16729	-1.43331	7.56866e-05	-1.15933	-1.43262
43669768	rs4660720	6.5951e-15	-1.93986	-1.54162	3.16909e-05	-1.73837	-1.58291	3.63353e-05	-1.74313	-1.58263
43669850	rs4660248	6.2979e-14	-1.225	-4.392e-10	0.000244666	-1.27742	-4.392e-10	0.00028302	-1.27304	-4.392e-10
43669925	rs151235486	3.74162e-14	-1.7457	-4.392e-10	0.000195966	-1.49937	-4.392e-10	0.000223751	-1.50802	-4.392e-10
43670248	rs602629	5.95072e-14	0.0560145	-1.33772	6.69647e-05	-1.14837	-1.42478	7.78018e-05	-1.14032	-1.42407
43670487	rs11210811	1.14865e-14	-1.57856	-1.34807	3.43155e-05	-1.82426	-1.41745	3.99388e-05	-1.81444	-1.41677
43670624	rs632866	5.64113e-14	0.0137353	-1.34887	6.4437e-05	-1.17767	-1.43396	7.47389e-05	-1.17129	-1.43326
43671144	rs620455	5.61863e-14	-0.00522723	-1.3339	6.46335e-05	-1.18695	-1.42163	7.50792e-05	-1.1791	-1.42091
43671182	rs620418	5.53196e-14	-0.0207736	-1.3339	6.40071e-05	-1.19669	-1.42163	7.43479e-05	-1.18889	-1.42091
43671495	rs678101	5.61863e-14	-0.00522723	-1.3339	6.46335e-05	-1.18695	-1.42163	7.50792e-05	-1.1791	-1.42091
43671880	rs10890243	1.13694e-14	-1.5888	-1.34807	3.41109e-05	-1.83024	-1.41745	3.96916e-05	-1.82064	-1.41677
43672011	rs665462	5.59722e-14	-0.00522723	-1.33772	6.44301e-05	-1.18695	-1.42478	7.48425e-05	-1.1791	-1.42407
43672636	rs11210812	6.14826e-15	-1.95276	-1.59888	3.44063e-05	-1.63007	-1.609	3.93905e-05	-1.63608	-1.60895
43673146	rs6661035	6.6609e-15	-1.94147	-1.53008	3.19735e-05	-1.73118	-1.58122	3.66499e-05	-1.73622	-1.58093
43673645	rs2764420	7.29982e-14	0.21344	-1.29081	7.58585e-05	-1.04765	-1.4008	8.8184e-05	-1.03911	-1.40002
43674332	rs116039993	3.81143e-14	-1.72721	-4.392e-10	0.000286539	-1.11944	-4.392e-10	0.000326953	-1.12874	-4.392e-10
43674798	rs74403973	9.98445e-13	1.5384	-4.392e-10	0.00206996	0.857974	-4.392e-10	0.00260849	0.947969	-4.392e-10
43674974	rs2453414	3.08655e-14	-1.93816	-4.392e-10	0.000219384	-1.38649	-4.392e-10	0.000248618	-1.40264	-4.392e-10
43675017	rs10890244	6.6692e-15	-1.93426	-1.53604	3.1147e-05	-1.75383	-1.58476	3.5726e-05	-1.75819	-1.58449
43675147	rs77675678	5.12874e-14	-1.43036	-4.392e-10	0.000243256	-1.2832	-4.392e-10	0.000277423	-1.29301	-4.392e-10
43675224	rs145500329	4.31174e-14	-1.90349e-10	-1.60388	0.000195433	-1.90349e-10	-1.5021	0.000225277	-1.90349e-10	-1.50123
43675271	rs41312629	5.13907e-14	-1.42835	-4.392e-10	0.000243811	-1.28092	-4.392e-10	0.000278051	-1.29075	-4.392e-10
43675467	rs2453412	7.2663e-14	0.196409	-1.27838	7.57893e-05	-1.05865	-1.39071	8.81006e-05	-1.05016	-1.38991
43675499	rs41301054	3.1302e-14	-1.92412	-4.392e-10	0.000140715	-1.83058	-4.392e-10	0.000163105	-1.82416	-4.392e-10
43676042	rs768665	3.93165e-14	-1.69616	-4.392e-10	0.000210597	-1.42737	-4.392e-10	0.000240296	-1.43668	-4.392e-10
43677160	rs148671496	5.22794e-14	-1.4112	-4.392e-10	0.000248583	-1.26153	-4.392e-10	0.000283454	-1.27151	-4.392e-10
43677233	rs644115	7.29585e-14	0.196409	-1.27432	7.60401e-05	-1.05865	-1.38741	8.83927e-05	-1.05016	-1.38661
43677475	rs12134739	3.66314e-14	-1.7669	-4.392e-10	0.000189865	-1.531	-4.392e-10	0.000216852	-1.53934	-4.392e-10
43677637	rs114386568	5.20051e-14	-1.41646	-4.392e-10	0.00024711	-1.26748	-4.392e-10	0.000281786	-1.27741	-4.392e-10
43678127	rs629955	7.56824e-14	0.22898	-1.27024	7.79169e-05	-1.03759	-1.38408	9.05839e-05	-1.02901	-1.38327
43678589	rs11210813	2.04992e-14	-1.03284	-1.31458	3.08929e-05	-1.92683	-1.41996	3.57499e-05	-1.92279	-1.41922
43678677	rs1760672	7.36224e-14	0.201383	-1.27024	7.63233e-05	-1.05826	-1.38408	8.85777e-05	-1.0514	-1.38327
43678787	rs11586411	6.5146e-15	-1.95309	-1.54066	3.55791e-05	-1.61812	-1.58744	4.06576e-05	-1.6262	-1.58717
43679274	rs12731921	7.35497e-14	0.250366	-1.32021	7.34134e-05	-1.04955	-1.43166	8.51963e-05	-1.04269	-1.43091
43679289	rs12749472	7.84249e-14	0.250366	-1.25603	7.72584e-05	-1.04955	-1.38061	8.96674e-05	-1.04269	-1.37976
43679291	rs12129124	1.16709e-14	-1.63001	-1.28069	3.65225e-05	-1.79606	-1.38332	4.23611e-05	-1.78981	-1.38252
43679741	rs2453411	7.62293e-14	0.243686	-1.27774	7.46425e-05	-1.07019	-1.39441	8.67115e-05	-1.06233	-1.39364
43680680	rs585275	8.00315e-14	0.292361	-1.27774	7.69893e-05	-1.03924	-1.39441	8.94499e-05	-1.03124	-1.39364
43680952	rs74422853	4.87294e-14	-1.48152	-4.392e-10	0.000288215	-1.11361	-4.392e-10	0.00033031	-1.11853	-4.392e-10
43681184	rs612626	7.78668e-14	0.260898	-1.2737	7.57087e-05	-1.05927	-1.39115	8.79548e-05	-1.05136	-1.39038
43681806	rs615350	7.78668e-14	0.260898	-1.2737	7.57087e-05	-1.05927	-1.39115	8.79548e-05	-1.05136	-1.39038
43681872	rs611261	8.02677e-14	0.292361	-1.2748	7.5923e-05	-1.03924	-1.40836	8.82089e-05	-1.03124	-1.40761
43682017	rs611792	7.80979e-14	0.260898	-1.27074	7.46522e-05	-1.05927	-1.4052	8.67253e-05	-1.05136	-1.40445
43682349	rs504112	6.38526e-13	1.09136	-4.392e-10	0.000390774	-0.809184	-4.392e-10	0.000445475	-0.819417	-4.392e-10
43682386	rs628331	1.23133e-14	-1.40336	-1.45377	3.95699e-05	-1.57981	-1.51943	4.612e-05	-1.56839	-1.51892
43682397	rs613560	1.20019e-14	-1.42617	-1.45657	3.87521e-05	-1.59857	-1.52156	4.51535e-05	-1.58743	-1.52106
43682461	rs613956	3.56706e-14	-1.79348	-4.392e-10	0.000329487	-0.979776	-4.392e-10	0.000368453	-1.00924	-4.392e-10
43682657	rs12140718	3.04792e-14	-1.95076	-4.392e-10	0.000126243	-1.93911	-4.392e-10	0.000145408	-1.93902	-4.392e-10
43682980	rs642916	1.43995e-13	-0.398026	-4.392e-10	0.000216723	-1.39869	-4.392e-10	0.000247049	-1.40897	-4.392e-10
43683312	rs77039338	8.644e-14	-0.908353	-4.392e-10	0.000250617	-1.25339	-4.392e-10	0.000288532	-1.25375	-4.392e-10
43683366	rs644651	1.3119e-13	-0.491161	-4.392e-10	0.000205119	-1.45372	-4.392e-10	0.000233944	-1.46348	-4.392e-10
43683612	rs17391130	6.23767e-14	-1.23461	-4.392e-10	0.000234552	-1.31963	-4.392e-10	0.000270564	-1.31805	-4.392e-10
43684116	rs658254	1.98347e-13	-0.0777862	-4.392e-10	0.00021546	-1.40454	-4.392e-10	0.00024691	-1.40953	-4.392e-10
43684365	rs659548	1.87714e-13	-0.132884	-4.392e-10	0.000209174	-1.43415	-4.392e-10	0.000239739	-1.43901	-4.392e-10
43684376	rs4660721	1.38234e-14	-1.81616	-0.925286	0.000209345	-1.23364	-0.199689	0.000240462	-1.23627	-0.199725
43684804	rs1152769	1.9417e-13	-0.0990716	-4.392e-10	0.000213	-1.41602	-4.392e-10	0.000244103	-1.42097	-4.392e-10
43685419	rs112198900	3.40809e-14	-1.83907	-4.392e-10	0.000154394	-1.7378	-4.392e-10	0.00017807	-1.73638	-4.392e-10
43685922	rs687012	8.49008e-13	1.37627	-4.392e-10	0.000403317	-0.77759	-4.392e-10	0.000460521	-0.786198	-4.392e-10
43686264	rs12032090	4.86228e-14	-1.90349e-10	-1.48371	0.000181087	-1.90349e-10	-1.57834	0.000208659	-1.90349e-10	-1.57785
43686394	rs55974656	6.00602e-14	-1.27246	-4.392e-10	0.000226371	-1.35514	-4.392e-10	0.000261115	-1.3536	-4.392e-10
43686781	rs72684042	5.40564e-14	-1.37778	-4.392e-10	0.0001608	-1.69715	-4.392e-10	0.000184938	-1.69854	-4.392e-10
43687241	rs12139478	3.4939e-14	-1.8142	-4.392e-10	0.000176504	-1.60397	-4.392e-10	0.000201745	-1.61155	-4.392e-10
43687464	rs2781236	1.98347e-13	-0.0777862	-4.392e-10	0.00021546	-1.40454	-4.392e-10	0.00024691	-1.40953	-4.392e-10
43687702	rs79533911	3.05465e-14	-1.94855	-4.392e-10	0.000126859	-1.93423	-4.392e-10	0.00014612	-1.93413	-4.392e-10
43688077	rs11210815	5.64349e-14	-1.33472	-4.392e-10	0.000236641	-1.31077	-4.392e-10	0.000273545	-1.30709	-4.392e-10
43688320	rs4660249	3.42326e-14	-1.83462	-4.392e-10	0.000151134	-1.75915	-4.392e-10	0.000173502	-1.76237	-4.392e-10
43688550	rs150404479	1.42808e-13	-0.406303	-4.392e-10	0.00150018	0.536026	-4.392e-10	0.00180805	0.581445	-4.392e-10
43688743	rs11585059	5.77412e-14	-1.31183	-4.392e-10	0.000216421	-1.40009	-4.392e-10	0.000249939	-1.39734	-4.392e-10
43688969	rs12131351	3.07345e-14	-1.94242	-4.392e-10	0.000128283	-1.92307	-4.392e-10	0.000147764	-1.92294	-4.392e-10
43689478	rs79517182	3.07816e-14	-1.94089	-4.392e-10	0.000128608	-1.92054	-4.392e-10	0.00014814	-1.9204	-4.392e-10
43689679	rs77676272	5.03157e-14	-1.44949	-4.392e-10	0.000300747	-1.07104	-4.392e-10	0.00034463	-1.07608	-4.392e-10
43690067	rs78078745	3.08494e-14	-1.93869	-4.392e-10	0.000129064	-1.917	-4.392e-10	0.000148665	-1.91686	-4.392e-10
43690116	rs80326353	3.08855e-14	-1.93752	-4.392e-10	0.000129301	-1.91517	-4.392e-10	0.000148939	-1.91502	-4.392e-10
43690228	rs4660250	1.72039e-13	-0.220083	-4.392e-10	0.000199757	-1.48021	-4.392e-10	0.000228997	-1.48485	-4.392e-10
43690229	rs139868714	3.63794e-14	-1.7738	-4.392e-10	0.000187895	-1.54143	-4.392e-10	0.000214624	-1.54967	-4.392e-10
43690439	rs1861	1.01847e-12	1.55826	-4.392e-10	0.00218285	0.911075	-4.392e-10	0.00272139	0.990341	-4.392e-10
43690572	rs75987772	3.09807e-14	-1.93444	-4.392e-10	0.000129914	-1.91044	-4.392e-10	0.000149646	-1.91029	-4.392e-10
43691047	rs507277	4.48129e-14	-1.56531	-4.392e-10	0.000390416	-0.810099	-4.392e-10	0.00044156	-0.828244	-4.392e-10
43691659	rs656678	3.17621e-14	-1.90953	-4.392e-10	0.000231662	-1.33203	-4.392e-10	0.000258863	-1.36226	-4.392e-10
43692045	rs114178023	4.66496e-14	-1.52514	-4.392e-10	0.000370157	-0.863387	-4.392e-10	0.000420779	-0.876448	-4.392e-10
43692458	rs34140926	3.04387e-14	-1.95209	-4.392e-10	0.000134116	-1.8786	-4.392e-10	0.000153771	-1.88309	-4.392e-10
43692506	rs143693731	4.38016e-14	-1.58813	-4.392e-10	0.00024479	-1.27691	-4.392e-10	0.000278961	-1.28748	-4.392e-10
43692983	rs1152768	9.9453e-15	-1.94501	-1.12569	5.75001e-05	-1.57745	-1.14807	6.53489e-05	-1.59193	-1.14689
43693016	rs16830572	3.04157e-14	-1.95284	-4.392e-10	0.000124522	-1.95283	-4.392e-10	0.000143375	-1.95309	-4.392e-10
43693018	rs11587212	6.8846e-15	-1.88749	-1.55102	3.78786e-05	-1.61695	-1.52597	4.29928e-05	-1.63178	-1.52574
43693321	rs76865583	6.4485e-14	-1.20137	-4.392e-10	0.000187765	-1.54212	-4.392e-10	0.000213097	-1.55681	-4.392e-10
43693532	rs594389	4.04568e-14	-1.83557	0.168003	0.000376854	-1.52163	0.676172	0.000434355	-1.53491	0.690215
43693624	rs510789	9.00742e-14	-0.37476	-0.49241	0.000243666	-1.83119	0.549677	0.00028556	-1.83519	0.571086
43694054	rs56195803	3.16703e-14	-1.27647	-0.635951	0.000176639	-1.93301	0.329809	0.000207386	-1.9363	0.35233
43694380	rs12084596	4.04266e-14	-1.09553	-0.572787	0.000232206	-1.71496	0.385268	0.000272022	-1.71975	0.407073
43694435	rs11210816	2.49908e-14	-1.33415	-0.815142	0.000132923	-1.93046	0.0429166	0.000155658	-1.93367	0.0627687
43694561	rs12071683	8.18042e-14	-0.0365344	-0.926941	0.000153327	-1.71842	-0.02632	0.000178329	-1.72758	-0.00734822
43694638	rs11210817	2.00063e-14	-1.45192	-0.919839	0.000106513	-1.94662	-0.162428	0.000124801	-1.94851	-0.143328
43694679	rs114989200	3.08123e-14	-1.93989	-4.392e-10	0.000127424	-1.92979	-4.392e-10	0.000146286	-1.933	-4.392e-10
43694950	rs3844083	1.43015e-13	-0.404856	-4.392e-10	0.000155688	-1.72946	-4.392e-10	0.000178198	-1.73566	-4.392e-10
43695264	rs114445170	4.93129e-14	-1.46962	-4.392e-10	0.000141064	-1.8281	-4.392e-10	0.000162458	-1.82813	-4.392e-10
43695364	rs12126280	1.88227e-14	-1.4174	-1.01534	9.30193e-05	-1.94218	-0.302324	0.000108821	-1.94469	-0.284167
43695607	rs4660722	2.57803e-13	0.184393	-4.392e-10	0.000200575	-1.47612	-4.392e-10	0.000228918	-1.48519	-4.392e-10
43695653	rs622762	1.87439e-14	-0.982656	-1.45428	2.85652e-05	-1.90716	-1.51796	3.29363e-05	-1.90723	-1.51676
43695708	rs607949	2.38695e-14	-0.585762	-1.60944	2.73918e-05	-1.92235	-1.54472	3.15223e-05	-1.92397	-1.54389
43695918	rs650319	3.32263e-14	-1.86446	-4.392e-10	0.000125942	-1.94149	-4.392e-10	0.000144831	-1.94299	-4.392e-10
43696017	rs144888222	5.9566e-14	-1.90349e-10	-1.28072	0.000275243	-1.90349e-10	-1.15966	0.000317491	-1.90349e-10	-1.15811
43696080	rs522909	2.76957e-14	-0.589703	-1.45682	3.18743e-05	-1.7956	-1.51991	3.67491e-05	-1.79572	-1.51872
43696550	rs61769000	1.39589e-13	-0.429103	-4.392e-10	0.000154269	-1.73862	-4.392e-10	0.000176597	-1.74469	-4.392e-10
43696746	rs142078616	4.85246e-14	-1.48573	-4.392e-10	0.000133341	-1.8844	-4.392e-10	0.000154871	-1.87597	-4.392e-10
43697020	rs12139171	2.68821e-14	-1.37884	-0.697501	0.000135533	-1.92806	0.0599664	0.000158953	-1.93179	0.0818441
43697968	rs3120045	7.54118e-15	-1.95296	-1.39447	5.60193e-05	-1.58043	-1.17119	6.40437e-05	-1.59063	-1.16837
43698022	rs41269535	2.67219e-13	0.220264	-4.392e-10	0.000204019	-1.4591	-4.392e-10	0.000232811	-1.46833	-4.392e-10
43698054	rs12075055	4.49099e-14	-1.1633	-0.399842	0.000252504	-1.70111	0.455227	0.000296214	-1.70702	0.479548
43699252	rs41509745	2.8383e-13	0.280573	-4.392e-10	0.000210016	-1.43013	-4.392e-10	0.000239589	-1.43963	-4.392e-10
43699343	rs1198921	4.15867e-14	-0.17865	-1.46137	3.56121e-05	-1.69035	-1.51428	4.10818e-05	-1.68993	-1.51307
43699395	rs1212058	5.61658e-14	0.257664	-1.59716	3.46285e-05	-1.72093	-1.5117	3.97378e-05	-1.72555	-1.5107
43699791	rs7531285	2.05526e-14	-1.5882	-0.756616	0.000133819	-1.95308	0.0722521	0.000157574	-1.95304	0.0943733
43699813	rs3820588	2.77598e-14	-0.447456	-1.59676	8.56112e-05	-0.747731	-1.57977	9.56328e-05	-0.77875	-1.57929
43699970	rs2484714	7.92572e-15	-1.75678	-1.54091	2.59649e-05	-1.94956	-1.57101	2.99515e-05	-1.94874	-1.57024
43700140	rs2483688	2.34841e-14	-0.833731	-1.37775	0.000118236	-0.509139	-1.49549	0.000136517	-0.505903	-1.49621
43700464	rs12093316	3.25906e-14	-1.88378	-4.392e-10	0.000146004	-1.79368	-4.392e-10	0.000168549	-1.79133	-4.392e-10
43700481	rs142685368	3.78663e-14	-1.73374	-4.392e-10	0.00012865	-1.92022	-4.392e-10	0.000148448	-1.91832	-4.392e-10
43701201	rs3862222	3.65566e-14	-1.94767	0.178726	0.000107579	-1.95053	-0.148555	0.000124153	-1.95201	-0.145032
43701398	rs3862223	3.34889e-14	-1.88492	0.0283271	0.000189405	-1.92629	0.392868	0.000218455	-1.93201	0.400034
43702152	rs4083863	2.78016e-14	-1.86593	-0.176786	0.000294357	-1.94528	0.852757	0.000348266	-1.94558	0.879985
43702316	rs3862225	4.71622e-14	-1.46248	-0.0517289	0.000166003	-1.93487	0.269562	0.000191513	-1.9401	0.276501
43702361	rs4078485	6.8525e-15	-1.90254	-1.54065	3.25657e-05	-1.94268	-1.35137	3.75589e-05	-1.94292	-1.34972
43702560	rs183448710	1.10547e-13	-0.66236	-4.392e-10	0.000178512	-1.59266	-4.392e-10	0.000209829	-1.57226	-4.392e-10
43702970	rs138329930	6.28902e-14	-1.22641	-4.392e-10	0.000149389	-1.77076	-4.392e-10	0.000174718	-1.75539	-4.392e-10
43704656	rs1198975	9.34332e-14	-1.1064	0.27584	0.000134269	-1.81988	-0.0575938	0.000152928	-1.83476	-0.0538237
43704780	rs72637946	4.61291e-14	-1.90349e-10	-1.53636	0.000186385	-1.90349e-10	-1.5495	0.000214703	-1.90349e-10	-1.5493
43704983	rs61479385	8.6791e-15	-1.73682	-1.47007	2.95147e-05	-1.86389	-1.52853	3.4016e-05	-1.86448	-1.52725
43705961	rs12135483	6.76799e-15	-1.91478	-1.54082	3.31337e-05	-1.92505	-1.35171	3.8255e-05	-1.92422	-1.35006
43706059	rs1198878	3.05525e-14	-1.94836	-4.392e-10	0.00017004	-1.64128	-4.392e-10	0.000195367	-1.64368	-4.392e-10
43706569	rs7528492	7.15647e-15	-1.86642	-1.53336	3.36556e-05	-1.92365	-1.33749	3.88112e-05	-1.92405	-1.3358
43706597	rs191198671	3.06283e-14	-1.94588	-4.392e-10	0.00013202	-1.89436	-4.392e-10	0.000152362	-1.8923	-4.392e-10
43706643	rs7528525	6.73629e-15	-1.91489	-1.5454	3.29458e-05	-1.92183	-1.36062	3.80273e-05	-1.92125	-1.35901
43706662	rs2991341	5.66449e-14	-1.54932	0.218316	0.000110805	-1.95018	-0.119361	0.000127855	-1.95216	-0.115498
43706695	rs60790945	7.77626e-15	-1.83511	-1.48161	2.76132e-05	-1.92173	-1.53729	3.18298e-05	-1.92208	-1.53608
43707035	rs10494115	7.0505e-15	-1.87843	-1.53627	3.36761e-05	-1.91753	-1.34299	3.8837e-05	-1.91786	-1.34132
43707108	rs2991340	1.958e-13	-1.12585	1.03515	0.00024768	-1.83785	0.572678	0.000282538	-1.85177	0.577025
43707128	rs472333	2.53505e-13	0.167579	-4.392e-10	0.000184587	-1.55919	-4.392e-10	0.000210638	-1.56842	-4.392e-10
43707220	rs3898794	6.15417e-14	-1.72123	0.473139	0.000315827	-1.81821	0.79609	0.000362092	-1.83022	0.803563
43707283	rs10493115	6.87632e-15	-1.8961	-1.54362	3.25258e-05	-1.93813	-1.35714	3.75082e-05	-1.93848	-1.35552
43707556	rs3862226	5.93111e-14	-1.74381	0.458799	0.000310638	-1.83529	0.796609	0.000356533	-1.8465	0.80437
43708572	rs2764417	1.84845e-13	-1.18311	1.03482	0.000233749	-1.86581	0.542747	0.000267155	-1.8779	0.547175
43708658	rs1760668	8.82615e-15	-1.736	-1.45408	3.1663e-05	-1.79914	-1.52302	3.64301e-05	-1.80151	-1.52165
43709967	rs1760671	3.0415e-14	-1.95287	-4.392e-10	0.000160605	-1.69837	-4.392e-10	0.000184569	-1.70053	-4.392e-10
43710537	rs2991992	1.76276e-13	-1.22388	1.02813	0.000236145	-1.87917	0.566306	0.000270139	-1.89027	0.570647
43710801	rs7524660	4.22283e-14	-1.47273	-0.151987	0.000357879	-1.75745	0.860336	0.000420806	-1.76393	0.887542
43711024	rs4019215	5.56023e-14	-1.72888	0.379303	0.000281581	-1.82403	0.687142	0.000322937	-1.83578	0.694677
43711477	rs3120277	3.04203e-14	-1.95269	-4.392e-10	0.000161403	-1.69341	-4.392e-10	0.000185482	-1.6956	-4.392e-10
43711723	rs6664891	6.21812e-14	-1.6739	0.436147	0.000322586	-1.77311	0.772173	0.000369162	-1.78722	0.779895
43712755	rs2991993	3.04203e-14	-1.95269	-4.392e-10	0.000161403	-1.69341	-4.392e-10	0.000185482	-1.6956	-4.392e-10
43713319	rs2764418	3.04203e-14	-1.95269	-4.392e-10	0.000161403	-1.69341	-4.392e-10	0.000185482	-1.6956	-4.392e-10
43713441	rs6657897	1.71684e-13	-1.16927	0.947118	0.000223405	-1.86111	0.492783	0.000255205	-1.87354	0.49705
43713442	rs6679940	8.19346e-15	-1.80307	-1.4614	2.85356e-05	-1.90428	-1.52188	3.28942e-05	-1.90471	-1.52055
43713657	rs35509903	1.68273e-13	-1.16927	0.927053	0.000219377	-1.86111	0.47459	0.0002506	-1.87354	0.478839
43716291	rs117253202	4.28625e-14	-1.90349e-10	-1.60981	0.000176181	-1.90349e-10	-1.6058	0.000202921	-1.90349e-10	-1.60574
43716775	rs4511162	2.55081e-13	0.173776	-4.392e-10	0.000185081	-1.55652	-4.392e-10	0.000211195	-1.56577	-4.392e-10
43717379	rs61769003	5.60534e-14	-1.3415	-4.392e-10	0.000124489	-1.95309	-4.392e-10	0.000143375	-1.95309	-4.392e-10
43717828	rs75179494	1.66413e-13	-1.90349e-10	-0.253332	0.000552695	-1.90349e-10	-0.462507	0.000637606	-1.90349e-10	-0.460836
43718078	rs10890246	6.20853e-14	-1.67173	0.432434	0.000228766	-1.76828	0.423664	0.000261577	-1.78222	0.430392
43719046	rs116240951	4.25012e-13	0.684315	-4.392e-10	0.000450311	-0.667375	-4.392e-10	0.000496451	-0.711071	-4.392e-10
43719778	rs41269537	4.3989e-14	-1.90349e-10	-1.58386	0.000206548	-1.90349e-10	-1.44678	0.000238306	-1.90349e-10	-1.445
43720421	rs2781237	2.42344e-13	0.122556	-4.392e-10	0.00018179	-1.57446	-4.392e-10	0.000207146	-1.58513	-4.392e-10
43720577	rs12067146	7.35438e-15	-1.83692	-1.53559	3.00902e-05	-1.90555	-1.46756	3.46751e-05	-1.90606	-1.46647
43720855	rs566947	3.0413e-14	-1.95293	-4.392e-10	0.00016021	-1.70083	-4.392e-10	0.000184118	-1.70298	-4.392e-10
43720994	rs3862227	5.83568e-14	-1.63081	0.329586	0.000208067	-1.73822	0.298764	0.000237494	-1.75365	0.305238
43721061	rs544025	2.50225e-13	0.154559	-4.392e-10	0.000183556	-1.56479	-4.392e-10	0.000209476	-1.57395	-4.392e-10
43721124	rs543227	2.47953e-13	0.145437	-4.392e-10	0.00018284	-1.5687	-4.392e-10	0.000208668	-1.57781	-4.392e-10
43721433	rs3120046	1.29514e-13	-1.28716	0.783146	0.000185827	-1.89684	0.344341	0.000212885	-1.90626	0.348455
43721710	rs11210819	8.79034e-15	-1.72679	-1.46736	3.2725e-05	-1.85741	-1.43176	3.77481e-05	-1.85802	-1.4296
43722796	rs75864074	5.82937e-13	-1.90349e-10	1.00028	0.00167589	-1.90349e-10	0.646789	0.00193634	-1.90349e-10	0.65
43722959	rs77497879	6.4562e-14	-1.20018	-4.392e-10	0.000171624	-1.63201	-4.392e-10	0.000195633	-1.64232	-4.392e-10
43723021	rs12730798	4.67169e-14	-1.7327	0.208998	0.000171138	-1.814	0.179154	0.000195943	-1.82615	0.185421
43723277	rs59903224	7.51889e-15	-1.81206	-1.53833	3.04699e-05	-1.88921	-1.47137	3.51092e-05	-1.8898	-1.47029
43723474	rs478700	3.04175e-14	-1.95279	-4.392e-10	0.000161002	-1.69589	-4.392e-10	0.000185024	-1.69807	-4.392e-10
43723986	rs529113	3.04203e-14	-1.95269	-4.392e-10	0.000161403	-1.69341	-4.392e-10	0.000185482	-1.6956	-4.392e-10
43724122	rs12043648	5.67083e-14	-1.63756	0.307677	0.00020315	-1.7404	0.27703	0.000231979	-1.75538	0.283467
43724312	rs12046979	5.42131e-14	-1.90349e-10	-1.37488	0.000205697	-1.90349e-10	-1.45091	0.000236817	-1.90349e-10	-1.45127
43724341	rs147086516	3.17856e-14	-1.90879	-4.392e-10	0.000125345	-1.94624	-4.392e-10	0.000144317	-1.94654	-4.392e-10
43724430	rs2484713	1.36535e-13	-1.19305	0.741833	0.000184391	-1.86728	0.307024	0.000210742	-1.87902	0.311098
43724500	rs2484169	2.52754e-13	0.164615	-4.392e-10	0.000184351	-1.56047	-4.392e-10	0.000210373	-1.56968	-4.392e-10
43724765	rs142385720	2.03275e-13	-0.0532422	-4.392e-10	0.000791373	-0.103544	-4.392e-10	0.000889565	-0.127824	-4.392e-10
43725244	rs1210898	2.55661e-13	0.176049	-4.392e-10	0.00017338	-1.62183	-4.392e-10	0.00019823	-1.62913	-4.392e-10
43726511	rs9429131	1.22771e-13	-1.26128	0.70379	0.00016961	-1.88914	0.245327	0.000194175	-1.89921	0.249418
43726843	rs117888952	4.43037e-14	-1.90349e-10	-1.57674	0.000177674	-1.90349e-10	-1.59736	0.000204663	-1.90349e-10	-1.59719
43727388	rs55657908	1.48648e-13	-1.16927	0.803044	0.000185344	-1.86111	0.306013	0.00021169	-1.87354	0.310106
43728259	rs6659374	2.50225e-13	0.154559	-4.392e-10	0.000183556	-1.56479	-4.392e-10	0.000209476	-1.57395	-4.392e-10
43728636	rs4660723	3.04683e-14	-1.95112	-4.392e-10	0.000165576	-1.66788	-4.392e-10	0.000190258	-1.67017	-4.392e-10
43729209	rs12354386	7.01776e-15	-1.86205	-1.55731	2.87961e-05	-1.91875	-1.49832	3.31792e-05	-1.91928	-1.49735
43729622	rs12098084	7.03104e-15	-1.84967	-1.5678	2.85734e-05	-1.911	-1.51384	3.29185e-05	-1.91158	-1.51294
43729834	rs77418516	4.00865e-13	-1.90349e-10	0.625822	0.0066621	-1.90349e-10	2.02688	0.00790851	-1.90349e-10	2.05714
43730193	rs148635717	6.00735e-14	-1.27223	-4.392e-10	0.000145735	-1.79552	-4.392e-10	0.000169928	-1.78318	-4.392e-10
43730217	rs12119881	5.29289e-14	-1.66196	0.263108	0.000190594	-1.75999	0.232821	0.000217678	-1.77472	0.239182
43730259	rs140202239	3.04897e-14	-1.95041	-4.392e-10	0.00016688	-1.66004	-4.392e-10	0.000191751	-1.66236	-4.392e-10
43730350	rs61769023	1.31634e-13	-1.09703	0.609255	0.000195927	-1.68708	0.187513	0.000221711	-1.70864	0.191459
43730487	rs11210820	2.5767e-13	0.183876	-4.392e-10	0.000185891	-1.55215	-4.392e-10	0.000212109	-1.56146	-4.392e-10
43730859	rs1760673	1.28619e-13	-1.10127	0.59032	0.000188516	-1.7086	0.170476	0.000213384	-1.72987	0.174402
43731341	rs9429132	1.51441e-13	-1.09681	0.749199	0.000190631	-1.83524	0.308264	0.000217354	-1.84936	0.312331
43731915	rs72684064	9.83365e-14	-0.779409	-4.392e-10	0.000333837	-0.96666	-4.392e-10	0.000385839	-0.963137	-4.392e-10
43732047	rs9429054	2.49505e-13	0.151677	-4.392e-10	0.000183329	-1.56603	-4.392e-10	0.00020922	-1.57517	-4.392e-10
43732681	rs11583375	3.04272e-14	-1.95247	-4.392e-10	0.000129832	-1.91107	-4.392e-10	0.000149171	-1.91346	-4.392e-10
43732978	rs11210822	3.04411e-14	-1.95201	-4.392e-10	0.000185906	-1.55207	-4.392e-10	0.000214675	-1.54943	-4.392e-10
43733034	rs77778113	2.89049e-13	-1.90349e-10	0.298793	0.00489924	-1.90349e-10	1.71952	0.00581927	-1.90349e-10	1.75037
43733684	rs12059916	3.04928e-14	-1.95031	-4.392e-10	0.000150661	-1.76228	-4.392e-10	0.000173192	-1.76416	-4.392e-10
43734214	rs12569026	6.96141e-14	-1.54302	0.418184	0.000266669	-1.61798	0.426673	0.000303276	-1.63748	0.433561
43734257	rs12569233	7.10047e-14	-1.52324	0.418184	0.000271486	-1.60007	0.426673	0.000308593	-1.62009	0.433561
43734375	rs1212462	1.73054e-13	-0.214197	-4.392e-10	0.00015783	-1.7158	-4.392e-10	0.00018046	-1.72305	-4.392e-10
43734461	rs11210823	8.38078e-15	-1.79006	-1.45181	3.24182e-05	-1.89674	-1.40185	3.74073e-05	-1.8972	-1.39949
43734541	rs143576929	4.27189e-14	-1.61316	-4.392e-10	0.000297444	-1.08209	-4.392e-10	0.000326353	-1.13058	-4.392e-10
43734559	rs56376457	2.96983e-14	-1.78676	-0.189954	0.000315309	-1.91269	0.888928	0.000372662	-1.91337	0.915484
43735196	rs11210824	3.0283e-14	-1.76726	-0.189954	0.000318441	-1.9028	0.888928	0.000376334	-1.90356	0.915484
43735507	rs184782638	3.72395e-14	-1.75043	-4.392e-10	0.000137066	-1.85685	-4.392e-10	0.000157706	-1.85782	-4.392e-10
43735916	rs78906284	3.58953e-13	-1.90349e-10	0.515388	0.00531746	-1.90349e-10	1.80144	0.00631708	-1.90349e-10	1.83246
43736942	rs79825075	7.06964e-15	-1.92523	-1.48677	4.20596e-05	-1.93789	-1.10033	4.83813e-05	-1.94237	-1.09707
43737006	rs12023180	7.06824e-14	-1.64257	0.532964	0.000274374	-1.74724	0.584415	0.000312803	-1.76427	0.591284
43737268	rs76434257	1.4648e-13	-1.90349e-10	-0.380916	0.000552286	-1.90349e-10	-0.463247	0.000637523	-1.90349e-10	-0.460966
43737296	rs7536340	1.04264e-14	-1.55963	-1.46383	3.98376e-05	-1.64859	-1.44391	4.60186e-05	-1.64763	-1.44188
43737348	rs114044979	4.41684e-14	-1.57979	-4.392e-10	0.000173675	-1.62013	-4.392e-10	0.000197292	-1.63387	-4.392e-10
43737972	rs3795726	9.35944e-15	-1.63896	-1.49245	3.55751e-05	-1.73114	-1.47453	4.10639e-05	-1.73073	-1.47269
43738340	rs10890247	1.6724e-13	-1.16846	0.920087	0.000413414	-1.66099	0.908129	0.000468343	-1.68519	0.915837
43738822	rs34242274	4.63216e-14	-1.53219	-4.392e-10	0.000139393	-1.84002	-4.392e-10	0.000160825	-1.83824	-4.392e-10
43738829	rs142942435	3.08874e-14	-1.93746	-4.392e-10	0.000130833	-1.90339	-4.392e-10	0.000149967	-1.90814	-4.392e-10
43739195	rs72684070	3.06103e-14	-1.94647	-4.392e-10	0.000126729	-1.93526	-4.392e-10	0.000145677	-1.93717	-4.392e-10
43740029	rs10749846	1.60198e-13	-1.12785	0.836456	0.000366998	-1.69665	0.824697	0.000416195	-1.71968	0.832277
43740164	rs78256612	4.42246e-14	-1.57852	-4.392e-10	0.000176239	-1.60547	-4.392e-10	0.000201663	-1.61196	-4.392e-10
43740452	rs12027120	5.91565e-14	-1.90349e-10	-1.28762	0.000271422	-1.90349e-10	-1.17364	0.000313215	-1.90349e-10	-1.17167
43740639	rs6429537	2.79253e-14	-1.43214	-0.606128	5.47448e-05	-1.91735	-0.857281	6.24519e-05	-1.92549	-0.858674
43740674	rs6429538	7.8216e-14	-1.81951	0.811181	0.000317431	-1.87134	0.854287	0.000364347	-1.88223	0.861779
43740827	rs78659074	3.4521e-14	-1.82623	-4.392e-10	0.000125351	-1.94619	-4.392e-10	0.000144008	-1.94869	-4.392e-10
43741057	rs12027265	9.32573e-15	-1.63508	-1.49994	3.61427e-05	-1.71448	-1.47536	4.1738e-05	-1.71363	-1.47351
43741224	rs2151673	2.60437e-14	-1.49519	-0.612839	5.27545e-05	-1.90981	-0.901854	6.01596e-05	-1.91829	-0.903262
43741713	rs2991996	3.03062e-14	-1.33825	-0.618206	5.57533e-05	-1.89142	-0.864956	6.34163e-05	-1.90247	-0.866368
43742228	rs2991995	1.41357e-13	-1.21115	0.794639	0.000203044	-1.87422	0.410332	0.000231861	-1.8871	0.414675
43742287	rs11803856	3.49487e-14	-1.59094	-0.222985	0.000361131	-1.86144	0.973369	0.000426506	-1.86262	0.999694
43742957	rs2860338	1.33088e-13	-1.27426	0.797466	0.000197576	-1.87844	0.387253	0.000225729	-1.89068	0.391458
43743355	rs11210826	2.78011e-14	-1.91119	-0.13154	0.000327349	-1.95251	0.966223	0.000387249	-1.95267	0.993186
43743896	rs4660724	3.0516e-14	-1.94955	-4.392e-10	0.000148455	-1.77703	-4.392e-10	0.00017095	-1.77718	-4.392e-10
43744704	rs55734032	1.79712e-13	-0.176448	-4.392e-10	0.000155876	-1.72825	-4.392e-10	0.000177881	-1.73744	-4.392e-10
43744728	rs57123039	2.66418e-14	-1.91478	-0.170536	0.000310789	-1.95286	0.914665	0.000367584	-1.95296	0.941358
43745829	rs12731885	1.32795e-13	-1.32583	0.846836	0.000221543	-1.82919	0.452493	0.000252746	-1.84304	0.456867
43746448	rs4660727	1.24735e-13	-1.25588	0.714267	0.000192862	-1.83766	0.322316	0.000219754	-1.85233	0.32628
43746459	rs4660728	3.76827e-14	-1.2208	-0.517806	6.40472e-05	-1.82457	-0.793122	7.24831e-05	-1.84036	-0.794848
43746725	rs16830670	2.13028e-13	-0.0063813	-4.392e-10	0.000166012	-1.66525	-4.392e-10	0.000189217	-1.67566	-4.392e-10
43746798	rs75406671	3.96073e-14	-1.68879	-4.392e-10	0.000125188	-1.94749	-4.392e-10	0.000144581	-1.94472	-4.392e-10
43747361	rs61769027	2.08754e-13	-0.0266452	-4.392e-10	0.000164729	-1.67301	-4.392e-10	0.000187782	-1.68328	-4.392e-10
43747683	rs11210828	3.98781e-14	-1.93041	0.248439	0.000552188	-1.95165	1.48823	0.000655175	-1.95128	1.51762
43748051	rs1763696	4.24037e-14	-1.19709	-0.423479	8.08588e-05	-1.67402	-0.710584	9.08354e-05	-1.69733	-0.712179
43748763	rs35465732	3.70719e-14	-1.75494	-4.392e-10	0.000124493	-1.95306	-4.392e-10	0.000143448	-1.95259	-4.392e-10
43749755	rs3120123	3.06437e-13	-1.02726	1.38447	0.000334818	-1.77608	0.81236	0.000378562	-1.79507	0.812896
43750572	rs7550786	2.06881e-14	-0.769266	-1.56898	4.30531e-05	-1.55702	-1.45786	4.96463e-05	-1.55678	-1.45685
43751090	rs140687647	2.31369e-13	0.0762124	-4.392e-10	0.00102659	0.156687	-4.392e-10	0.00112008	0.102597	-4.392e-10
43751309	rs12032825	6.49405e-15	-1.91524	-1.58167	2.61816e-05	-1.92615	-1.5861	3.01822e-05	-1.92603	-1.58528
43751342	rs75178044	4.97084e-14	-1.46163	-4.392e-10	0.000124971	-1.94923	-4.392e-10	0.000143852	-1.94977	-4.392e-10
43751396	rs72684077	1.06552e-14	-1.66165	-1.3401	6.60534e-05	-1.76625	-0.820601	7.71947e-05	-1.76142	-0.810804
43751469	rs116370544	5.18894e-14	-1.41869	-4.392e-10	0.000125551	-1.9446	-4.392e-10	0.000144481	-1.94541	-4.392e-10
43751701	rs6697017	9.35283e-15	-1.90569	-1.22644	7.83534e-05	-1.78277	-0.633318	9.18599e-05	-1.77587	-0.622425
43751977	rs2784466	4.13888e-14	-1.61744	-0.0273553	0.000156128	-1.58256	-0.14407	0.000172949	-1.61919	-0.146377
43752161	rs115085793	1.98745e-13	-0.0757808	-4.392e-10	0.000265557	-1.19548	-4.392e-10	0.000322361	-1.14288	-4.392e-10
43752824	rs56349810	7.64234e-15	-1.72902	-1.60508	3.03972e-05	-1.75689	-1.60607	3.50331e-05	-1.75655	-1.60571
43753913	rs79091966	2.24773e-13	0.0472875	-4.392e-10	0.000348417	-0.923911	-4.392e-10	0.000388322	-0.956721	-4.392e-10
43754338	rs146448152	7.10373e-14	-1.1046	-4.392e-10	0.000155546	-1.73037	-4.392e-10	0.000182049	-1.71428	-4.392e-10
43754459	rs12136136	7.83918e-14	-1.00608	-4.392e-10	0.00013133	-1.8996	-4.392e-10	0.000150922	-1.90179	-4.392e-10
43756512	rs6670250	8.5773e-15	-1.71349	-1.50519	3.57165e-05	-1.88671	-1.31499	4.11058e-05	-1.88912	-1.31329
43757361	rs6429542	4.27882e-14	-1.8068	0.195261	0.000170726	-1.76765	0.1304	0.000190943	-1.79517	0.128591
43757402	rs6699111	4.27358e-14	-1.85186	0.239095	0.000308163	-1.86732	0.82064	0.000351478	-1.88504	0.828635
43757521	rs6689713	3.614e-14	-1.93763	0.157229	0.00021341	-1.9274	0.513299	0.000245423	-1.93724	0.521663
43757762	rs34783763	6.47837e-15	-1.95024	-1.5491	3.64131e-05	-1.91386	-1.26853	4.21552e-05	-1.91449	-1.26271
43757955	rs6690113	3.35744e-14	-1.94153	0.0874923	0.000196606	-1.93194	0.435829	0.000226122	-1.94124	0.443753
43758278	rs12729581	9.21281e-15	-1.95169	-1.19552	3.70776e-05	-1.91044	-1.25386	4.20375e-05	-1.92494	-1.25506
43758457	rs142989650	6.94226e-14	-1.90349e-10	-1.12759	0.000243518	-1.90349e-10	-1.28212	0.000280937	-1.90349e-10	-1.28043
43758483	rs184597085	4.86587e-14	-1.90349e-10	-1.48297	0.000263378	-1.90349e-10	-1.20372	0.000303753	-1.90349e-10	-1.20234
43759733	rs1981080	9.82139e-15	-1.54425	-1.53899	9.0679e-05	-0.76483	-1.50516	8.67235e-05	-0.950018	-1.50581
43760008	rs148058564	1.14108e-13	-1.90349e-10	-0.630659	0.000749535	-1.90349e-10	-0.15786	0.000865274	-1.90349e-10	-0.155511
43760070	rs7520981	1.30813e-13	0.974984	-1.46902	0.000106937	-0.641097	-1.46398	9.76352e-05	-0.873577	-1.46374
43760236	rs7549876	2.90205e-13	1.70205	-1.39927	0.000152595	-0.349399	-1.40012	0.000135468	-0.610172	-1.39965
43760723	rs115893960	8.38228e-14	-0.939098	-4.392e-10	0.000151467	-1.75694	-4.392e-10	0.000179607	-1.72779	-4.392e-10
43760871	rs149875636	4.55064e-14	-1.90349e-10	-1.54995	0.000201542	-1.90349e-10	-1.47131	0.000232054	-1.90349e-10	-1.47158
43761651	rs4660253	1.28618e-13	0.878442	-1.3894	0.000114498	-0.699455	-1.3373	0.000104962	-0.927935	-1.33702
43762137	rs147070066	4.49498e-14	-1.90349e-10	-1.56226	0.000197739	-1.90349e-10	-1.49037	0.00022768	-1.90349e-10	-1.49062
43762768	rs151059575	4.54398e-14	-1.90349e-10	-1.55142	0.000201093	-1.90349e-10	-1.47355	0.000231538	-1.90349e-10	-1.47381
43762782	rs116760359	4.04284e-14	-1.66827	-4.392e-10	0.000131657	-1.89711	-4.392e-10	0.000149818	-1.90914	-4.392e-10
43763086	rs11210831	1.08547e-14	-1.52048	-1.46272	0.000450114	0.884874	-1.55268	0.000397478	0.619283	-1.5527
43763298	rs75953944	6.21207e-14	-1.90349e-10	-1.23872	0.000179313	-1.90349e-10	-1.58818	0.000206543	-1.90349e-10	-1.58805
43763863	rs117340671	4.71379e-14	-1.90349e-10	-1.51473	0.00021217	-1.90349e-10	-1.41993	0.000244279	-1.90349e-10	-1.42024
43764084	rs3120047	5.35221e-13	2.51526	-1.60038	0.000316707	0.505982	-1.52532	0.000263108	0.179445	-1.52544
43764165	rs3120124	4.89255e-13	2.42482	-1.59974	0.00025737	0.314977	-1.54178	0.000216882	0.00266834	-1.54187
43764201	rs138698899	1.10371e-13	-0.663959	-4.392e-10	0.000157052	-1.72073	-4.392e-10	0.000182907	-1.70958	-4.392e-10
43764681	rs3806402	2.44481e-13	1.65448	-1.52314	3.36979e-05	-1.67728	-1.5826	3.812e-05	-1.69596	-1.58186
43765089	rs1209384	2.3308e-13	1.64091	-1.55733	0.000159362	-0.326558	-1.37957	0.000141236	-0.588284	-1.37984
43765822	rs140122283	4.53403e-14	-1.90349e-10	-1.55361	0.00020042	-1.90349e-10	-1.4769	0.000230764	-1.90349e-10	-1.47716
43766426	rs3768046	6.57801e-13	2.73113	-1.61003	0.000463004	0.710103	-1.34968	0.000373289	0.35332	-1.34952
43767090	rs149153233	4.51986e-14	-1.90349e-10	-1.55674	0.000199455	-1.90349e-10	-1.48172	0.000229654	-1.90349e-10	-1.48198
43767138	rs7527092	4.43534e-13	1.19784	-0.470868	0.00107658	1.81433	-1.61009	0.00086958	1.45959	-1.61013
43767268	rs6690243	6.72983e-13	2.72534	-1.58143	0.000381284	0.678928	-1.5127	0.000308298	0.325097	-1.51259
43767569	rs12566247	3.9962e-14	-1.94873	0.268859	0.000119326	-0.476702	-1.51875	0.00011398	-0.663682	-1.51885
43767747	rs1198979	3.70471e-14	-1.59919	-0.156425	3.16035e-05	-1.83112	-1.49293	3.67813e-05	-1.81885	-1.49472
43767900	rs4660729	5.78122e-13	2.53922	-1.54724	0.000338501	0.604068	-1.55685	0.000275813	0.257937	-1.55677
43769482	rs76148363	2.78802e-14	-1.50299	-0.5369	3.15106e-05	-1.77251	-1.55447	3.45554e-05	-1.82205	-1.55394
43769921	rs1556580	5.60414e-13	2.56141	-1.60054	0.000390572	0.610599	-1.4203	0.000318135	0.264349	-1.42043
43770158	rs117109910	4.38398e-14	-1.90349e-10	-1.58726	0.000189572	-1.90349e-10	-1.53254	0.000218287	-1.90349e-10	-1.53275
43770518	rs12022684	1.70098e-13	-1.90349e-10	-0.231429	0.000193983	-1.90349e-10	-1.50954	0.000223043	-1.90349e-10	-1.51119
43771090	rs3120044	1.02058e-12	3.12514	-1.56481	0.000575662	1.10369	-1.52549	0.000452045	0.720658	-1.52543
43771249	rs61769029	1.04e-13	-0.723411	-4.392e-10	0.000171686	-1.63165	-4.392e-10	0.000196508	-1.63786	-4.392e-10
43771477	rs2282224	4.58833e-14	-1.90349e-10	-1.5417	0.000204054	-1.90349e-10	-1.45893	0.000234943	-1.90349e-10	-1.45921
43771660	rs3120122	1.13364e-12	3.22437	-1.55898	0.000675771	1.27158	-1.53304	0.000524974	0.877778	-1.53299
43772190	rs1556581	1.26692e-12	3.25979	-1.48325	0.00057052	1.17943	-1.61019	0.00044619	0.792383	-1.61019
43772505	rs146756919	5.0426e-14	-1.90349e-10	-1.4473	0.000239033	-1.90349e-10	-1.30071	0.000274962	-1.90349e-10	-1.30192
43773033	rs2275180	2.97914e-12	4.13191	-1.50032	0.000768229	1.46441	-1.59763	0.000592873	1.06409	-1.59767
43773660	rs79719594	4.60813e-14	-1.90349e-10	-1.5374	0.000202443	-1.90349e-10	-1.46685	0.000233095	-1.90349e-10	-1.46711
43774292	rs1467808	1.33314e-12	3.36855	-1.54106	0.000657621	1.26386	-1.55254	0.00051159	0.871462	-1.55249
43774437	rs1467809	1.26111e-12	3.23244	-1.46049	0.000575811	1.18707	-1.60861	0.000449729	0.798674	-1.60859
43774495	rs2282225	1.0447e-12	1.65238	-0.0686989	0.00176724	2.25816	-1.5583	0.00139895	1.88429	-1.55937
43774878	rs2282226	1.30373e-12	3.36948	-1.5643	0.000741837	1.32017	-1.48835	0.00057564	0.925128	-1.4882
43775312	rs117102223	4.66408e-14	-1.90349e-10	-1.52533	0.000208991	-1.90349e-10	-1.43502	0.000240623	-1.90349e-10	-1.43532
43775477	rs6694318	9.62796e-13	1.66669	-0.164656	0.00171756	2.26054	-1.5892	0.0013598	1.88643	-1.58989
43776098	rs117775815	4.54886e-14	-1.90349e-10	-1.55034	0.000201422	-1.90349e-10	-1.47191	0.000231917	-1.90349e-10	-1.47218
43776533	rs117069812	4.49732e-14	-1.90349e-10	-1.56174	0.000197901	-1.90349e-10	-1.48954	0.000227867	-1.90349e-10	-1.4898
43777852	rs1999595	5.43533e-14	-1.54734	0.175042	3.3166e-05	-1.87876	-1.39703	3.849e-05	-1.86908	-1.39908
43777855	rs35909386	3.34513e-14	-1.85771	-4.392e-10	0.000431602	-0.709808	-4.392e-10	0.000490694	-0.722736	-4.392e-10
43778553	rs137932758	4.50313e-14	-1.90349e-10	-1.56045	0.000198304	-1.90349e-10	-1.48751	0.00022833	-1.90349e-10	-1.48776
43779144	rs117158265	4.56957e-14	-1.90349e-10	-1.5458	0.000202809	-1.90349e-10	-1.46505	0.000233512	-1.90349e-10	-1.46532
43779564	rs3120276	1.06321e-12	3.10078	-1.49954	0.000611999	1.1963	-1.55688	0.000477852	0.807634	-1.55689
43779869	rs2991990	1.04815e-12	2.9973	-1.41033	0.00049096	1.02829	-1.60924	0.00038776	0.651059	-1.60923
43780711	rs78050623	4.40046e-14	-1.90349e-10	-1.58351	0.00020804	-1.90349e-10	-1.43958	0.00023957	-1.90349e-10	-1.43971
43780863	rs114591816	1.52059e-13	-0.343536	-4.392e-10	0.000178266	-1.59404	-4.392e-10	0.000213473	-1.55504	-4.392e-10
43781249	rs118090557	4.50877e-14	-1.90349e-10	-1.55919	0.000198694	-1.90349e-10	-1.48555	0.000228778	-1.90349e-10	-1.4858
43781512	rs116864215	4.49651e-14	-1.90349e-10	-1.56192	0.000197845	-1.90349e-10	-1.48983	0.000227802	-1.90349e-10	-1.49008
43781516	rs147819257	4.57066e-14	-1.90349e-10	-1.54556	0.000202882	-1.90349e-10	-1.46469	0.000233595	-1.90349e-10	-1.46497
43781985	rs141307861	4.55371e-14	-1.90349e-10	-1.54928	0.000201748	-1.90349e-10	-1.47029	0.000232291	-1.90349e-10	-1.47056
43782568	rs148387514	1.32268e-13	-1.90349e-10	-0.482975	0.000324662	-1.90349e-10	-0.994529	0.000374337	-1.90349e-10	-0.9934
43782846	rs1198982	7.05784e-13	2.75507	-1.56356	0.000463668	0.835524	-1.47367	0.000373599	0.478155	-1.47353
43784956	rs1199039	6.84657e-13	2.69026	-1.52915	0.000414212	0.812329	-1.56326	0.000333978	0.455646	-1.56313
43785343	rs191043029	2.12949e-13	-1.90349e-10	-0.00675238	0.000896315	-1.90349e-10	0.0209796	0.00103636	-1.90349e-10	0.0249176
43785768	rs1098182	3.07381e-14	-1.9423	-4.392e-10	0.000465465	-0.634277	-4.392e-10	0.000538133	-0.63045	-4.392e-10
43786383	rs186475677	4.31848e-14	-1.90349e-10	-1.60231	0.000183574	-1.90349e-10	-1.5647	0.000211538	-1.90349e-10	-1.56415
43787437	rs11210834	1.23616e-13	-1.92714	1.37652	0.000121411	-0.573703	-1.40443	0.000120475	-0.724063	-1.40305
43788172	rs839997	3.5599e-12	2.79802	0.0116666	4.87842e-05	-1.48876	-1.40114	5.24787e-05	-1.55841	-1.39974
43788858	rs866332	1.11144e-11	5.03096	-1.08276	0.00315234	2.88877	-1.61019	0.00217564	2.3767	-1.61018
43790513	rs146648627	4.37966e-14	-1.90349e-10	-1.58825	0.000192009	-1.90349e-10	-1.51977	0.000221105	-1.90349e-10	-1.51992
43792348	rs548566110	4.35197e-14	-1.90349e-10	-1.59459	0.000189448	-1.90349e-10	-1.5332	0.000218158	-1.90349e-10	-1.53334
43792807	rs12076751	1.05668e-11	4.94753	-1.04986	0.00302139	2.81935	-1.58319	0.00209347	2.31107	-1.58305
43793159	rs143885454	4.34586e-14	-1.90349e-10	-1.59599	0.00018885	-1.90349e-10	-1.53636	0.00021747	-1.90349e-10	-1.53649
43793214	rs4660731	8.70581e-11	6.06789	-0.0613617	0.000116622	-0.562882	-1.4555	0.000116905	-0.70263	-1.45456
43793638	rs72637948	7.20033e-14	-1.90349e-10	-1.09109	0.000193458	-1.90349e-10	-1.51225	0.000222972	-1.90349e-10	-1.51151
43793899	rs1209702	1.24493e-11	5.10714	-1.04553	0.0032442	2.91671	-1.6094	0.00223794	2.40412	-1.60937
43794250	rs185277707	4.5434e-14	-1.90349e-10	-1.55154	0.000275351	-1.90349e-10	-1.15926	0.000317456	-1.90349e-10	-1.15822
43795170	rs139195045	4.33966e-14	-1.90349e-10	-1.59742	0.000188227	-1.90349e-10	-1.53966	0.000216754	-1.90349e-10	-1.5398
43795519	rs146417689	4.33944e-14	-1.90349e-10	-1.59747	0.000188205	-1.90349e-10	-1.53978	0.000216728	-1.90349e-10	-1.53991
43796302	rs116241141	3.79658e-14	-1.73112	-4.392e-10	0.000145987	-1.7938	-4.392e-10	0.000164987	-1.81269	-4.392e-10
43797405	rs117779583	4.3113e-14	-1.90349e-10	-1.60398	0.000185058	-1.90349e-10	-1.55664	0.000213107	-1.90349e-10	-1.55676
43798227	rs137953726	4.32472e-14	-1.90349e-10	-1.60087	0.00018664	-1.90349e-10	-1.54813	0.000214927	-1.90349e-10	-1.54826
43798234	rs11576614	6.98181e-14	-1.12191	-4.392e-10	0.000164619	-1.67368	-4.392e-10	0.000179781	-1.72682	-4.392e-10
43798926	rs117540372	4.2932e-14	-1.90349e-10	-1.60819	0.000178355	-1.90349e-10	-1.59354	0.000205372	-1.90349e-10	-1.59373
43799621	rs181091172	5.4313e-14	-1.37304	-4.392e-10	0.00012663	-1.93605	-4.392e-10	0.000145484	-1.93849	-4.392e-10
43800001	rs1199038	7.04935e-12	4.53493	-1.04204	0.00202265	2.44412	-1.60927	0.00142989	1.95603	-1.60923
43800010	rs142941989	3.11645e-14	-1.92852	-4.392e-10	0.000133722	-1.88155	-4.392e-10	0.000153956	-1.88189	-4.392e-10
43800586	rs117110187	4.41715e-14	-1.90349e-10	-1.57972	0.00019522	-1.90349e-10	-1.50319	0.000224799	-1.90349e-10	-1.50335
43800934	rs76186025	1.18494e-14	-1.31723	-1.5783	2.84409e-05	-1.82631	-1.60318	3.25894e-05	-1.831	-1.60357
43801147	rs138670025	4.17197e-14	-1.63683	-4.392e-10	0.000124896	-1.94983	-4.392e-10	0.000143789	-1.95021	-4.392e-10
43801186	rs12058355	6.92819e-12	4.54354	-1.06799	0.00219099	2.50352	-1.58872	0.00154469	2.01262	-1.5886
43802456	rs3754229	1.36838e-14	-1.17831	-1.57328	3.09483e-05	-1.74427	-1.60072	3.53957e-05	-1.75079	-1.60118
43802995	rs148952267	4.39491e-14	-1.90349e-10	-1.58477	0.000193344	-1.90349e-10	-1.51284	0.00022264	-1.90349e-10	-1.513
43803120	rs839993	6.51425e-12	4.48193	-1.06799	0.00208173	2.45237	-1.58872	0.00147512	1.96653	-1.5886
43803167	rs118091889	4.37618e-14	-1.90349e-10	-1.58904	0.000191698	-1.90349e-10	-1.52139	0.000220747	-1.90349e-10	-1.52154
43803222	rs710252	8.15824e-12	4.69738	-1.0584	0.00231082	2.57803	-1.60999	0.00162121	2.08234	-1.60997
43804340	rs12731981	2.93078e-13	0.312635	-4.392e-10	0.000132735	-1.88896	-4.392e-10	0.000151734	-1.89643	-4.392e-10
43804559	rs116960519	4.30168e-14	-1.90349e-10	-1.60621	0.00018376	-1.90349e-10	-1.56368	0.000211614	-1.90349e-10	-1.56379
43804668	rs77612379	2.00962e-13	1.54086	-1.60555	0.000179873	0.0192415	-1.60431	0.000191667	-0.0586701	-1.60413
43805240	rs16830693	1.97103e-13	1.52061	-1.60469	0.000176998	0.00403017	-1.6052	0.000188659	-0.0735773	-1.60504
43805737	rs117656396	4.28489e-14	-1.90349e-10	-1.61012	0.000188409	-1.90349e-10	-1.5387	0.000217144	-1.90349e-10	-1.538
43806166	rs149265851	6.74845e-14	-1.90349e-10	-1.15591	0.000177702	-1.90349e-10	-1.5972	0.000204738	-1.90349e-10	-1.59683
43806741	rs117068273	7.80152e-14	-1.90349e-10	-1.0109	0.000295058	-1.90349e-10	-1.09014	0.000341	-1.90349e-10	-1.08668
43807075	rs1749959	6.44619e-12	4.53493	-1.13149	0.00202348	2.44412	-1.60886	0.00143036	1.95603	-1.6089
43807539	rs35732878	6.42672e-12	4.53493	-1.13451	0.00202382	2.44412	-1.60869	0.00143059	1.95603	-1.60874
43807856	rs150014994	4.29959e-14	-1.90349e-10	-1.6067	0.000183448	-1.90349e-10	-1.56538	0.000211255	-1.90349e-10	-1.56549
43808123	rs192827640	4.62436e-14	-1.90349e-10	-1.53388	0.00022895	-1.90349e-10	-1.34381	0.000263891	-1.90349e-10	-1.34302
43808520	rs111888775	6.18219e-12	4.49271	-1.13108	0.00195366	2.40937	-1.60923	0.00138376	1.92327	-1.60926
43810654	rs151201602	4.30409e-14	-1.90349e-10	-1.60565	0.000184103	-1.90349e-10	-1.56182	0.000212009	-1.90349e-10	-1.56193
43811405	rs1199036	4.52674e-12	4.21962	-1.16967	0.00156975	2.18524	-1.60388	0.00112654	1.71216	-1.60381
43811878	rs137958631	4.29794e-14	-1.90349e-10	-1.60708	0.00018319	-1.90349e-10	-1.56679	0.000210959	-1.90349e-10	-1.56689
43812075	rs1760670	6.05693e-12	4.45444	-1.11328	0.00189193	2.3779	-1.60986	0.00134249	1.8936	-1.60988
43812255	rs190983971	4.36665e-14	-1.90349e-10	-1.59122	0.000190832	-1.90349e-10	-1.52592	0.00021975	-1.90349e-10	-1.52606
43812376	rs117064599	4.36273e-14	-1.90349e-10	-1.59212	0.000190469	-1.90349e-10	-1.52782	0.000219333	-1.90349e-10	-1.52797
43812411	rs139383298	4.35358e-14	-1.90349e-10	-1.59422	0.000189603	-1.90349e-10	-1.53238	0.000218336	-1.90349e-10	-1.53252
43812715	rs117374492	6.92462e-14	-1.90349e-10	-1.13013	0.000178531	-1.90349e-10	-1.59255	0.000205705	-1.90349e-10	-1.59211
43812879	rs114338202	3.11722e-14	-1.92828	-4.392e-10	0.000183857	-1.56315	-4.392e-10	0.000206409	-1.5887	-4.392e-10
43813636	rs148563263	4.363e-14	-1.90349e-10	-1.59206	0.000196357	-1.90349e-10	-1.49738	0.000226094	-1.90349e-10	-1.49761
43813918	rs186944771	3.15901e-14	-1.91496	-4.392e-10	0.000158711	-1.71023	-4.392e-10	0.000180666	-1.72191	-4.392e-10
43814067	rs117652506	4.33361e-14	-1.90349e-10	-1.59882	0.000179802	-1.90349e-10	-1.58546	0.000207072	-1.90349e-10	-1.58549
43814864	rs839995	6.72618e-12	4.53493	-1.08897	0.00209193	2.44412	-1.57559	0.00147903	1.95603	-1.57544
43816532	rs839996	6.59869e-12	4.57343	-1.14661	0.00208886	2.47583	-1.60877	0.0014739	1.98592	-1.60882
43816635	rs188602653	4.44938e-14	-1.90349e-10	-1.57245	0.000208997	-1.90349e-10	-1.435	0.000240627	-1.90349e-10	-1.43531
43817353	rs75554321	4.96835e-13	0.840455	-4.392e-10	0.000554386	-0.459452	-4.392e-10	0.000593948	-0.531766	-4.392e-10
43817761	rs138300178	6.89029e-14	-1.90349e-10	-1.13511	0.000485393	-1.90349e-10	-0.592354	0.000560043	-1.90349e-10	-0.590543
43818537	rs77858532	4.32787e-14	-1.90349e-10	-1.60014	0.000177702	-1.90349e-10	-1.59721	0.000204762	-1.90349e-10	-1.59671
43819016	rs192016153	4.49049e-14	-1.90349e-10	-1.56326	0.000213056	-1.90349e-10	-1.41576	0.000245296	-1.90349e-10	-1.41609
43819105	rs1763698	3.05075e-14	-1.94983	-4.392e-10	0.000240968	-1.29265	-4.392e-10	0.000274007	-1.3054	-4.392e-10
43819191	rs190071085	4.45072e-14	-1.90349e-10	-1.57215	0.000209132	-1.90349e-10	-1.43435	0.000240783	-1.90349e-10	-1.43466
43819623	rs117166528	4.43533e-14	-1.90349e-10	-1.57562	0.00020756	-1.90349e-10	-1.44189	0.000238975	-1.90349e-10	-1.4422
43820046	rs142139493	4.43751e-14	-1.90349e-10	-1.57513	0.000207785	-1.90349e-10	-1.44081	0.000239233	-1.90349e-10	-1.44112
43820193	rs79064184	6.2957e-13	1.07723	-4.392e-10	0.000660034	-0.285022	-4.392e-10	0.000704201	-0.361492	-4.392e-10
43821071	rs72669002	5.9333e-12	4.41628	-1.09574	0.00189415	2.34653	-1.57732	0.00134673	1.86405	-1.57717
43821615	rs141126141	4.41888e-14	-1.90349e-10	-1.57933	0.00020584	-1.90349e-10	-1.45021	0.000236996	-1.90349e-10	-1.45051
43821741	rs112295606	4.45649e-14	-1.90349e-10	-1.57086	0.000209713	-1.90349e-10	-1.43157	0.000241451	-1.90349e-10	-1.43189
43821856	rs1760669	6.50039e-12	4.49271	-1.08089	0.00195192	2.40937	-1.61012	0.0013826	1.92327	-1.6101
43822664	rs1749960	2.79614e-12	2.59484	-0.0266465	4.32933e-05	-1.57579	-1.43353	4.68968e-05	-1.63845	-1.43215
43822665	rs1749961	2.79614e-12	2.59484	-0.0266465	4.32933e-05	-1.57579	-1.43353	4.68968e-05	-1.63845	-1.43215
43823088	rs181096471	3.0731e-14	-1.94253	-4.392e-10	0.000149274	-1.77153	-4.392e-10	0.000172763	-1.76663	-4.392e-10
43824089	rs2069375	6.34739e-14	-1.21718	-4.392e-10	0.000162375	-1.6874	-4.392e-10	0.000182492	-1.71185	-4.392e-10
43824865	rs1051097	3.24407e-13	2.02439	-1.61019	0.000176057	-0.0176149	-1.58889	0.000189586	-0.0851621	-1.58855
43825644	rs839763	5.35392e-12	4.37443	-1.15665	0.00180478	2.31216	-1.59128	0.00128569	1.83166	-1.59117
43825789	rs2069384	4.43718e-14	-1.90349e-10	-1.5752	0.000207752	-1.90349e-10	-1.44097	0.000239195	-1.90349e-10	-1.44128
43826099	rs2069385	2.27798e-13	0.0606547	-4.392e-10	0.00015181	-1.75468	-4.392e-10	0.000172039	-1.77084	-4.392e-10
43826312	rs710251	2.50394e-12	2.6115	-0.153685	4.1188e-05	-1.57098	-1.48819	4.45855e-05	-1.63406	-1.48709
43827190	rs11210838	1.29047e-12	1.79496	-4.392e-10	0.000640416	-0.315195	-4.392e-10	0.000601564	-0.519025	-4.392e-10
43828239	rs201066911	1.17229e-13	-1.90349e-10	-0.603675	0.00047572	-1.90349e-10	-0.612483	0.000549796	-1.90349e-10	-0.609009
43829424	rs190743956	3.2398e-14	-1.88971	-4.392e-10	0.000142671	-1.81677	-4.392e-10	0.00016548	-1.8097	-4.392e-10
43830765	rs45548635	4.39945e-14	-1.90349e-10	-1.58374	0.00020374	-1.90349e-10	-1.46047	0.00023458	-1.90349e-10	-1.46076
43831210	rs72671106	3.16053e-14	-1.91448	-4.392e-10	0.000127406	-1.92994	-4.392e-10	0.000146747	-1.92985	-4.392e-10
43831518	rs72671107	1.34542e-12	1.83666	-4.392e-10	0.000658338	-0.287593	-4.392e-10	0.000617307	-0.49319	-4.392e-10
43831545	rs3768048	5.60986e-13	-1.61704	2.57894	0.000440738	-0.755693	0.0668302	0.000489863	-0.793615	0.0691837
43832026	rs41270345	3.05408e-14	-1.94874	-4.392e-10	0.000125991	-1.9411	-4.392e-10	0.000145801	-1.93631	-4.392e-10
43833374	rs839764	7.57299e-12	4.65464	-1.09011	0.00223031	2.54277	-1.61019	0.00156782	2.04907	-1.61018
43833406	rs139464753	4.8239e-14	-1.49164	-4.392e-10	0.000207793	-1.44077	-4.392e-10	0.000226784	-1.49456	-4.392e-10
43834112	rs77175505	3.13082e-14	-1.92392	-4.392e-10	0.000166216	-1.66402	-4.392e-10	0.000188823	-1.67774	-4.392e-10
43834616	rs186137624	4.38992e-14	-1.90349e-10	-1.58591	0.000202679	-1.90349e-10	-1.46569	0.00023336	-1.90349e-10	-1.46598
43835980	rs148312015	5.86036e-14	-1.29701	-4.392e-10	0.000234416	-1.32021	-4.392e-10	0.000252419	-1.38747	-4.392e-10
43836009	rs74481925	5.86036e-14	-1.29701	-4.392e-10	0.000234416	-1.32021	-4.392e-10	0.000252419	-1.38747	-4.392e-10
43836078	rs115424447	8.19513e-14	-0.961678	-4.392e-10	0.000190759	-1.5263	-4.392e-10	0.000212962	-1.55744	-4.392e-10
43836928	rs652941	8.49286e-12	4.7159	-1.03672	0.00222181	2.53747	-1.6087	0.00155771	2.04106	-1.60865
43837660	rs146658660	8.43369e-14	-0.932984	-4.392e-10	0.000194398	-1.50741	-4.392e-10	0.000216873	-1.53924	-4.392e-10
43837850	rs839766	7.10587e-12	4.63432	-1.13345	0.0021251	2.47058	-1.58632	0.00149572	1.97799	-1.58619
43837906	rs559932427	4.49951e-14	-1.90349e-10	-1.56125	0.000247612	-1.90349e-10	-1.26545	0.000284837	-1.90349e-10	-1.26664
43838013	rs149823446	4.30015e-14	-1.90349e-10	-1.60657	0.000190198	-1.90349e-10	-1.52925	0.000219006	-1.90349e-10	-1.52946
43838276	rs147055413	4.29825e-14	-1.90349e-10	-1.60701	0.000189791	-1.90349e-10	-1.53139	0.000218538	-1.90349e-10	-1.5316
43838538	rs12041305	8.29097e-14	-1.90349e-10	-0.950051	0.000197275	-1.90349e-10	-1.49271	0.000226927	-1.90349e-10	-1.49393
43839222	rs141756524	4.3101e-14	-1.90349e-10	-1.60426	0.000192084	-1.90349e-10	-1.51938	0.000221174	-1.90349e-10	-1.51961
43839810	rs12039931	2.8694e-13	-1.90349e-10	0.291471	0.000210534	-1.90349e-10	-1.42766	0.000242003	-1.90349e-10	-1.4296
43840065	rs59031414	1.06133e-13	-1.88417	1.18106	9.42999e-05	-0.763108	-1.46772	9.46926e-05	-0.901365	-1.46656
43840203	rs76622258	4.35628e-14	-1.90349e-10	-1.5936	0.00017546	-1.90349e-10	-1.6099	0.000202104	-1.90349e-10	-1.60977
43840491	rs117786347	4.3029e-14	-1.90349e-10	-1.60593	0.000190754	-1.90349e-10	-1.52633	0.000219645	-1.90349e-10	-1.52654
43840591	rs143953923	4.29476e-14	-1.90349e-10	-1.60782	0.000188981	-1.90349e-10	-1.53566	0.000217606	-1.90349e-10	-1.53587
43840982	rs75139539	2.02957e-13	1.55378	-1.60859	0.000186841	0.0289527	-1.57601	0.000199104	-0.0491523	-1.57557
43841744	rs11587504	1.06557e-11	5.1191	-1.21305	0.00300669	2.83365	-1.60237	0.00207497	2.32163	-1.60249
43842171	rs685756	8.33878e-12	4.80748	-1.14661	0.00227051	2.55921	-1.60877	0.00159198	2.06299	-1.60882
43842629	rs4141739	8.60252e-12	4.85016	-1.15816	0.00228657	2.56554	-1.60805	0.00160493	2.07039	-1.60811
43842827	rs4141740	4.73047e-12	4.24725	-1.15327	0.00156444	2.16856	-1.59059	0.00112258	1.6953	-1.59047
43842976	rs145460914	4.87576e-14	-1.48094	-4.392e-10	0.000545843	-0.474981	-4.392e-10	0.00062192	-0.485745	-4.392e-10
43843000	rs4141741	3.43456e-12	3.9486	-1.17476	0.00126788	1.96387	-1.59608	0.000922023	1.50401	-1.59599
43843538	rs12729275	2.58782e-13	-1.87269	2.06088	0.000107438	-0.808526	-1.29187	0.000108288	-0.944036	-1.28973
43843602	rs76969180	3.59386e-13	2.12676	-1.61017	0.000188801	0.0539961	-1.59061	0.000203054	-0.0148004	-1.59029
43843649	rs12742974	2.58782e-13	-1.87269	2.06088	0.000107438	-0.808526	-1.29187	0.000108288	-0.944036	-1.28973
43844093	rs143170602	4.16107e-14	-1.63945	-4.392e-10	0.000126095	-1.94028	-4.392e-10	0.000144723	-1.94373	-4.392e-10
43844168	rs66559745	5.56526e-12	4.4852	-1.22871	0.00189462	2.36945	-1.59999	0.00134614	1.88656	-1.60012
43844268	rs75575769	1.29725e-12	1.8002	-4.392e-10	0.000947474	0.0764865	-4.392e-10	0.00103018	0.0189364	-4.392e-10
43844602	rs11586272	4.3079e-12	2.43663	0.563772	4.72717e-05	-1.63319	-1.28821	5.14814e-05	-1.69126	-1.28608
43845061	rs142392070	4.28609e-14	-1.90349e-10	-1.60984	0.000186079	-1.90349e-10	-1.55114	0.000214269	-1.90349e-10	-1.55132
43845658	rs11210839	4.26096e-12	4.17841	-1.18896	0.00152753	2.1515	-1.59741	0.00109845	1.68041	-1.59731
43845863	rs11210840	5.66433e-12	2.86364	0.410496	5.28589e-05	-1.4781	-1.33159	5.68358e-05	-1.54875	-1.32964
43847143	rs117936746	4.28658e-14	-1.90349e-10	-1.60973	0.00018634	-1.90349e-10	-1.54974	0.000214569	-1.90349e-10	-1.54993
43848180	rs115855016	1.28179e-13	-0.514378	-4.392e-10	0.000226429	-1.35488	-4.392e-10	0.000251221	-1.39222	-4.392e-10
43848363	rs16830701	4.07379e-14	-1.66064	-4.392e-10	0.000212394	-1.41887	-4.392e-10	0.000249895	-1.39752	-4.392e-10
43848702	rs117444838	4.28459e-14	-1.90349e-10	-1.61019	0.000184511	-1.90349e-10	-1.5596	0.000212467	-1.90349e-10	-1.55977
43849917	rs12140829	5.3904e-13	2.52688	-1.60489	0.000212861	0.188331	-1.605	0.000229273	0.121191	-1.60483
43849953	rs118153648	4.29901e-14	-1.90349e-10	-1.60683	0.000185493	-1.90349e-10	-1.5543	0.000213584	-1.90349e-10	-1.55452
43850473	rs11172	8.46937e-12	4.60315	-0.926743	0.00216601	2.49779	-1.59447	0.0015235	2.00451	-1.5943
43851463	rs143061909	8.86281e-14	-1.90349e-10	-0.883355	0.000226781	-1.90349e-10	-1.35333	0.000261324	-1.90349e-10	-1.3528
43851797	rs11541153	1.06955e-13	-0.695399	-4.392e-10	0.000137771	-1.85172	-4.392e-10	0.000162889	-1.82549	-4.392e-10
43854389	rs41270347	1.01591e-13	-0.746844	-4.392e-10	0.000135826	-1.86594	-4.392e-10	0.0001603	-1.84151	-4.392e-10
43855118	rs149255715	4.29799e-14	-1.90349e-10	-1.60707	0.000180455	-1.90349e-10	-1.58183	0.000207805	-1.90349e-10	-1.58196
43855490	rs116004196	3.39966e-14	-1.84154	-4.392e-10	0.000167344	-1.65726	-4.392e-10	0.000187938	-1.68245	-4.392e-10
43855546	rs839752	6.01679e-12	4.49271	-1.1582	0.00198139	2.40937	-1.59513	0.00140362	1.92327	-1.59501
43855578	rs839753	5.8845e-12	2.90768	0.404594	5.42695e-05	-1.4448	-1.33855	5.8239e-05	-1.51756	-1.33644
43855626	rs146927083	7.84012e-14	-1.00596	-4.392e-10	0.000134361	-1.87678	-4.392e-10	0.000157471	-1.85931	-4.392e-10
43855910	rs839754	6.02805e-12	4.45444	-1.11806	0.00193548	2.3779	-1.5871	0.00137361	1.8936	-1.58696
43856012	rs147316342	4.30142e-14	-1.90349e-10	-1.60627	0.000180055	-1.90349e-10	-1.58405	0.000207345	-1.90349e-10	-1.58417
43856410	rs839755	1.34962e-11	5.08697	-0.944616	0.00303052	2.84287	-1.60369	0.00208882	2.32938	-1.60358
43856548	rs839756	5.69477e-12	2.87491	0.404594	5.36994e-05	-1.45536	-1.33855	5.76727e-05	-1.52733	-1.33644
43856915	rs189295725	4.30275e-14	-1.90349e-10	-1.60596	0.000179914	-1.90349e-10	-1.58483	0.000207184	-1.90349e-10	-1.58495
43856980	rs111288020	2.69906e-13	-1.74507	1.97534	5.43567e-05	-1.47146	-1.31029	5.66821e-05	-1.57308	-1.30802
43857100	rs839757	5.37682e-12	2.80643	0.415619	5.31101e-05	-1.47718	-1.32776	5.71358e-05	-1.54749	-1.32563
43857967	rs139299892	4.28482e-14	-1.90349e-10	-1.61014	0.00018508	-1.90349e-10	-1.55653	0.00021312	-1.90349e-10	-1.5567
43858375	rs146053092	4.28527e-14	-1.90349e-10	-1.61003	0.000185541	-1.90349e-10	-1.55404	0.00021365	-1.90349e-10	-1.55422
43858630	rs1004291	8.42696e-12	4.7475	-1.07611	0.000863954	1.59438	-1.61018	0.000635746	1.14642	-1.61018
43858637	rs999288	8.71737e-12	4.78753	-1.08226	0.000889549	1.62352	-1.61012	0.000653335	1.17367	-1.61013
43858937	rs1762343	6.42082e-12	2.96034	0.439158	5.63592e-05	-1.4198	-1.32576	6.0416e-05	-1.49369	-1.32361
43859007	rs12734031	2.54977e-13	0.17337	-4.392e-10	0.000184903	-1.55748	-4.392e-10	0.000209728	-1.57274	-4.392e-10
43859227	rs12126199	4.70315e-13	2.3951	-1.6095	0.000195426	0.0975256	-1.59965	0.000210794	0.0318359	-1.59951
43860005	rs111748776	3.30914e-14	-1.86853	-4.392e-10	0.0001494	-1.77068	-4.392e-10	0.000172827	-1.76627	-4.392e-10
43860356	rs187930725	9.5358e-14	-1.90349e-10	-0.810166	0.000229927	-1.90349e-10	-1.33955	0.0002651	-1.90349e-10	-1.33845
43860359	rs72881972	4.32145e-14	-1.90349e-10	-1.60163	0.000193933	-1.90349e-10	-1.5098	0.000223301	-1.90349e-10	-1.51004
43860703	rs187775275	3.19174e-14	-1.90465	-4.392e-10	0.000146071	-1.79322	-4.392e-10	0.00017069	-1.77871	-4.392e-10
43860843	rs75754232	4.55061e-14	-1.54996	-4.392e-10	0.000124506	-1.95296	-4.392e-10	0.00014338	-1.95306	-4.392e-10
43861086	rs77398040	9.74999e-14	-0.787953	-4.392e-10	0.000138799	-1.84428	-4.392e-10	0.000161758	-1.83245	-4.392e-10
43862158	rs839758	1.61464e-13	1.00766	-1.29118	0.000114761	-0.42429	-1.61017	0.000100982	-0.69344	-1.61017
43863460	rs839759	7.72207e-12	4.7036	-1.11957	0.00083751	1.56246	-1.60934	0.000617557	1.11659	-1.60938
43863495	rs839760	6.62437e-12	4.49798	-1.06727	0.000721003	1.41347	-1.61014	0.000536947	0.977477	-1.61013
43863737	rs12118038	2.37735e-13	1.71172	-1.60836	0.000165712	-0.0920846	-1.57497	0.000176147	-0.172704	-1.57454
43863857	rs839761	4.82465e-12	4.37524	-1.26155	0.000732397	1.427	-1.60799	0.000544855	0.989914	-1.60795
43864202	rs117460776	4.95399e-14	-1.90349e-10	-1.46502	0.000175526	-1.90349e-10	-1.60952	0.00020215	-1.90349e-10	-1.60955
43864966	rs72671118	1.17769e-13	0.379001	-0.978082	5.17052e-05	-1.42838	-1.40337	5.79635e-05	-1.45561	-1.40314
43866885	rs142909879	4.30673e-14	-1.90349e-10	-1.60504	0.000179536	-1.90349e-10	-1.58694	0.000206749	-1.90349e-10	-1.58705
43867314	rs138862943	4.87593e-14	-1.90349e-10	-1.48091	0.000175436	-1.90349e-10	-1.61004	0.000202053	-1.90349e-10	-1.61003
43867986	rs150787626	4.30923e-14	-1.90349e-10	-1.60446	0.000179323	-1.90349e-10	-1.58812	0.000206505	-1.90349e-10	-1.58823
43869235	rs710249	5.29013e-12	4.52016	-1.31437	0.000813452	1.53414	-1.61016	0.0006005	1.08937	-1.61017
43869700	rs115038442	7.52093e-14	-1.04753	-4.392e-10	0.000164098	-1.67685	-4.392e-10	0.000184292	-1.70203	-4.392e-10
43869843	rs144230544	4.28482e-14	-1.90349e-10	-1.61014	0.000185083	-1.90349e-10	-1.55651	0.000213124	-1.90349e-10	-1.55668
43869851	rs145472422	4.28617e-14	-1.90349e-10	-1.60983	0.000186832	-1.90349e-10	-1.5471	0.000215331	-1.90349e-10	-1.54638
43870071	rs41312024	1.40563e-13	-0.422146	-4.392e-10	0.000212029	-1.42059	-4.392e-10	0.000237342	-1.44906	-4.392e-10
43870655	rs78017013	5.12486e-14	-1.90349e-10	-1.43112	0.000184071	-1.90349e-10	-1.56199	0.00021208	-1.90349e-10	-1.56159
43871273	rs17573239	6.63368e-12	4.74552	-1.31341	0.00105406	1.75703	-1.57393	0.000767981	1.29942	-1.57421
43871572	rs78197863	3.42204e-14	-1.83498	-4.392e-10	0.000206246	-1.44824	-4.392e-10	0.000233253	-1.46643	-4.392e-10
43871623	rs839768	4.20987e-12	4.33296	-1.35558	0.000773953	1.48237	-1.60817	0.000573615	1.04162	-1.60821
43871919	rs142065946	4.32465e-14	-1.90349e-10	-1.60089	0.000178298	-1.90349e-10	-1.59385	0.000205328	-1.90349e-10	-1.59395
43872067	rs839769	6.54359e-12	4.65859	-1.24015	0.000999632	1.72417	-1.59409	0.000729182	1.26764	-1.59428
43872331	rs150420635	3.98721e-14	-1.68213	-4.392e-10	0.000127427	-1.92977	-4.392e-10	0.000146062	-1.93453	-4.392e-10
43872838	rs144649006	4.28557e-14	-1.90349e-10	-1.60996	0.00018325	-1.90349e-10	-1.56646	0.000211017	-1.90349e-10	-1.56662
43872895	rs139756041	4.28481e-14	-1.90349e-10	-1.61014	0.000183872	-1.90349e-10	-1.56307	0.000211732	-1.90349e-10	-1.56324
43873374	rs839770	4.02426e-12	4.2904	-1.35811	0.000750171	1.45093	-1.60794	0.000557151	1.01226	-1.60798
43873469	rs839771	6.05257e-12	4.57545	-1.23501	0.000938611	1.66223	-1.59514	0.000687411	1.2097	-1.59532
43873483	rs839772	6.6132e-12	4.65859	-1.22957	0.000997518	1.72417	-1.59621	0.000727649	1.26764	-1.59638
43873844	rs117341714	4.29457e-14	-1.90349e-10	-1.60787	0.000180931	-1.90349e-10	-1.5792	0.000208351	-1.90349e-10	-1.57933
43874202	rs839773	6.33877e-12	4.61893	-1.2323	0.000968978	1.69461	-1.59568	0.000708172	1.23998	-1.59585
43875733	rs148112228	4.95399e-14	-1.90349e-10	-1.46502	0.000175526	-1.90349e-10	-1.60952	0.00020215	-1.90349e-10	-1.60955
43875819	rs3001721	5.97497e-12	4.57545	-1.24792	0.000941167	1.66223	-1.59242	0.000689273	1.2097	-1.59261
43876172	rs150188392	4.95399e-14	-1.90349e-10	-1.46502	0.000175526	-1.90349e-10	-1.60952	0.00020215	-1.90349e-10	-1.60955
43876305	rs116757305	3.64598e-14	-1.77159	-4.392e-10	0.000136799	-1.8588	-4.392e-10	0.000156341	-1.86651	-4.392e-10
43876766	rs143751646	4.28662e-14	-1.90349e-10	-1.60972	0.000182753	-1.90349e-10	-1.56918	0.000210445	-1.90349e-10	-1.56933
43876994	rs56239430	2.94824e-13	-1.75099	2.06956	5.56825e-05	-1.46234	-1.29531	5.8002e-05	-1.56497	-1.29311
43877701	rs2152112	3.52004e-12	4.17122	-1.3728	0.000688201	1.36308	-1.60631	0.00051414	0.930307	-1.60637
43877728	rs144516774	8.10715e-14	-1.90349e-10	-0.972472	0.000485272	-1.90349e-10	-0.592603	0.000562063	-1.90349e-10	-0.586943
43878446	rs150032832	4.44415e-14	-1.90349e-10	-1.57363	0.000196384	-1.90349e-10	-1.49724	0.000226354	-1.90349e-10	-1.49646
43878586	rs149158277	7.29814e-14	-1.90349e-10	-1.0776	0.000288546	-1.90349e-10	-1.11246	0.000332745	-1.90349e-10	-1.11118
43878602	rs143275096	4.28481e-14	-1.90349e-10	-1.61014	0.000183872	-1.90349e-10	-1.56307	0.000211732	-1.90349e-10	-1.56324
43878712	rs2494997	8.29842e-12	2.85087	0.805142	6.64336e-05	-1.38318	-1.19792	7.09725e-05	-1.46081	-1.19546
43878800	rs9793186	5.91366e-12	4.57545	-1.25823	0.000943406	1.66223	-1.59005	0.000690903	1.2097	-1.59025
43878905	rs11580890	2.97332e-13	-1.75683	2.08387	5.64337e-05	-1.45313	-1.29111	5.87257e-05	-1.55678	-1.2889
43879007	rs141280231	1.24569e-13	-0.542946	-4.392e-10	0.000222308	-1.37325	-4.392e-10	0.000246793	-1.41001	-4.392e-10
43879011	rs9793527	3.65756e-12	4.20955	-1.3728	0.000707896	1.39129	-1.60631	0.00052785	0.956622	-1.60637
43879489	rs139815571	2.64934e-13	0.211675	-4.392e-10	0.000997686	0.128126	-4.392e-10	0.00109451	0.0795094	-4.392e-10
43879492	rs115595616	1.22411e-13	-0.560422	-4.392e-10	0.000219834	-1.38444	-4.392e-10	0.000244136	-1.42083	-4.392e-10
43879788	rs151095000	6.00616e-14	-1.27243	-4.392e-10	0.000200536	-1.47632	-4.392e-10	0.000222194	-1.51501	-4.392e-10
43880096	rs72671121	2.56245e-12	4.04332	-1.5624	0.00079	1.41824	-1.52352	0.000583051	0.973314	-1.5236
43880124	rs2782638	3.63184e-12	4.20955	-1.37986	0.000708577	1.39129	-1.60535	0.000528354	0.956622	-1.60541
43881794	rs72881993	4.2899e-14	-1.90349e-10	-1.60895	0.000187629	-1.90349e-10	-1.54285	0.000216051	-1.90349e-10	-1.54304
43881941	rs1999674	8.84163e-12	2.85087	0.868548	6.82133e-05	-1.38318	-1.17149	7.28795e-05	-1.46081	-1.16894
43881999	rs12131502	2.21859e-13	1.64381	-1.60957	0.000160644	-0.102304	-1.59582	0.000171513	-0.178358	-1.59554
43882935	rs12405532	3.11318e-13	-1.75683	2.12984	5.7207e-05	-1.45313	-1.2775	5.95332e-05	-1.55678	-1.27524
43883748	rs55935510	5.78365e-12	4.57545	-1.28046	0.000948862	1.66223	-1.58428	0.000694881	1.2097	-1.58451
43883915	rs55663821	4.72497e-12	4.33296	-1.24015	0.000784926	1.48237	-1.59409	0.000581666	1.04162	-1.59428
43884225	rs117068776	5.43846e-14	-1.90349e-10	-1.37172	0.000192644	-1.90349e-10	-1.51647	0.00022209	-1.90349e-10	-1.51547
43884657	rs2842177	6.02547e-12	4.61893	-1.28299	0.000980789	1.69461	-1.58357	0.00071676	1.23998	-1.5838
43884839	rs74069987	2.97332e-13	-1.75683	2.08387	5.64337e-05	-1.45313	-1.29111	5.87257e-05	-1.55678	-1.2889
43884858	rs77413552	2.40835e-13	-1.88149	1.9978	7.34846e-05	-1.17428	-1.30596	7.44119e-05	-1.30513	-1.30381
43885717	rs12130060	2.3741e-13	1.71172	-1.60973	0.000164467	-0.0920846	-1.58252	0.000174815	-0.172704	-1.58213
43886127	rs141657742	4.28526e-14	-1.90349e-10	-1.61004	0.000185528	-1.90349e-10	-1.55411	0.000213635	-1.90349e-10	-1.55429
43886321	rs2782642	3.63184e-12	4.20955	-1.37986	0.000708577	1.39129	-1.60535	0.000528354	0.956622	-1.60541
43886494	rs2782643	5.81312e-12	4.57545	-1.27538	0.000947535	1.66223	-1.58568	0.000693913	1.2097	-1.5859
43886807	rs147516334	4.28557e-14	-1.90349e-10	-1.60996	0.00018325	-1.90349e-10	-1.56646	0.000211017	-1.90349e-10	-1.56662
43887146	rs2782644	5.79834e-12	4.57545	-1.27792	0.000948194	1.66223	-1.58499	0.000694394	1.2097	-1.58521
43888602	rs2782645	3.51144e-12	4.17122	-1.37525	0.000688421	1.36308	-1.60599	0.000514304	0.930307	-1.60605
43888724	rs75523838	5.42278e-14	-1.90349e-10	-1.37461	0.000182429	-1.90349e-10	-1.57095	0.000210193	-1.90349e-10	-1.57053
43889558	rs187221989	4.32278e-14	-1.90349e-10	-1.60132	0.000178403	-1.90349e-10	-1.59327	0.000205447	-1.90349e-10	-1.59337
43889658	rs112850737	4.34262e-14	-1.90349e-10	-1.59674	0.000177478	-1.90349e-10	-1.59846	0.000204386	-1.90349e-10	-1.59855
43891040	rs181091471	4.32716e-14	-1.90349e-10	-1.60031	0.000178165	-1.90349e-10	-1.5946	0.000205174	-1.90349e-10	-1.5947
43892189	rs2782646	5.53128e-12	4.49282	-1.24245	0.000884049	1.60081	-1.59361	0.000650034	1.15226	-1.59379
43892438	rs147008168	4.28715e-14	-1.90349e-10	-1.6096	0.000182557	-1.90349e-10	-1.57025	0.00021022	-1.90349e-10	-1.5704
43894511	rs118045055	4.28908e-14	-1.90349e-10	-1.60915	0.00018199	-1.90349e-10	-1.57336	0.000209568	-1.90349e-10	-1.57351
43895300	rs41302042	6.31792e-14	-1.22183	-4.392e-10	0.000124541	-1.95268	-4.392e-10	0.000143388	-1.953	-4.392e-10
43895568	rs41307830	3.40376e-14	-1.84034	-4.392e-10	0.000164154	-1.67651	-4.392e-10	0.000191995	-1.66109	-4.392e-10
43895632	rs150839749	4.28909e-14	-1.90349e-10	-1.60914	0.000181987	-1.90349e-10	-1.57338	0.000209565	-1.90349e-10	-1.57352
43895802	rs144201054	4.2884e-14	-1.90349e-10	-1.6093	0.000182169	-1.90349e-10	-1.57238	0.000209774	-1.90349e-10	-1.57252
43897252	rs72883817	4.2867e-14	-1.90349e-10	-1.6097	0.0001864	-1.90349e-10	-1.54942	0.000214638	-1.90349e-10	-1.5496
43897496	rs147797700	1.88345e-13	-0.129531	-4.392e-10	0.000187631	-1.54284	-4.392e-10	0.000214631	-1.54963	-4.392e-10
43897779	rs3737197	5.35567e-14	-1.90349e-10	-1.38706	0.000176006	-1.90349e-10	-1.6068	0.000202731	-1.90349e-10	-1.60668
43898053	rs12129487	1.47563e-13	1.23505	-1.6086	5.12804e-05	-1.26396	-1.57604	6.1247e-05	-1.22803	-1.57561
43899228	rs111538847	9.21319e-13	1.458	-4.392e-10	0.000632069	-0.328313	-4.392e-10	0.000610104	-0.504928	-4.392e-10
43899554	rs116996089	4.29403e-14	-1.90349e-10	-1.60799	0.000181015	-1.90349e-10	-1.57873	0.000208448	-1.90349e-10	-1.57887
43899627	rs2842179	4.14001e-12	4.33641	-1.37576	0.000847489	1.5704	-1.60544	0.000624289	1.12355	-1.6055
43900185	rs41270355	8.93603e-13	1.42746	-4.392e-10	0.000722185	-0.195031	-4.392e-10	0.000788389	-0.248565	-4.392e-10
43901011	rs2039531	8.11556e-12	4.7795	-1.14576	0.00113294	1.86257	-1.60731	0.000819175	1.39713	-1.60739
43901458	rs2782647	8.18748e-12	4.7795	-1.13694	0.0011322	1.86257	-1.60796	0.00081865	1.39713	-1.60803
43901491	rs145105041	4.29631e-14	-1.90349e-10	-1.60746	0.000180676	-1.90349e-10	-1.58061	0.000208059	-1.90349e-10	-1.58073
43901806	rs149021578	4.2976e-14	-1.90349e-10	-1.60716	0.000180505	-1.90349e-10	-1.58155	0.000207862	-1.90349e-10	-1.58168
43901916	rs2842180	6.35984e-12	4.57274	-1.18279	0.000975004	1.70731	-1.60218	0.000711944	1.25175	-1.60231
43902071	rs151325113	4.35785e-14	-1.90349e-10	-1.59324	0.000176968	-1.90349e-10	-1.60134	0.000203801	-1.90349e-10	-1.60141
43903433	rs115967823	3.96321e-14	-1.68816	-4.392e-10	0.000251836	-1.24853	-4.392e-10	0.000292823	-1.23899	-4.392e-10
43903589	rs2782648	9.43347e-12	4.87864	-1.09442	0.00128859	1.9939	-1.6099	0.000924886	1.52104	-1.60993
43903695	rs2842182	1.06935e-11	2.92877	0.980819	7.59506e-05	-1.34666	-1.10056	8.10095e-05	-1.42629	-1.0977
43904316	rs2842184	5.1755e-12	4.46527	-1.28138	0.000942877	1.68125	-1.60963	0.000690261	1.22812	-1.6096
43905286	rs72671125	3.05224e-14	-1.94934	-4.392e-10	0.000151924	-1.75393	-4.392e-10	0.000180212	-1.72442	-4.392e-10
43905819	rs2782649	1.02033e-11	4.92309	-1.06042	0.00133256	2.0277	-1.61016	0.000954485	1.55276	-1.61015
43906169	rs72637949	5.30345e-14	-1.90349e-10	-1.39686	0.00017581	-1.90349e-10	-1.60791	0.000202501	-1.90349e-10	-1.60781
43906482	rs1572272	1.11839e-11	5.04911	-1.09468	0.00146775	2.12373	-1.60956	0.00104511	1.64291	-1.60959
43906896	rs2027130	1.18816e-11	5.04294	-1.02799	0.00141366	2.08604	-1.60942	0.00101007	1.60859	-1.60938
43907092	rs12407785	4.70375e-13	-1.78121	2.56693	7.23515e-05	-1.35241	-1.14336	7.44368e-05	-1.46789	-1.14072
43907172	rs117106532	4.41061e-14	-1.90349e-10	-1.58121	0.000175922	-1.90349e-10	-1.60727	0.000202602	-1.90349e-10	-1.60732
43907608	rs118046291	4.41626e-14	-1.90349e-10	-1.57992	0.000175853	-1.90349e-10	-1.60766	0.000202524	-1.90349e-10	-1.6077
43908103	rs181831231	4.67465e-14	-1.90349e-10	-1.52306	0.000176292	-1.90349e-10	-1.60517	0.000203047	-1.90349e-10	-1.60512
43908158	rs187106999	4.84249e-14	-1.90349e-10	-1.48779	0.000178196	-1.90349e-10	-1.59443	0.000205249	-1.90349e-10	-1.59433
43908274	rs2275098	2.51997e-13	-1.90349e-10	0.161613	0.000321358	-1.90349e-10	-1.00476	0.000368956	-1.90349e-10	-1.00788
43908787	rs41270357	9.13233e-14	-0.853398	-4.392e-10	0.000148929	-1.77384	-4.392e-10	0.000170741	-1.77841	-4.392e-10
43909265	rs2255632	4.76225e-12	4.63416	-1.53349	0.0010615	1.73629	-1.54616	0.000775855	1.28182	-1.54641
43910043	rs2842193	1.63629e-11	5.34394	-1.00897	0.00177953	2.31551	-1.60872	0.00125409	1.82427	-1.60866
43910191	rs148322703	4.32959e-14	-1.90349e-10	-1.59974	0.000178042	-1.90349e-10	-1.59529	0.000205033	-1.90349e-10	-1.59538
43912590	rs2782650	1.78832e-11	5.39196	-0.968153	0.00191729	2.38631	-1.60495	0.00134412	1.88977	-1.60483
43912971	rs188307060	1.84321e-13	-1.90349e-10	-0.151126	0.000814163	-1.90349e-10	-0.0751518	0.000941468	-1.90349e-10	-0.0711158
43913195	rs41270361	3.18376e-14	-1.90715	-4.392e-10	0.000228727	-1.34478	-4.392e-10	0.000268044	-1.32741	-4.392e-10
43914861	rs79943401	2.34709e-14	-0.864167	-1.34788	2.61339e-05	-1.92141	-1.59267	3.05641e-05	-1.90579	-1.59294
43914898	rs118092570	4.42077e-14	-1.90349e-10	-1.57891	0.000175803	-1.90349e-10	-1.60795	0.000202466	-1.90349e-10	-1.60798
43914926	rs145777142	4.32411e-14	-1.90349e-10	-1.60101	0.000178328	-1.90349e-10	-1.59369	0.000205361	-1.90349e-10	-1.59379
43915335	rs116871585	4.32424e-14	-1.90349e-10	-1.60098	0.00017832	-1.90349e-10	-1.59373	0.000205353	-1.90349e-10	-1.59383
43915637	rs142316061	3.97124e-14	-1.68614	-4.392e-10	0.00015907	-1.70797	-4.392e-10	0.000181538	-1.71709	-4.392e-10
43916393	rs41270367	1.90493e-13	1.49173	-1.60991	0.000139165	-0.247872	-1.59378	0.000148424	-0.325005	-1.59348
43916642	rs6954	1.64422e-11	3.34581	0.99399	0.000160875	-0.56168	-1.135	0.000166982	-0.668233	-1.13243
43917083	rs117454252	4.38531e-14	-1.90349e-10	-1.58696	0.000176918	-1.90349e-10	-1.60162	0.00020374	-1.90349e-10	-1.60171
43917409	rs2251804	3.45012e-11	6.29253	-1.21159	0.00330234	2.93346	-1.60838	0.00225258	2.40956	-1.60828
43917601	rs111686948	4.37813e-14	-1.90349e-10	-1.5886	0.000191002	-1.90349e-10	-1.52503	0.000220128	-1.90349e-10	-1.52435
43917637	rs2251802	2.12524e-11	5.56847	-0.972054	0.00219331	2.52222	-1.60637	0.00152541	2.01773	-1.60627
43917797	rs41270371	2.38481e-13	0.106485	-4.392e-10	0.000449284	-0.669657	-4.392e-10	0.000487819	-0.728612	-4.392e-10
43917888	rs41270373	1.00764e-12	1.54757	-4.392e-10	0.000787758	-0.108122	-4.392e-10	0.000858841	-0.162973	-4.392e-10
43919081	rs142369206	4.98581e-14	-1.45862	-4.392e-10	0.000245586	-1.27367	-4.392e-10	0.000266696	-1.33245	-4.392e-10
43919413	rs6692611	1.75504e-11	3.45774	0.947289	8.65285e-05	-1.15142	-1.16542	9.1127e-05	-1.2434	-1.16291
43919588	rs187122906	4.36421e-14	-1.90349e-10	-1.59178	0.000177517	-1.90349e-10	-1.59824	0.000204426	-1.90349e-10	-1.59835
43920500	rs116560348	3.18418e-14	-1.90702	-4.392e-10	0.000191341	-1.52325	-4.392e-10	0.000213552	-1.55468	-4.392e-10
43920686	rs2782651	1.73202e-11	3.49628	0.895546	8.59639e-05	-1.13654	-1.18684	9.04477e-05	-1.22939	-1.18439
43920945	rs2842195	2.24613e-11	5.52046	-0.868711	0.00207013	2.45077	-1.59271	0.00144755	1.95157	-1.5925
43921384	rs1334973	1.0493e-11	5.05522	-1.16456	0.00149908	2.12839	-1.5931	0.0010673	1.64729	-1.59296
43921743	rs79356022	1.98893e-13	-1.90349e-10	-0.0750351	0.000323415	-1.90349e-10	-0.998376	0.000372493	-1.90349e-10	-0.998338
43923052	rs114945008	4.37332e-14	-1.90349e-10	-1.5897	0.000177237	-1.90349e-10	-1.59982	0.000204105	-1.90349e-10	-1.59992
43923410	rs183028690	4.51754e-14	-1.90349e-10	-1.55725	0.000175448	-1.90349e-10	-1.60997	0.000202061	-1.90349e-10	-1.60999
43924166	rs2494994	2.22552e-11	5.52683	-0.884303	0.00214821	2.49011	-1.59504	0.00149699	1.98749	-1.59484
43925816	rs114046167	3.2245e-14	-1.89444	-4.392e-10	0.000239068	-1.30057	-4.392e-10	0.000280335	-1.28257	-4.392e-10
43925902	rs186587921	1.36569e-13	-0.450974	-4.392e-10	0.000208466	-1.43753	-4.392e-10	0.000233462	-1.46554	-4.392e-10
43925928	rs141147599	4.55808e-14	-1.90349e-10	-1.54832	0.000175411	-1.90349e-10	-1.61018	0.000202023	-1.90349e-10	-1.61018
43926266	rs2992036	1.04444e-11	5.14023	-1.25422	0.00157752	2.19333	-1.60703	0.00111865	1.7083	-1.60698
43926305	rs2782652	3.51174e-13	1.77419	-1.28071	0.000252569	0.364556	-1.61018	0.000208261	0.0304197	-1.61018
43926458	rs113217474	4.4863e-14	-1.90349e-10	-1.56419	0.000175572	-1.90349e-10	-1.60926	0.000202202	-1.90349e-10	-1.60929
43926552	rs114338470	1.39432e-13	-0.430228	-4.392e-10	0.000211022	-1.42535	-4.392e-10	0.000236245	-1.45369	-4.392e-10
43926715	rs2262984	2.7553e-11	5.79147	-0.93541	0.00261458	2.69461	-1.60306	0.00180053	2.18021	-1.60292
43927020	rs115859927	8.76971e-14	-0.893914	-4.392e-10	0.00017911	-1.58931	-4.392e-10	0.000200388	-1.6183	-4.392e-10
43927411	rs2842196	1.11383e-11	5.18089	-1.23055	0.00163154	2.22443	-1.60446	0.00115481	1.73752	-1.60438
43927811	rs72637950	4.69936e-14	-1.90349e-10	-1.51779	0.000175774	-1.90349e-10	-1.60811	0.000202424	-1.90349e-10	-1.60819
43927877	rs2842197	1.23356e-11	5.22335	-1.17091	0.0016758	2.24105	-1.59432	0.0011863	1.75423	-1.5942
43928455	rs56185550	2.40941e-13	1.7093	-1.59255	0.000165877	-0.056014	-1.61005	0.000177137	-0.131612	-1.61002
43929988	rs2782657	4.96378e-11	6.659	-1.21429	0.0013878	2.05982	-1.60166	0.0010186	1.60919	-1.60156
43930738	rs2842198	5.72819e-11	6.80223	-1.21429	0.00159317	2.19782	-1.60166	0.00116161	1.74057	-1.60156
43930988	rs143433536	4.45171e-14	-1.90349e-10	-1.57193	0.000175837	-1.90349e-10	-1.60775	0.000202503	-1.90349e-10	-1.6078
43931862	rs139246241	4.46364e-14	-1.90349e-10	-1.56925	0.000175728	-1.90349e-10	-1.60837	0.000202379	-1.90349e-10	-1.60841
43932369	rs117489987	4.64597e-14	-1.90349e-10	-1.52922	0.000175683	-1.90349e-10	-1.60863	0.000202343	-1.90349e-10	-1.60859
43933033	rs148707035	3.85513e-14	-1.71581	-4.392e-10	0.000156206	-1.72614	-4.392e-10	0.000177498	-1.7396	-4.392e-10
43933689	rs2105029	1.47396e-12	3.03906	-1.11116	0.000174712	-0.0235194	-1.59065	0.000150837	-0.311867	-1.59049
43934377	rs140217220	1.03281e-13	-0.730353	-4.392e-10	0.000178048	-1.59526	-4.392e-10	0.000200343	-1.61853	-4.392e-10
43934485	rs115672307	1.00638e-13	-0.756269	-4.392e-10	0.000194495	-1.50691	-4.392e-10	0.00021691	-1.53908	-4.392e-10
43934859	rs80204556	5.90396e-13	-1.56042	2.57341	6.26344e-05	-1.53539	-1.1046	6.63179e-05	-1.62235	-1.10174
43936544	rs189870392	4.7188e-14	-1.90349e-10	-1.51366	0.000176167	-1.90349e-10	-1.60588	0.000202905	-1.90349e-10	-1.60582
43936859	rs148131561	8.31358e-14	-0.947328	-4.392e-10	0.000139707	-1.83777	-4.392e-10	0.000163212	-1.82351	-4.392e-10
43937059	rs76832998	4.33776e-13	0.704725	-4.392e-10	0.000622566	-0.343462	-4.392e-10	0.000667414	-0.415147	-4.392e-10
43937909	rs193226195	4.45455e-13	0.731294	-4.392e-10	0.000915657	0.0423288	-4.392e-10	0.0010216	0.010568	-4.392e-10
43938801	rs7413861	2.13859e-11	5.65618	-1.0535	0.000939227	1.64398	-1.57623	0.000728856	1.24899	-1.57607
43939782	rs141995674	1.02822e-13	-0.734806	-4.392e-10	0.00017882	-1.59093	-4.392e-10	0.000200986	-1.61532	-4.392e-10
43939875	rs117663920	4.6962e-14	-1.90349e-10	-1.51846	0.000176518	-1.90349e-10	-1.60389	0.000203306	-1.90349e-10	-1.60384
43940820	rs150472504	3.59413e-14	-1.78592	-4.392e-10	0.000124708	-1.95134	-4.392e-10	0.000143478	-1.95237	-4.392e-10
43941352	rs2105028	2.43627e-11	5.6588	-0.925793	0.000974895	1.64578	-1.54076	0.000756524	1.25069	-1.54051
43941508	rs12069733	2.07076e-10	6.065	0.808037	7.50478e-05	-1.12395	-1.33523	8.06446e-05	-1.19506	-1.33345
43941927	rs4660733	6.63935e-11	6.02522	-0.289665	0.00108583	1.66979	-1.457	0.000840251	1.27154	-1.45639
43942464	rs118061172	4.98785e-14	-1.90349e-10	-1.45821	0.000179127	-1.90349e-10	-1.58922	0.00020633	-1.90349e-10	-1.58908
43943077	rs140425290	4.98012e-14	-1.90349e-10	-1.45976	0.000179024	-1.90349e-10	-1.58979	0.000206211	-1.90349e-10	-1.58966
43944476	rs16830799	4.41607e-14	-1.57997	-4.392e-10	0.000216847	-1.39812	-4.392e-10	0.000254018	-1.38115	-4.392e-10
43944669	rs138936506	5.13099e-14	-1.42992	-4.392e-10	0.000130665	-1.90468	-4.392e-10	0.000148971	-1.9148	-4.392e-10
43944799	rs140617801	4.96081e-14	-1.90349e-10	-1.46365	0.000178771	-1.90349e-10	-1.59121	0.000205919	-1.90349e-10	-1.59107
43945227	rs145669076	4.8776e-14	-1.90349e-10	-1.48057	0.000177745	-1.90349e-10	-1.59696	0.000204732	-1.90349e-10	-1.59685
43945856	rs149561672	2.42294e-13	-1.90349e-10	0.122347	0.000301941	-1.90349e-10	-1.06708	0.000346764	-1.90349e-10	-1.06991
43946718	rs1889591	4.59511e-14	-1.90349e-10	-1.54023	0.000175475	-1.90349e-10	-1.60981	0.0002021	-1.90349e-10	-1.6098
43946760	rs1889590	4.59033e-14	-1.90349e-10	-1.54127	0.000175462	-1.90349e-10	-1.60989	0.000202085	-1.90349e-10	-1.60987
43946804	rs141772810	4.91484e-14	-1.90349e-10	-1.47296	0.00017819	-1.90349e-10	-1.59446	0.000205248	-1.90349e-10	-1.59434
43947595	rs111862018	4.52683e-14	-1.90349e-10	-1.5552	0.000175428	-1.90349e-10	-1.61008	0.000202039	-1.90349e-10	-1.61009
43947708	rs149874900	4.86894e-14	-1.90349e-10	-1.48234	0.000177645	-1.90349e-10	-1.59753	0.000204616	-1.90349e-10	-1.59742
43947795	rs145421035	6.70601e-14	-1.16221	-4.392e-10	0.000144496	-1.80406	-4.392e-10	0.000163413	-1.82228	-4.392e-10
43948774	rs10789433	6.14782e-11	5.67049	-0.0118593	0.00102189	1.51008	-1.35798	0.000799067	1.12205	-1.35716
43948779	rs115978813	4.57224e-14	-1.90349e-10	-1.54522	0.000175426	-1.90349e-10	-1.6101	0.000202041	-1.90349e-10	-1.61009
43949095	rs10732843	1.85535e-11	5.15838	-0.697766	0.000848651	1.42312	-1.45679	0.000667308	1.04109	-1.45639
43949235	rs11210850	5.51291e-11	5.5409	0.00873225	0.000944318	1.42291	-1.34976	0.000742165	1.03994	-1.34893
43949390	rs117377870	5.0751e-14	-1.90349e-10	-1.44087	0.000180338	-1.90349e-10	-1.58248	0.000207729	-1.90349e-10	-1.58232
43949718	rs2992038	6.26575e-11	5.83315	-0.155513	0.00117869	1.60819	-1.31334	0.000917309	1.21506	-1.31217
43949810	rs2992037	7.22807e-12	2.60662	0.911304	0.000508009	0.204674	-0.751487	0.000430345	-0.104464	-0.749505
43950265	rs2782653	4.0592e-12	3.58206	-0.641121	0.000792057	0.478392	-0.581072	0.000675215	0.173397	-0.576922
43950386	rs1591381	7.68278e-14	-1.02624	-4.392e-10	0.000153713	-1.74222	-4.392e-10	0.000173041	-1.76503	-4.392e-10
43951140	rs75599303	4.33656e-14	-1.90349e-10	-1.59814	0.000266852	-1.90349e-10	-1.19062	0.000308158	-1.90349e-10	-1.18795
43952853	rs79885847	4.60611e-14	-1.90349e-10	-1.53783	0.000179364	-1.90349e-10	-1.5879	0.000206617	-1.90349e-10	-1.58769
43952955	rs7513293	1.4027e-13	-0.424237	-4.392e-10	0.000213934	-1.41164	-4.392e-10	0.000239808	-1.43872	-4.392e-10
43953214	rs6689261	1.4027e-13	-0.424237	-4.392e-10	0.000213934	-1.41164	-4.392e-10	0.000239808	-1.43872	-4.392e-10
43955148	rs6429604	1.098e-14	-1.94602	-1.0257	0.000110176	-0.512768	-1.56247	0.000105884	-0.695494	-1.56072
43956172	rs77725947	4.35007e-14	-1.90349e-10	-1.59503	0.000271555	-1.90349e-10	-1.17315	0.000313606	-1.90349e-10	-1.17042
43957515	rs6687571	1.108e-14	-1.91361	-1.04906	0.000159662	-0.135283	-1.56897	0.000147708	-0.355975	-1.56734
43958424	rs117747197	4.35289e-14	-1.90349e-10	-1.59438	0.000272494	-1.90349e-10	-1.16969	0.000314694	-1.90349e-10	-1.16696
43958999	rs2842173	2.33327e-13	1.69447	-1.60983	3.39688e-05	-1.92404	-1.32783	3.9289e-05	-1.91737	-1.33024
43959023	rs2842172	2.26723e-13	1.66562	-1.60969	3.39344e-05	-1.9214	-1.33148	3.92609e-05	-1.91445	-1.33388
43959126	rs72883868	2.74485e-13	0.247093	-4.392e-10	0.000255789	-1.23296	-4.392e-10	0.000286208	-1.26184	-4.392e-10
43959216	rs139832080	6.17439e-14	-1.90349e-10	-1.24481	0.000494028	-1.90349e-10	-0.57472	0.000569897	-1.90349e-10	-0.573101
43959942	rs7417538	1.07802e-14	-1.83515	-1.15495	0.000206309	0.13186	-1.5798	0.000187939	-0.101612	-1.58083
43960479	rs2039529	1.01795e-14	-1.94085	-1.10658	0.000101295	-0.57585	-1.58343	9.77144e-05	-0.754393	-1.58211
43960530	rs2039528	1.06032e-14	-1.91667	-1.08998	0.00015469	-0.156396	-1.5795	0.000143266	-0.375761	-1.57809
43960607	rs72671139	2.95364e-12	2.62299	-4.392e-10	0.00148899	0.528543	-4.392e-10	0.00135601	0.293744	-4.392e-10
43961080	rs79614525	4.03747e-14	-1.6696	-4.392e-10	0.000846267	-0.0364782	-4.392e-10	0.000916929	-0.0975269	-4.392e-10
43961082	rs117334819	4.36074e-14	-1.90349e-10	-1.59258	0.00027504	-1.90349e-10	-1.16039	0.000317644	-1.90349e-10	-1.15763
43964194	rs12132745	3.52666e-14	-1.80487	-4.392e-10	0.000300998	-1.07021	-4.392e-10	0.000326475	-1.1302	-4.392e-10
43964411	rs2494996	2.39302e-13	1.71514	-1.60522	3.33963e-05	-1.93041	-1.33846	3.85984e-05	-1.92443	-1.34092
43964473	rs113466724	8.74437e-14	-0.896808	-4.392e-10	0.000166726	-1.66096	-4.392e-10	0.000187257	-1.68607	-4.392e-10
43964732	rs142394472	4.34461e-14	-1.90349e-10	-1.59628	0.000269698	-1.90349e-10	-1.18001	0.000311455	-1.90349e-10	-1.1773
43964954	rs867605	2.67037e-13	1.82574	-1.60615	3.33785e-05	-1.93822	-1.33118	3.85353e-05	-1.93331	-1.33367
43965325	rs145416546	8.48757e-14	-0.926615	-4.392e-10	0.000161408	-1.69337	-4.392e-10	0.000181236	-1.71876	-4.392e-10
43965411	rs1806802	9.79633e-15	-1.93514	-1.15065	0.000129595	-0.314537	-1.59836	0.000121602	-0.52032	-1.59748
43965589	rs16830875	4.34916e-14	-1.90349e-10	-1.59524	0.00027125	-1.90349e-10	-1.17427	0.000313252	-1.90349e-10	-1.17155
43966009	rs74850516	4.4004e-14	-1.90349e-10	-1.58352	0.000286826	-1.90349e-10	-1.11844	0.000331297	-1.90349e-10	-1.11554
43966306	rs115534556	1.05763e-13	-0.706603	-4.392e-10	0.000181876	-1.57399	-4.392e-10	0.000204453	-1.59822	-4.392e-10
43966612	rs74071914	3.67848e-14	-1.76272	-4.392e-10	0.000125733	-1.94316	-4.392e-10	0.000144479	-1.94542	-4.392e-10
43969718	rs60817749	6.83375e-14	-1.14335	-4.392e-10	0.000145663	-1.79601	-4.392e-10	0.000164506	-1.81561	-4.392e-10
43970297	rs2842192	4.74671e-13	2.30039	-1.50557	4.86665e-05	-1.91229	-0.980035	5.63474e-05	-1.90403	-0.982987
43970956	rs6675341	1.85966e-14	-1.87455	-0.570272	6.86209e-05	-0.939346	-1.60937	6.69042e-05	-1.10572	-1.60957
43971164	rs2819342	3.10994e-14	-1.93061	-4.392e-10	0.000257276	-1.22716	-4.392e-10	0.000298553	-1.21961	-4.392e-10
43972553	rs72883877	1.3509e-13	-0.461861	-4.392e-10	0.000208889	-1.43551	-4.392e-10	0.000233726	-1.46441	-4.392e-10
43972810	rs12045745	2.34711e-13	-1.90349e-10	0.0905522	0.000213015	-1.90349e-10	-1.41595	0.000244687	-1.90349e-10	-1.41858
43974091	rs34898652	7.15026e-13	2.45276	-1.24824	0.000107568	-0.965271	-1.13391	0.000100916	-1.17055	-1.13372
43974489	rs10749849	1.74503e-14	-1.89692	-0.611532	7.15749e-05	-0.900999	-1.60557	6.9549e-05	-1.07044	-1.60609
43974764	rs882464	1.02261e-12	2.6435	-1.0812	3.70242e-05	-1.93486	-1.23088	4.27182e-05	-1.92943	-1.2345
43975238	rs1413937	1.6257e-14	-1.9199	-0.659386	8.9921e-05	-0.770489	-1.50789	8.64392e-05	-0.94918	-1.50994
43975773	rs10890250	1.93316e-14	-1.89328	-0.512788	7.01638e-05	-0.916444	-1.61004	6.83099e-05	-1.08458	-1.60992
43976157	rs2819341	6.38259e-13	2.55245	-1.46151	4.19095e-05	-1.92975	-1.11205	4.84096e-05	-1.92365	-1.11521
43976266	rs10890251	1.69674e-14	-1.9447	-0.591816	0.000107115	-0.49388	-1.60953	9.96326e-05	-0.707354	-1.60971
43976467	rs10890252	1.53404e-14	-1.94474	-0.692575	0.000125946	-0.457273	-1.48419	0.000116628	-0.673159	-1.48641
43976621	rs10789434	6.8717e-13	2.64765	-1.48287	4.33226e-05	-1.93607	-1.07257	5.00135e-05	-1.9308	-1.07546
43976675	rs11210857	1.96606e-14	-1.89328	-0.49591	7.01908e-05	-0.916444	-1.60965	6.83418e-05	-1.08458	-1.60946
43976776	rs184970646	5.6915e-14	-1.32625	-4.392e-10	0.000135003	-1.87202	-4.392e-10	0.000153246	-1.88651	-4.392e-10
43976985	rs113345342	3.30358e-14	-1.87021	-4.392e-10	0.000413935	-0.751604	-4.392e-10	0.000450907	-0.807296	-4.392e-10
43977631	rs72887208	6.14327e-14	-1.24986	-4.392e-10	0.000138874	-1.84374	-4.392e-10	0.000157342	-1.86013	-4.392e-10
43978137	rs1953326	2.05046e-14	-1.87758	-0.469573	6.60981e-05	-0.977066	-1.60911	6.46982e-05	-1.13999	-1.60883
43978140	rs1953327	2.06776e-14	-1.87758	-0.461169	6.61162e-05	-0.977066	-1.60883	6.4718e-05	-1.13999	-1.60853
43978202	rs117645702	4.32877e-14	-1.90349e-10	-1.59993	0.000259491	-1.90349e-10	-1.21859	0.000299376	-1.90349e-10	-1.21686
43978289	rs114579376	5.62967e-14	-1.33717	-4.392e-10	0.00013441	-1.87642	-4.392e-10	0.000152707	-1.89004	-4.392e-10
43978683	rs79988310	4.38296e-14	-1.90349e-10	-1.58749	0.000271752	-1.90349e-10	-1.17242	0.000313539	-1.90349e-10	-1.17063
43978837	rs11210858	2.08647e-14	-1.95263	-0.377112	9.24093e-05	-0.645156	-1.60593	8.69006e-05	-0.848388	-1.6054
43979102	rs72887212	1.87964e-14	-1.93898	-0.49516	0.00011135	-0.517349	-1.54728	0.000103624	-0.729036	-1.54875
43979413	rs12120857	1.93386e-14	-1.94421	-0.46149	0.000105429	-0.5643	-1.55497	9.82776e-05	-0.774418	-1.55634
43979782	rs11210859	1.89661e-14	-1.93898	-0.486174	0.000111115	-0.517349	-1.54939	0.000103408	-0.729036	-1.55084
43980593	rs76775017	4.53298e-14	-1.90349e-10	-1.55384	0.000184756	-1.90349e-10	-1.55828	0.000212907	-1.90349e-10	-1.5577
43980907	rs16830898	7.67046e-14	-1.02784	-4.392e-10	0.000155175	-1.73276	-4.392e-10	0.000174825	-1.75477	-4.392e-10
43981101	rs78264954	4.30023e-14	-1.90349e-10	-1.60655	0.000345489	-1.90349e-10	-0.932352	0.000398831	-1.90349e-10	-0.930019
43981265	rs1413938	2.36093e-14	-1.94054	-0.265619	0.000106209	-0.537182	-1.57472	9.89366e-05	-0.74821	-1.57587
43981405	rs117988919	4.29786e-14	-1.90349e-10	-1.6071	0.000340932	-1.90349e-10	-0.94563	0.00039358	-1.90349e-10	-0.943272
43981847	rs17400240	5.07717e-13	0.862121	-4.392e-10	0.000314831	-1.02528	-4.392e-10	0.000313805	-1.16979	-4.392e-10
43981961	rs2367617	1.90019e-14	-1.94557	-0.477694	9.97061e-05	-0.617589	-1.5575	9.36032e-05	-0.823795	-1.5557
43982379	rs6697840	6.18897e-14	-1.24245	-4.392e-10	0.000139282	-1.84081	-4.392e-10	0.000157769	-1.85743	-4.392e-10
43982426	rs6657077	1.88683e-14	-1.93707	-0.49325	0.000113365	-0.498679	-1.54802	0.000105337	-0.711793	-1.5496
43982527	rs11210860	1.36699e-12	2.67637	-0.823813	0.000174097	-0.940767	-0.676931	0.000162873	-1.14907	-0.676518
43982576	rs117716633	1.20879e-13	-1.90349e-10	-0.57301	0.000342001	-1.90349e-10	-0.942498	0.000393154	-1.90349e-10	-0.944356
43983569	rs2152113	1.27446e-12	2.60907	-0.826591	0.000162882	-1.00433	-0.679958	0.000153469	-1.20551	-0.679545
43983591	rs72887221	6.18897e-14	-1.24245	-4.392e-10	0.000139282	-1.84081	-4.392e-10	0.000157769	-1.85743	-4.392e-10
43984142	rs11210862	1.9256e-14	-1.94269	-0.467294	0.000107566	-0.545943	-1.55327	0.000100116	-0.757501	-1.55473
43984627	rs1413939	2.04206e-14	-1.89344	-0.457824	7.38098e-05	-0.913909	-1.56191	7.19911e-05	-1.08184	-1.56017
43985678	rs11210863	1.90774e-14	-1.95309	-0.466206	9.92792e-05	-0.623058	-1.55632	9.26878e-05	-0.83156	-1.55776
43986445	rs72887223	5.52008e-14	-1.35683	-4.392e-10	0.000133807	-1.88092	-4.392e-10	0.000152104	-1.89399	-4.392e-10
43987516	rs41341645	2.18014e-14	-1.89101	-0.394817	7.65109e-05	-0.89499	-1.54489	7.42771e-05	-1.06794	-1.54282
43987859	rs117778879	2.06318e-13	-1.90349e-10	-0.0383833	0.0019697	-1.90349e-10	0.808322	0.00228162	-1.90349e-10	0.814085
43987872	rs117960883	4.29251e-14	-1.90349e-10	-1.60835	0.000298743	-1.90349e-10	-1.07773	0.000344683	-1.90349e-10	-1.07593
43988352	rs79115096	4.28794e-14	-1.90349e-10	-1.60941	0.000305423	-1.90349e-10	-1.05561	0.000352403	-1.90349e-10	-1.05378
43989419	rs114971365	5.60359e-14	-1.34181	-4.392e-10	0.000124926	-1.94959	-4.392e-10	0.000144683	-1.94401	-4.392e-10
43989773	rs11577403	9.00358e-13	2.17391	-0.738926	0.000151493	-1.17212	-0.58465	0.000145288	-1.35562	-0.584217
43989855	rs72887228	6.2234e-14	-1.2369	-4.392e-10	0.000139591	-1.8386	-4.392e-10	0.000158091	-1.85539	-4.392e-10
43989898	rs12126770	1.92763e-14	-1.95305	-0.455877	9.4082e-05	-0.677744	-1.5554	8.84626e-05	-0.882469	-1.55351
43991832	rs11210864	3.16651e-14	-1.94484	0.032255	9.13471e-05	-0.863487	-1.39916	8.753e-05	-1.0515	-1.39508
43991848	rs11576774	3.10756e-14	-1.94391	0.0125284	8.88167e-05	-0.884545	-1.40619	8.52385e-05	-1.07092	-1.40218
43992893	rs11577317	2.91313e-14	-1.94083	-0.0551625	8.49184e-05	-0.926767	-1.40885	8.19053e-05	-1.10817	-1.40482
43993896	rs112904272	6.35381e-14	-1.21616	-4.392e-10	0.000491015	-0.580838	-4.392e-10	0.000524079	-0.656915	-4.392e-10
43994127	rs141349540	4.32636e-14	-1.90349e-10	-1.60049	0.00021385	-1.90349e-10	-1.41204	0.000246263	-1.90349e-10	-1.41216
43994214	rs55904495	6.17884e-14	-1.24409	-4.392e-10	0.000154699	-1.73583	-4.392e-10	0.000174228	-1.75819	-4.392e-10
43996420	rs3001722	3.16673e-14	-1.91252	-4.392e-10	0.0002984	-1.07888	-4.392e-10	0.000342831	-1.08132	-4.392e-10
43998144	rs61769052	3.91216e-14	-1.70113	-4.392e-10	0.000200979	-1.47411	-4.392e-10	0.000236198	-1.45388	-4.392e-10
43999043	rs34880349	3.95538e-14	-1.69014	-4.392e-10	0.0001429	-1.81517	-4.392e-10	0.00016238	-1.82862	-4.392e-10
43999120	rs11590627	2.35496e-14	-1.93822	-0.270473	5.80985e-05	-1.2164	-1.49877	5.74981e-05	-1.37106	-1.49575
43999157	rs80080915	1.01164e-13	-1.90349e-10	-0.751064	0.000272837	-1.90349e-10	-1.16844	0.000312516	-1.90349e-10	-1.1739
43999327	rs71636604	5.12255e-11	1.98029	3.4959	5.5213e-05	-1.92598	-0.840135	6.56737e-05	-1.89802	-0.835836
43999693	rs76954529	5.13394e-14	-1.90349e-10	-1.42934	0.000175436	-1.90349e-10	-1.61004	0.000202049	-1.90349e-10	-1.61005
44001813	rs17370961	6.19442e-13	1.06102	-4.392e-10	0.000312948	-1.03128	-4.392e-10	0.000311209	-1.17809	-4.392e-10
44002284	rs79857290	4.51226e-14	-1.90349e-10	-1.55842	0.000230362	-1.90349e-10	-1.33766	0.000265675	-1.90349e-10	-1.33628
44002761	rs78048346	1.5904e-13	-1.90349e-10	-0.298648	0.000268685	-1.90349e-10	-1.18377	0.000310323	-1.90349e-10	-1.18094
44002957	rs2819330	1.69595e-12	3.50735	-1.43916	3.52677e-05	-1.94695	-1.26739	4.0613e-05	-1.94433	-1.27014
44003134	rs9887952	4.56763e-14	-1.90349e-10	-1.54622	0.000222202	-1.90349e-10	-1.37373	0.000256219	-1.90349e-10	-1.37252
44003586	rs17371009	3.53839e-14	-1.80155	-4.392e-10	0.000124927	-1.94958	-4.392e-10	0.000143418	-1.9528	-4.392e-10
44003685	rs17849106	4.53904e-14	-1.90349e-10	-1.5525	0.000227376	-1.90349e-10	-1.35071	0.000262222	-1.90349e-10	-1.34936
44004276	rs75966278	4.03068e-13	-1.90349e-10	0.6313	0.000236515	-1.90349e-10	-1.3113	0.000271229	-1.90349e-10	-1.31559
44004980	rs115309021	3.52704e-14	-1.80476	-4.392e-10	0.000124614	-1.95209	-4.392e-10	0.000143387	-1.95301	-4.392e-10
44005280	rs2819332	3.01633e-12	3.64842	-1.00443	4.36968e-05	-1.65278	-1.34726	4.92387e-05	-1.67479	-1.34709
44005904	rs79765958	4.51165e-14	-1.90349e-10	-1.55856	0.000228026	-1.90349e-10	-1.34785	0.000262881	-1.90349e-10	-1.34685
44005928	rs1889587	3.48896e-13	0.48697	-4.392e-10	0.000127415	-1.92987	-4.392e-10	0.000146189	-1.93366	-4.392e-10
44006339	rs2782639	1.07464e-11	3.29251	0.622009	2.57015e-05	-1.92781	-1.60296	2.97435e-05	-1.92277	-1.60318
44007308	rs114645329	5.10472e-14	-1.43505	-4.392e-10	0.000792642	-0.101941	-4.392e-10	0.000943855	-0.0685839	-4.392e-10
44007648	rs2842189	6.39984e-13	2.4935	-1.39986	4.13991e-05	-1.44469	-1.60936	4.13139e-05	-1.58774	-1.60962
44007881	rs114193361	3.47461e-14	-1.81974	-4.392e-10	0.000136378	-1.86188	-4.392e-10	0.000155305	-1.87316	-4.392e-10
44008362	rs77064373	4.53242e-14	-1.90349e-10	-1.55396	0.00022575	-1.90349e-10	-1.35788	0.000260252	-1.90349e-10	-1.35691
44008661	rs113024100	3.39667e-14	-1.84242	-4.392e-10	0.0001797	-1.58603	-4.392e-10	0.000196915	-1.63578	-4.392e-10
44009033	rs2782640	4.35053e-13	1.95072	-1.24306	4.04145e-05	-1.54849	-1.52964	4.11475e-05	-1.67439	-1.52701
44010165	rs74579027	4.32335e-14	-1.90349e-10	-1.60119	0.000256809	-1.90349e-10	-1.22898	0.000296103	-1.90349e-10	-1.22785
44010456	rs58859557	2.95073e-14	-0.753682	-1.22948	2.9693e-05	-1.83343	-1.55297	3.34294e-05	-1.85407	-1.55506
44010473	rs6691004	1.54712e-13	-0.895129	0.568894	5.46014e-05	-1.80472	-0.972532	6.13819e-05	-1.8241	-0.977344
44010571	rs6695915	2.19951e-13	0.777131	-0.75153	8.46259e-05	-1.428	-0.911076	9.25983e-05	-1.4724	-0.917884
44011061	rs78406870	1.02667e-11	3.86885	-4.392e-10	0.000798348	-0.0947686	-4.392e-10	0.000810367	-0.22107	-4.392e-10
44011737	rs951740	4.24972e-13	2.28044	-1.59622	4.34843e-05	-1.52187	-1.48304	4.40606e-05	-1.6539	-1.47909
44012252	rs117834225	1.08198e-13	-1.90349e-10	-0.683845	0.000570543	-1.90349e-10	-0.430724	0.000661653	-1.90349e-10	-0.423816
44012708	rs80121586	1.20532e-12	1.7267	-4.392e-10	0.00096178	0.0914726	-4.392e-10	0.00120665	0.17705	-4.392e-10
44012853	rs117138307	9.3588e-14	-1.90349e-10	-0.828902	0.000484015	-1.90349e-10	-0.595196	0.000561027	-1.90349e-10	-0.588787
44012923	rs1889588	7.97794e-12	4.03639	-0.419761	2.69652e-05	-1.92353	-1.55924	3.11917e-05	-1.91913	-1.55927
44013355	rs2782641	4.72966e-13	2.40134	-1.61012	3.98715e-05	-1.48173	-1.60992	3.99119e-05	-1.62216	-1.60972
44013474	rs115375519	5.85427e-14	-1.29805	-4.392e-10	0.000136299	-1.86246	-4.392e-10	0.00015475	-1.87675	-4.392e-10
44013821	rs2039530	3.42279e-10	6.50431	0.87127	0.00111842	1.0888	-0.846438	0.00106388	0.904815	-0.853691
44013877	rs7411150	4.54622e-14	0.0313193	-1.58224	0.000374632	0.433696	-1.28506	0.000318525	0.12435	-1.27921
44014280	rs2842188	6.55315e-13	2.72519	-1.60788	4.62322e-05	-1.33572	-1.60792	4.51522e-05	-1.5001	-1.60841
44014573	rs2819333	5.3862e-13	2.51881	-1.5976	5.058e-05	-1.35065	-1.50311	4.97235e-05	-1.51263	-1.49945
44014735	rs2819334	7.97356e-13	2.43786	-1.12436	4.33843e-05	-1.44458	-1.56264	4.32818e-05	-1.59029	-1.56053
44014825	rs2819335	9.08872e-13	2.57315	-1.12875	4.46101e-05	-1.41628	-1.56307	4.42078e-05	-1.56869	-1.56097
44014949	rs2842187	1.28509e-12	2.8316	-1.04082	5.02953e-05	-1.31028	-1.54912	4.88375e-05	-1.47851	-1.55154
44015352	rs117586287	4.32194e-14	-1.90349e-10	-1.60151	0.000252746	-1.90349e-10	-1.24493	0.000291414	-1.90349e-10	-1.24381
44015409	rs150310961	8.83431e-14	-1.90349e-10	-0.886575	0.000453151	-1.90349e-10	-0.661086	0.000525142	-1.90349e-10	-0.654888
44015809	rs2819336	1.59183e-12	3.09021	-1.08537	6.01787e-05	-1.11689	-1.5631	5.7013e-05	-1.31005	-1.56523
44016015	rs11580258	1.25848e-12	2.83346	-1.0636	4.99633e-05	-1.3096	-1.55643	4.85178e-05	-1.47793	-1.5587
44016049	rs2819337	3.16418e-14	-1.91332	-4.392e-10	0.000353888	-0.908332	-4.392e-10	0.00040228	-0.921409	-4.392e-10
44016549	rs116156761	3.23325e-14	-1.89173	-4.392e-10	0.000174933	-1.61291	-4.392e-10	0.000209917	-1.57184	-4.392e-10
44017816	rs9887909	1.6888e-14	-1.94467	-0.596527	0.000206134	0.0623114	-1.5111	0.00017456	-0.248773	-1.50751
44018604	rs2819339	7.15523e-11	4.31952	1.49086	4.53368e-05	-1.36401	-1.59918	5.16752e-05	-1.37467	-1.59891
44019731	rs2842185	1.29184e-12	2.8316	-1.03558	4.99811e-05	-1.31028	-1.55539	4.85396e-05	-1.47851	-1.55766
44020107	rs75365982	4.37984e-14	-1.90349e-10	-1.58821	0.000237178	-1.90349e-10	-1.3085	0.000273437	-1.90349e-10	-1.30749
44020394	rs2842183	2.40847e-10	4.62395	2.40016	4.10469e-05	-1.45248	-1.61011	4.67842e-05	-1.46295	-1.61006
44020836	rs79623042	1.34096e-12	1.83334	-4.392e-10	0.00104155	0.171157	-4.392e-10	0.00130888	0.25837	-4.392e-10
44021263	rs138509196	4.68682e-14	-1.90349e-10	-1.52047	0.000175422	-1.90349e-10	-1.61012	0.000202033	-1.90349e-10	-1.61012
44021358	rs12075949	2.3265e-11	1.15359	3.53332	9.34946e-05	-1.6208	-0.61861	9.83851e-05	-1.71749	-0.612179
44021456	rs10890253	2.57816e-10	4.69356	2.39863	4.02752e-05	-1.47146	-1.61012	4.59138e-05	-1.48172	-1.61007
44021713	rs10890254	1.7278e-14	-1.95054	-0.567832	0.000255417	0.346357	-1.58077	0.000210851	0.0112479	-1.57865
44022027	rs2842178	1.44021e-12	2.93455	-1.02981	5.22609e-05	-1.2722	-1.54886	5.04794e-05	-1.44572	-1.55128
44022121	rs11587426	2.02244e-14	-1.95129	-0.409629	0.000264027	0.370749	-1.57201	0.000217597	0.0337967	-1.56971
44022303	rs2494995	2.75807e-10	4.69351	2.46615	4.02989e-05	-1.47144	-1.60955	4.59445e-05	-1.4817	-1.60942
44022534	rs2842176	2.87778e-10	4.76344	2.4387	3.95446e-05	-1.49004	-1.60985	4.50921e-05	-1.5001	-1.60975
44023615	rs2842175	3.02115e-10	4.72004	2.53072	4.0025e-05	-1.47866	-1.60915	4.5666e-05	-1.48821	-1.60899
44024484	rs11580074	2.81315e-10	4.75883	2.4206	3.95757e-05	-1.48893	-1.61017	4.51521e-05	-1.49838	-1.61014
44024920	rs61769609	3.04751e-14	-1.95089	-4.392e-10	0.000127016	-1.933	-4.392e-10	0.000147373	-1.92559	-4.392e-10
44025532	rs75785263	3.80471e-14	-1.72898	-4.392e-10	0.000133005	-1.88693	-4.392e-10	0.000151479	-1.89811	-4.392e-10
44026040	rs11210869	1.84582e-12	3.17716	-1.02428	5.74213e-05	-1.1798	-1.54709	5.47829e-05	-1.36556	-1.54962
44026053	rs10789435	3.21985e-10	4.8111	2.50335	3.95324e-05	-1.49065	-1.60954	4.51199e-05	-1.49982	-1.60941
44026089	rs3000761	3.33697e-10	4.77741	2.57277	3.99736e-05	-1.48179	-1.6073	4.56257e-05	-1.49105	-1.60704
44026180	rs68191270	2.98469e-10	4.77674	2.46188	3.98746e-05	-1.48161	-1.60996	4.55043e-05	-1.49087	-1.60988
44026615	rs36018845	9.23536e-13	1.46041	-4.392e-10	0.000333029	-0.969084	-4.392e-10	0.000328576	-1.12379	-4.392e-10
44026656	rs12076635	2.85587e-10	4.74893	2.44556	4.01906e-05	-1.47392	-1.60976	4.5834e-05	-1.48388	-1.60965
44027692	rs78665190	4.39716e-14	-1.90349e-10	-1.58426	0.000233273	-1.90349e-10	-1.3251	0.000268873	-1.90349e-10	-1.32432
44028913	rs61769611	1.9006e-12	3.32063	-1.13851	5.70404e-05	-1.1235	-1.61005	5.41663e-05	-1.31635	-1.61015
44028962	rs2842194	3.61458e-10	5.28404	2.14606	4.07739e-05	-1.47639	-1.59288	4.64104e-05	-1.48745	-1.59358
44029281	rs145006967	4.39074e-14	-1.90349e-10	-1.58572	0.000232043	-1.90349e-10	-1.33039	0.000267457	-1.90349e-10	-1.3296
44029353	rs11210871	0.000442278	14.2195	7.22794	3.52318e-05	-1.89394	-1.32143	4.02047e-05	-1.90318	-1.32139
44030416	rs72637951	3.45507e-13	-1.90349e-10	0.477209	0.000440416	-1.90349e-10	-0.689593	0.000508615	-1.90349e-10	-0.686865
44031493	rs10890255	3.95815e-10	5.32502	2.19588	3.9785e-05	-1.50011	-1.59372	4.52749e-05	-1.51141	-1.5944
44031498	rs12134958	5.13961e-14	-1.90349e-10	-1.42824	0.000207094	-1.90349e-10	-1.44414	0.000238385	-1.90349e-10	-1.44467
44031535	rs74735466	6.49694e-12	-1.90349e-10	3.41128	0.00212392	-1.90349e-10	0.883706	0.00242609	-1.90349e-10	0.875478
44031615	rs538586450	2.57654e-12	2.4864	-4.392e-10	0.00700963	2.07773	-4.392e-10	0.0079382	2.06089	-4.392e-10
44031657	rs2478978	3.3764e-10	5.32282	2.03911	4.09734e-05	-1.48628	-1.57811	4.66307e-05	-1.49723	-1.57907
44031785	rs140545757	4.42519e-14	-1.90349e-10	-1.57791	0.000226527	-1.90349e-10	-1.35445	0.00026109	-1.90349e-10	-1.35369
44031793	rs11586016	1.42056e-12	3.30364	-1.41264	6.84069e-05	-1.01556	-1.53628	6.43159e-05	-1.22111	-1.53364
44031861	rs145725434	1.3533e-13	-0.460089	-4.392e-10	0.000295928	-1.0872	-4.392e-10	0.000317058	-1.15947	-4.392e-10
44032417	rs80209518	4.43327e-14	-1.90349e-10	-1.57608	0.000225388	-1.90349e-10	-1.35949	0.000259775	-1.90349e-10	-1.35874
44033768	rs12089622	3.27517e-10	5.36768	1.96382	4.05233e-05	-1.49735	-1.57809	4.60968e-05	-1.50877	-1.57904
44033838	rs143488795	4.28775e-14	-1.90349e-10	-1.60946	0.000206541	-1.90349e-10	-1.44681	0.000237668	-1.90349e-10	-1.44768
44034135	rs7349097	1.3512e-14	-1.94888	-0.815346	0.000515119	1.0455	-1.57841	0.000404505	0.660166	-1.57606
44034809	rs144422463	4.87568e-14	-1.90349e-10	-1.48096	0.00017545	-1.90349e-10	-1.60996	0.000202073	-1.90349e-10	-1.60993
44035093	rs2842186	5.21783e-10	5.87067	1.92654	3.92421e-05	-1.53705	-1.57051	4.47773e-05	-1.54527	-1.57158
44035352	rs1065771	7.06843e-12	0.794603	2.70099	0.000117297	-1.3068	-0.705797	0.000118231	-1.44591	-0.700005
44035472	rs943513	5.39082e-12	4.2705	-1.04585	8.95061e-05	-0.681425	-1.60158	8.08887e-05	-0.922997	-1.60249
44035680	rs145030939	4.44414e-14	-1.90349e-10	-1.57363	0.000179516	-1.90349e-10	-1.58705	0.000206859	-1.90349e-10	-1.58652
44036085	rs1887402	8.23668e-12	4.65611	-1.00756	9.41344e-05	-0.634673	-1.59792	8.46343e-05	-0.8812	-1.59902
44036139	rs193129088	4.59588e-14	-1.90349e-10	-1.54006	0.000175956	-1.90349e-10	-1.60708	0.000202624	-1.90349e-10	-1.6072
44036205	rs117895483	4.51322e-14	-1.90349e-10	-1.55821	0.000218309	-1.90349e-10	-1.3914	0.000251528	-1.90349e-10	-1.391
44036254	rs77261319	4.43455e-14	-1.90349e-10	-1.57579	0.000230035	-1.90349e-10	-1.33908	0.000265075	-1.90349e-10	-1.33855
44036320	rs79265289	1.61878e-09	5.88859	3.04079	0.000933153	0.576725	-0.515468	0.000902409	0.412452	-0.52594
44036659	rs11210873	8.7172e-12	1.25677	2.44848	8.35176e-05	-1.45477	-0.897488	8.55206e-05	-1.57733	-0.892475
44037124	rs16830922	2.09935e-09	8.10848	1.08086	0.00448766	1.68249	-0.0507194	0.0041463	1.47509	-0.0636704
44037685	rs3001723	0.0132918	18.207	6.64332	5.0615e-05	-1.60536	-1.24771	5.65988e-05	-1.63288	-1.24969
44038083	rs10890256	8.37205e-12	1.32464	2.34021	7.70389e-05	-1.49849	-0.934509	7.93348e-05	-1.61522	-0.929662
44038837	rs10890257	7.26277e-12	1.28359	2.23912	7.5807e-05	-1.46526	-0.983862	7.77135e-05	-1.58643	-0.979097
44038875	rs151027987	4.38319e-14	-1.90349e-10	-1.58744	0.000201464	-1.90349e-10	-1.4717	0.000231691	-1.90349e-10	-1.47315
44039095	rs11590773	2.78447e-12	0.00734523	2.55666	0.00028965	-0.790292	-0.318348	0.000277442	-0.980024	-0.31292
44039304	rs10890258	5.78913e-12	0.532289	2.76364	0.000143375	-1.03116	-0.78069	0.000139911	-1.20249	-0.775065
44039710	rs2819340	6.47074e-10	5.61231	2.4001	4.34759e-05	-1.41251	-1.5926	4.93377e-05	-1.4266	-1.59327
44039850	rs2842171	1.50352e-11	4.86969	-0.619345	0.000127472	-0.414478	-1.51494	0.00011205	-0.681411	-1.5182
44039913	rs6670906	3.53635e-12	0.748911	2.05414	9.6385e-05	-1.15263	-1.05634	9.5159e-05	-1.31108	-1.05192
44040427	rs6678785	3.41637e-09	8.28068	1.39561	0.00564858	1.7863	0.0755499	0.00519925	1.57591	0.0618055
44040547	rs143110468	4.43552e-14	-1.90349e-10	-1.57557	0.000196494	-1.90349e-10	-1.49668	0.000226007	-1.90349e-10	-1.49799
44040844	rs12058744	3.45515e-12	0.751859	2.02796	9.11547e-05	-1.15741	-1.10734	8.99683e-05	-1.31595	-1.10315
44040966	rs10789436	4.29923e-10	5.49107	2.11249	4.68722e-05	-1.36673	-1.56316	5.31459e-05	-1.38124	-1.56428
44041744	rs45605334	6.64631e-13	1.45922	-0.327795	8.54601e-05	-0.908692	-1.42057	9.17119e-05	-0.974876	-1.42503
44042463	rs145218879	3.7527e-14	-1.74274	-4.392e-10	0.000492198	-0.578432	-4.392e-10	0.00054954	-0.609475	-4.392e-10
44042539	rs650729	5.05218e-10	5.60204	2.1629	4.5395e-05	-1.39735	-1.56456	5.14918e-05	-1.41147	-1.56566
44042911	rs7349107	2.83487e-12	0.680699	1.90125	9.1129e-05	-1.10958	-1.15546	8.94554e-05	-1.27329	-1.15152
44043105	rs663618	4.87463e-10	5.56616	2.16301	4.60034e-05	-1.38756	-1.56104	5.21731e-05	-1.40181	-1.56218
44043392	rs552638	1.80075e-11	4.87934	-0.448603	0.000123502	-0.509253	-1.4518	0.000109353	-0.767963	-1.45601
44043553	rs61769613	3.92149e-13	0.60384	-4.392e-10	0.00067878	-0.257016	-4.392e-10	0.000636342	-0.462821	-4.392e-10
44044468	rs11210874	5.58868e-12	0.505619	2.75508	7.76655e-05	-1.06852	-1.35638	7.60257e-05	-1.23423	-1.35326
44044934	rs139029120	3.34492e-14	-1.85777	-4.392e-10	0.000130447	-1.90635	-4.392e-10	0.00014933	-1.9124	-4.392e-10
44045294	rs752963	8.63439e-10	7.97115	0.329727	0.00404695	1.72064	-0.192234	0.00376491	1.51463	-0.199704
44045465	rs2004899	5.50639e-10	5.64852	2.20251	4.46501e-05	-1.41017	-1.56829	5.06238e-05	-1.42479	-1.56934
44045528	rs1808730	2.06571e-11	4.86148	-0.293471	0.000149774	-0.406371	-1.36181	0.000131201	-0.67471	-1.36712
44045573	rs2015628	2.04701e-08	8.19595	3.27072	0.0031768	1.73515	-0.448833	0.00293663	1.52622	-0.459763
44045649	rs2004900	2.65225e-12	0.606059	1.9093	6.23806e-05	-1.03605	-1.608	6.05846e-05	-1.20685	-1.60766
44045919	rs2077652	2.02284e-08	8.16466	3.29013	0.00314716	1.7163	-0.439356	0.00291068	1.50791	-0.45033
44047742	rs892488	2.82875e-12	0.680893	1.89889	5.97047e-05	-1.07999	-1.60791	5.82385e-05	-1.24643	-1.60758
44047900	rs16830935	2.20921e-08	8.13655	3.40638	0.00327641	1.69938	-0.382185	0.00303089	1.49148	-0.393425
44048147	rs3828148	2.35862e-12	0.778813	1.61921	6.24418e-05	-1.1637	-1.47938	6.15711e-05	-1.32179	-1.47658
44048283	rs688627	9.26144e-15	-1.88346	-1.25849	0.00204099	2.00765	-1.16377	0.00148458	1.55649	-1.17216
44049156	rs3791134	2.19756e-11	4.86148	-0.231595	0.000153916	-0.406371	-1.33454	0.00013479	-0.67471	-1.34013
44049167	rs3791135	2.48547e-12	0.55834	1.89207	6.41341e-05	-1.00713	-1.60921	6.21058e-05	-1.18074	-1.60898
44049266	rs16830948	2.36738e-08	8.13655	3.47553	0.00339085	1.69938	-0.347853	0.00313626	1.49148	-0.359249
44049386	rs16830952	2.36738e-08	8.13655	3.47553	0.00339085	1.69938	-0.347853	0.00313626	1.49148	-0.359249
44049947	rs3791136	2.53813e-11	4.97435	-0.200386	0.000141409	-0.482171	-1.34348	0.000124758	-0.743185	-1.34899
44050004	rs3791137	4.95864e-10	5.72075	2.02551	4.46377e-05	-1.42925	-1.54948	5.06132e-05	-1.44362	-1.55073
44050027	rs3791138	4.94642e-10	5.72075	2.02304	4.48721e-05	-1.42925	-1.54424	5.08762e-05	-1.44362	-1.54554
44050747	rs10789437	2.34456e-12	0.55834	1.83371	6.4116e-05	-1.00713	-1.60949	6.20864e-05	-1.18074	-1.60929
44050796	rs3828149	2.41485e-08	8.13655	3.49538	0.00342458	1.69938	-0.337953	0.00316733	1.49148	-0.349394
44050856	rs3828150	4.46566e-10	5.64161	1.99993	4.57494e-05	-1.40801	-1.54612	5.18914e-05	-1.422	-1.5474
44051574	rs6698389	2.31635e-11	4.91412	-0.231595	0.000130598	-0.570654	-1.33454	0.000116082	-0.824131	-1.34013
44051630	rs61769642	1.94495e-11	4.7227	-0.214932	0.000133201	-0.525466	-1.35998	0.000117959	-0.782912	-1.3653
44051771	rs3791139	2.24819e-11	4.86148	-0.208817	0.000151018	-0.406371	-1.35354	0.000132272	-0.67471	-1.35899
44051778	rs3791140	2.4752e-11	4.95767	-0.208817	0.000130672	-0.551076	-1.35354	0.000115947	-0.806432	-1.35899
44051834	rs501299	2.17334e-11	4.83528	-0.21648	0.000126932	-0.605903	-1.32776	0.000113203	-0.855963	-1.33341
44051846	rs35287175	1.55473e-13	-0.321332	-4.392e-10	0.000134569	-1.87524	-4.392e-10	0.000155995	-1.86873	-4.392e-10
44051968	rs3791142	2.34065e-12	0.586978	1.8034	6.13175e-05	-1.05139	-1.60986	5.96277e-05	-1.22072	-1.60972
44052083	rs143832821	3.04395e-14	-1.95206	-4.392e-10	0.000335778	-0.960863	-4.392e-10	0.000382558	-0.971676	-4.392e-10
44052169	rs72637952	3.14662e-13	-1.90349e-10	0.383694	0.000372801	-1.90349e-10	-0.856267	0.000430422	-1.90349e-10	-0.85379
44052198	rs61769643	7.58246e-13	1.2632	-4.392e-10	0.000213087	-1.41561	-4.392e-10	0.000213589	-1.5545	-4.392e-10
44052333	rs76994457	1.43868e-12	1.90368	-4.392e-10	0.00139918	0.466332	-4.392e-10	0.00177018	0.560282	-4.392e-10
44052377	rs10890261	4.34984e-10	5.57304	2.04222	4.65903e-05	-1.38976	-1.54616	5.27955e-05	-1.40466	-1.54747
44052597	rs11210875	2.34456e-12	0.55834	1.83371	6.4116e-05	-1.00713	-1.60949	6.20864e-05	-1.18074	-1.60929
44052673	rs11210876	2.37874e-12	0.55834	1.84818	6.41302e-05	-1.00713	-1.60927	6.21019e-05	-1.18074	-1.60904
44052778	rs11210877	2.43605e-12	0.582145	1.84818	6.32058e-05	-1.02165	-1.60927	6.12928e-05	-1.19385	-1.60904
44052925	rs11210878	2.43605e-12	0.582145	1.84818	6.32058e-05	-1.02165	-1.60927	6.12928e-05	-1.19385	-1.60904
44053259	rs11210879	2.58673e-12	0.656638	1.83371	6.04543e-05	-1.06593	-1.60949	5.88788e-05	-1.23378	-1.60929
44053819	rs144129682	5.80344e-14	-1.90349e-10	-1.30677	0.000177336	-1.90349e-10	-1.59927	0.000204214	-1.90349e-10	-1.59939
44053834	rs6691160	2.17964e-12	0.495017	1.82409	6.05999e-05	-1.0634	-1.60962	5.89711e-05	-1.23207	-1.60944
44054994	rs58097944	1.24417e-14	-1.3334	-1.51335	2.64979e-05	-1.94404	-1.5562	3.0272e-05	-1.95291	-1.55543
44055274	rs11210880	2.41413e-12	0.557148	1.86414	6.35066e-05	-1.01718	-1.60899	6.15463e-05	-1.19003	-1.60873
44055781	rs11210881	2.04519e-08	8.10848	3.35731	0.00314448	1.68249	-0.406403	0.00291059	1.47509	-0.417531
44055807	rs10890262	2.41413e-12	0.557148	1.86414	6.35066e-05	-1.01718	-1.60899	6.15463e-05	-1.19003	-1.60873
44056333	rs2117314	2.39213e-12	0.533459	1.87868	6.44561e-05	-1.00263	-1.6087	6.23804e-05	-1.17689	-1.60842
44056462	rs2117315	2.19811e-12	0.493841	1.83371	5.99883e-05	-1.07367	-1.60949	5.8425e-05	-1.24152	-1.60929
44057257	rs2304353	2.52564e-12	0.557148	1.9093	6.35691e-05	-1.01718	-1.608	6.16121e-05	-1.19003	-1.60766
44057668	rs7540068	2.44948e-12	0.557148	1.87868	6.35247e-05	-1.01718	-1.6087	6.15656e-05	-1.19003	-1.60842
44057696	rs7553297	2.44948e-12	0.557148	1.87868	6.35247e-05	-1.01718	-1.6087	6.15656e-05	-1.19003	-1.60842
44057882	rs3748797	2.39213e-12	0.533459	1.87868	6.44561e-05	-1.00263	-1.6087	6.23804e-05	-1.17689	-1.60842
44057950	rs573350	4.40571e-10	5.51421	2.11381	4.95247e-05	-1.33351	-1.54133	5.60961e-05	-1.34884	-1.54265
44058034	rs2117316	2.48904e-12	0.557148	1.8947	6.35469e-05	-1.01718	-1.60835	6.15889e-05	-1.19003	-1.60804
44058143	rs3748800	6.49664e-14	-1.90349e-10	-1.19393	0.000250269	-1.90349e-10	-1.25478	0.000288515	-1.90349e-10	-1.25381
44058265	rs3828151	1.03774e-14	-1.87371	-1.15446	0.00156864	1.85435	-1.2737	0.00114841	1.4086	-1.28102
44058467	rs605709	2.73833e-11	4.83047	0.0194157	0.000136774	-0.588773	-1.27021	0.000121677	-0.840707	-1.27648
44058899	rs12125409	2.50653e-12	0.533459	1.92539	6.45282e-05	-1.00263	-1.60759	6.24556e-05	-1.17689	-1.60721
44059052	rs2367723	1.03812e-14	-1.87824	-1.14957	0.00152393	1.82262	-1.27088	0.00111784	1.37879	-1.27819
44059242	rs72673082	2.33211e-11	4.96479	-0.275483	0.000121746	-0.58722	-1.38816	0.000108477	-0.838797	-1.39322
44059650	rs144527814	7.16214e-14	-1.90349e-10	-1.09641	0.000202852	-1.90349e-10	-1.46484	0.000233308	-1.90349e-10	-1.4662
44059942	rs12096840	1.17951e-14	-1.58263	-1.31749	4.40727e-05	-1.43783	-1.55364	5.13897e-05	-1.42491	-1.55421
44060261	rs7546955	2.54007e-12	0.557148	1.91499	6.3587e-05	-1.01718	-1.60772	6.16306e-05	-1.19003	-1.60736
44060483	rs583040	2.34976e-11	5.00452	-0.307673	0.000121281	-0.569536	-1.40967	0.000107906	-0.822819	-1.41448
44060493	rs7520493	1.0664e-14	-1.87371	-1.12722	0.00154393	1.85435	-1.28957	0.00113058	1.4086	-1.29667
44060786	rs7520813	2.57754e-12	0.557148	1.92964	6.36032e-05	-1.01718	-1.60747	6.16475e-05	-1.19003	-1.60709
44061032	rs10890263	1.77282e-13	0.831825	-1.02189	3.90997e-05	-1.80884	-1.30236	4.25466e-05	-1.86356	-1.3044
44061759	rs10443226	2.65465e-12	0.525158	1.99111	6.5349e-05	-0.992859	-1.60471	6.32656e-05	-1.16705	-1.60417
44061795	rs674725	4.59533e-10	5.57885	2.09131	4.90139e-05	-1.35122	-1.53398	5.55886e-05	-1.36518	-1.53539
44062154	rs673253	4.58513e-09	10.0418	-0.0712992	0.000654147	1.05801	-1.35199	0.000524166	0.700738	-1.35749
44062159	rs673242	2.49877e-11	5.13239	-0.374048	0.000121377	-0.512194	-1.46622	0.00010748	-0.770935	-1.47032
44062267	rs10890264	2.75842e-12	0.548807	2.0058	6.44378e-05	-1.00749	-1.60412	6.24724e-05	-1.18028	-1.60355
44062437	rs10890265	1.82404e-08	8.18965	3.1617	0.00299481	1.72902	-0.501699	0.00276327	1.51799	-0.512376
44062523	rs11210883	2.69395e-12	0.525158	2.0058	6.53875e-05	-0.992859	-1.60412	6.33045e-05	-1.16705	-1.60355
44062805	rs11210884	1.68641e-08	8.13027	3.14262	0.00286324	1.69328	-0.510881	0.00264474	1.48329	-0.521514
44062827	rs11582876	1.7302e-13	-1.95166	1.73727	0.00027934	-0.608693	-0.536191	0.000301148	-0.679899	-0.531055
44063025	rs12026752	1.67043e-08	8.13027	3.1331	0.00285017	1.69328	-0.515458	0.00263272	1.48329	-0.526068
44063114	rs6704198	2.68835e-12	0.475852	2.05303	6.75931e-05	-0.961766	-1.60204	6.52537e-05	-1.13889	-1.60138
44063250	rs562249	3.12145e-14	-1.92692	-4.392e-10	0.000733513	-0.179467	-4.392e-10	0.000824027	-0.204354	-4.392e-10
44064145	rs12069454	2.97818e-12	0.547089	2.08417	6.29087e-05	-1.03512	-1.60051	6.11537e-05	-1.20538	-1.59979
44064319	rs17849103	1.16026e-14	-1.88916	-1.02741	0.00142715	1.85623	-1.3701	0.00104813	1.41255	-1.37634
44064863	rs12734252	3.02801e-12	0.548807	2.09905	6.47213e-05	-1.00749	-1.59973	6.27583e-05	-1.18028	-1.59898
44064939	rs12733052	3.02801e-12	0.548807	2.09905	6.47213e-05	-1.00749	-1.59973	6.27583e-05	-1.18028	-1.59898
44065100	rs11210885	1.53495e-08	8.07419	3.10461	0.00271832	1.65958	-0.529126	0.00251358	1.45058	-0.539671
44065148	rs56175694	2.29221e-11	5.13239	-0.460334	0.000117976	-0.512194	-1.49464	0.000104513	-0.770935	-1.49831
44065235	rs3791143	3.00613e-12	0.525158	2.11545	6.57335e-05	-0.992859	-1.59885	6.36526e-05	-1.16705	-1.59807
44065555	rs75555735	3.39629e-12	-1.90349e-10	2.76264	0.000442583	-1.90349e-10	-0.684684	0.000504834	-1.90349e-10	-0.694327
44066406	rs3791144	1.40499e-08	8.01517	3.07515	0.00258712	1.62419	-0.543207	0.00239492	1.41623	-0.553682
44066424	rs596522	2.21357e-11	5.08831	-0.451163	0.000118002	-0.532034	-1.47458	0.000104712	-0.788899	-1.47844
44066456	rs3791146	3.10202e-12	0.525158	2.14685	6.58516e-05	-0.992859	-1.59705	6.37707e-05	-1.16705	-1.59621
44066667	rs3791147	1.21383e-14	-1.88149	-0.989946	0.00157053	1.97504	-1.39319	0.00114582	1.52444	-1.39912
44067080	rs112410202	1.63743e-11	4.33566	-4.392e-10	0.00190733	0.776147	-4.392e-10	0.00190351	0.632899	-4.392e-10
44067473	rs12059628	1.23246e-14	-1.88574	-0.97047	0.00150421	1.94318	-1.40447	0.00109968	1.49446	-1.41024
44067859	rs12023161	1.24031e-14	-1.88574	-0.964125	0.00149884	1.94318	-1.40804	0.00109582	1.49446	-1.41376
44068275	rs492929	9.42972e-13	1.48123	-4.392e-10	0.000227375	-1.35071	-4.392e-10	0.000225994	-1.49805	-4.392e-10
44068758	rs6667383	1.25626e-14	-1.88574	-0.951341	0.00148831	1.94318	-1.4151	0.00108823	1.49446	-1.42071
44068795	rs6672061	1.27341e-14	-1.88574	-0.937787	0.00147753	1.94318	-1.42237	0.00108046	1.49446	-1.42788
44068869	rs190431418	2.02092e-13	-1.90349e-10	-0.0590821	0.00112912	-1.90349e-10	0.251885	0.00130731	-1.90349e-10	0.257174
44070032	rs530373	3.28711e-12	4.09504	-1.36508	4.78185e-05	-1.84246	-1.06744	5.54088e-05	-1.83605	-1.06777
44070691	rs17371903	4.38909e-11	5.77489	-0.453234	0.000152346	-0.257385	-1.49378	0.000132046	-0.538236	-1.49717
44071221	rs631248	1.24666e-09	6.36105	2.30713	4.09944e-05	-1.55139	-1.51249	4.65498e-05	-1.56428	-1.51376
44071546	rs11210886	2.79945e-09	7.20495	2.27218	0.00188223	1.59611	-0.833207	0.00174953	1.39018	-0.841634
44071618	rs75135460	4.30593e-14	-1.90349e-10	-1.60523	0.000219875	-1.90349e-10	-1.38425	0.00025336	-1.90349e-10	-1.38374
44071796	rs618369	1.52554e-12	0.597243	1.36506	9.13028e-05	-0.697583	-1.56555	9.99682e-05	-0.74725	-1.56645
44071853	rs512579	1.51945e-11	4.42141	-0.160523	3.1363e-05	-1.93876	-1.39292	3.59754e-05	-1.94237	-1.39335
44072018	rs1065772	2.16673e-12	-0.290853	2.60402	0.000207264	0.148204	-1.59152	0.000193222	-0.0641186	-1.5906
44072066	rs10890266	8.24695e-13	-0.45588	1.80309	0.000332907	0.629492	-1.59894	0.000301362	0.389377	-1.59962
44072420	rs539096	7.84049e-10	5.46174	2.74269	5.49006e-05	-1.23747	-1.53432	6.19363e-05	-1.25717	-1.53528
44073022	rs116633576	6.23435e-14	-1.23514	-4.392e-10	0.000145865	-1.79463	-4.392e-10	0.000168812	-1.78977	-4.392e-10
44073145	rs79522295	5.15728e-14	-1.42481	-4.392e-10	0.00012453	-1.95276	-4.392e-10	0.000143398	-1.95293	-4.392e-10
44074441	rs489328	3.61008e-14	-1.78149	-4.392e-10	0.000304638	-1.05819	-4.392e-10	0.000355523	-1.04497	-4.392e-10
44075227	rs517622	3.81462e-14	-1.72638	-4.392e-10	0.000194459	-1.50709	-4.392e-10	0.000217187	-1.5378	-4.392e-10
44075505	rs519669	7.94932e-10	5.26748	2.95073	6.28094e-05	-1.09265	-1.54456	7.06336e-05	-1.11566	-1.54539
44075571	rs71636607	1.34426e-13	-0.466793	-4.392e-10	0.000139241	-1.84111	-4.392e-10	0.000161585	-1.83352	-4.392e-10
44076019	rs11210887	0.00464755	16.7272	7.07239	2.63124e-05	-1.8985	-1.60877	3.00489e-05	-1.90686	-1.60887
44076368	rs12079126	2.51038e-12	0.48126	1.97913	6.56983e-05	-0.985666	-1.60657	6.33732e-05	-1.16255	-1.60696
44076469	rs549845	0.00436379	16.5988	7.13774	2.6161e-05	-1.90523	-1.60781	2.98916e-05	-1.91303	-1.60795
44076630	rs11210888	1.38205e-09	7.88714	0.884141	0.00102688	1.6821	-1.52513	0.000957016	1.47315	-1.52789
44078359	rs3791149	2.51646e-12	0.540887	1.92192	6.3785e-05	-1.01712	-1.60468	6.17759e-05	-1.18988	-1.60516
44078384	rs499257	0.0816999	19.2276	7.43867	2.66219e-05	-1.89486	-1.60072	3.04792e-05	-1.90054	-1.60098
44078602	rs3791151	1.41123e-10	6.96244	-0.472859	7.63984e-05	-0.877597	-1.56375	7.13301e-05	-1.085	-1.56623
44078604	rs10890267	1.41401e-09	7.88714	0.906998	0.00103274	1.6821	-1.51944	0.000962408	1.47315	-1.52227
44078878	rs2281924	4.43581e-14	-1.90349e-10	-1.57551	0.000187299	-1.90349e-10	-1.54461	0.000215799	-1.90349e-10	-1.54421
44079411	rs603542	0.0828368	19.2022	7.47792	2.64628e-05	-1.90112	-1.60046	3.03174e-05	-1.90611	-1.60072
44079663	rs116119000	5.528e-14	-1.35539	-4.392e-10	0.000124635	-1.95192	-4.392e-10	0.000143718	-1.9507	-4.392e-10
44080009	rs55684236	1.32481e-10	6.87063	-0.444242	7.44519e-05	-0.909329	-1.55783	6.9728e-05	-1.11349	-1.56046
44080412	rs588657	1.33385e-08	7.23943	3.79893	4.91477e-05	-1.27665	-1.60583	5.47953e-05	-1.30891	-1.60604
44080420	rs75443711	5.97403e-14	-1.90349e-10	-1.2778	0.000176561	-1.90349e-10	-1.60365	0.000203281	-1.90349e-10	-1.60397
44080958	rs12075670	1.59716e-09	7.97305	0.942883	0.00109574	1.73439	-1.51252	0.00101945	1.52393	-1.51546
44081387	rs376965374	6.78642e-14	-1.90349e-10	-1.1503	0.000257213	-1.90349e-10	-1.22741	0.000296512	-1.90349e-10	-1.22647
44081712	rs516790	8.78361e-09	6.76881	3.85178	5.4351e-05	-1.17682	-1.60503	6.05367e-05	-1.21006	-1.60525
44081762	rs516921	2.11404e-08	7.60549	3.8934	2.67432e-05	-1.88236	-1.60867	3.06034e-05	-1.88866	-1.60878
44081873	rs517849	1.06272e-08	6.99047	3.82066	5.19255e-05	-1.22348	-1.60403	5.78543e-05	-1.25636	-1.60427
44081912	rs11804031	1.48606e-09	7.88714	0.956698	0.00104274	1.6821	-1.50981	0.00097158	1.47315	-1.51279
44082216	rs667676	9.18565e-09	6.86096	3.80439	5.39452e-05	-1.18588	-1.60346	6.00531e-05	-1.21961	-1.60372
44082316	rs11583555	3.07807e-12	0.621356	2.0429	6.1052e-05	-1.05996	-1.60562	5.93448e-05	-1.22915	-1.60605
44083015	rs653953	0.0882389	19.0429	7.70032	2.66233e-05	-1.89898	-1.59654	3.04873e-05	-1.90438	-1.59687
44083110	rs571862	1.05572e-08	7.03112	3.7734	5.14164e-05	-1.23503	-1.60233	5.73003e-05	-1.26765	-1.6026
44083507	rs641365	7.30878e-09	6.77341	3.66338	5.48814e-05	-1.17461	-1.59753	6.0987e-05	-1.21002	-1.59788
44083519	rs641351	7.02152e-09	6.73331	3.66338	5.5546e-05	-1.16257	-1.59753	6.17084e-05	-1.19826	-1.59788
44083874	rs639929	8.21573e-09	6.84357	3.71019	5.35862e-05	-1.19631	-1.59972	5.97468e-05	-1.22841	-1.60003
44084063	rs80194172	1.49515e-09	7.91471	0.935225	0.00105591	1.69887	-1.51402	0.000983438	1.48943	-1.51693
44084083	rs77236314	1.45449e-09	7.88714	0.935225	0.00103836	1.6821	-1.51402	0.00096756	1.47315	-1.51693
44084108	rs78168631	4.32418e-14	-1.90349e-10	-1.601	0.000187162	-1.90349e-10	-1.54534	0.000215692	-1.90349e-10	-1.5447
44084620	rs16831024	1.56333e-09	7.97305	0.921472	0.0010912	1.73439	-1.51668	0.00101529	1.52393	-1.51955
44084739	rs1143701	1.09631e-08	6.99047	3.85178	5.18735e-05	-1.22348	-1.60503	5.77975e-05	-1.25636	-1.60525
44086473	rs72637953	3.37891e-13	-1.90349e-10	0.45492	0.000433954	-1.90349e-10	-0.704375	0.000501141	-1.90349e-10	-0.701669
44086831	rs1143702	0.141237	19.1889	8.02477	2.72358e-05	-1.89133	-1.58145	3.11723e-05	-1.89711	-1.58192
44087141	rs9783098	1.64115e-09	8.02849	0.91461	0.00112725	1.76822	-1.51799	0.00104784	1.55677	-1.52085
44087496	rs673485	4.00128e-09	5.76838	4.06594	5.80294e-05	-1.10661	-1.60975	6.4269e-05	-1.14566	-1.60981
44087925	rs72673097	3.36196e-14	-1.8527	-4.392e-10	0.000127858	-1.92639	-4.392e-10	0.000148489	-1.91805	-4.392e-10
44089632	rs643445	1.33466e-08	6.94585	4.09312	5.22945e-05	-1.21066	-1.60976	5.82589e-05	-1.24384	-1.60982
44089940	rs559575	1.33466e-08	6.94585	4.09312	5.22945e-05	-1.21066	-1.60976	5.82589e-05	-1.24384	-1.60982
44090358	rs11210891	3.72413e-12	0.79728	2.05751	5.52523e-05	-1.15896	-1.60644	5.42575e-05	-1.31799	-1.60683
44090675	rs531459	1.40591e-08	7.03112	4.05986	5.10528e-05	-1.23503	-1.60942	5.69059e-05	-1.26765	-1.60951
44090736	rs628342	1.37253e-08	6.99047	4.07648	5.16366e-05	-1.22348	-1.6096	5.75421e-05	-1.25636	-1.60968
44091274	rs2916568	1.29099e-08	6.94585	4.05986	5.23122e-05	-1.21066	-1.60942	5.82774e-05	-1.24384	-1.60951
44091404	rs78263269	1.72491e-09	8.02849	0.964391	0.00113825	1.76822	-1.50828	0.0010579	1.55677	-1.51128
44091476	rs77274018	1.72491e-09	8.02849	0.964391	0.00113825	1.76822	-1.50828	0.0010579	1.55677	-1.51128
44091555	rs55742398	4.11754e-14	-1.64996	-4.392e-10	0.000124494	-1.95306	-4.392e-10	0.000143732	-1.9506	-4.392e-10
44091791	rs182626007	8.27117e-12	3.65273	-4.392e-10	0.00505602	1.75102	-4.392e-10	0.00519619	1.63712	-4.392e-10
44091811	rs147257146	1.03638e-13	-0.726896	-4.392e-10	0.000127134	-1.93207	-4.392e-10	0.000146111	-1.93419	-4.392e-10
44092027	rs10789438	3.29981e-12	0.720838	2.01298	5.76779e-05	-1.11706	-1.60538	5.6389e-05	-1.28046	-1.60582
44092421	rs142724461	5.46528e-14	-1.90349e-10	-1.3668	0.000186424	-1.90349e-10	-1.54929	0.00021474	-1.90349e-10	-1.54913
44092776	rs35176052	3.14278e-12	0.672079	2.01298	5.92928e-05	-1.08945	-1.60538	5.78044e-05	-1.25567	-1.60582
44093693	rs115429924	1.79829e-09	8.05628	0.978268	0.00116095	1.78519	-1.50551	0.00107843	1.57325	-1.50855
44094528	rs140786067	1.81084e-09	8.05628	0.985222	0.00116258	1.78519	-1.5041	0.00107992	1.57325	-1.50717
44095108	rs10890268	1.3361e-08	6.99679	4.04326	5.10354e-05	-1.23558	-1.60922	5.6893e-05	-1.26807	-1.60931
44096080	rs150459279	5.13508e-14	-1.90349e-10	-1.42912	0.000179661	-1.90349e-10	-1.58624	0.000206829	-1.90349e-10	-1.58666
44096819	rs10890269	2.07559e-12	0.720838	1.54936	5.86937e-05	-1.11706	-1.58792	5.73489e-05	-1.28046	-1.58895
44097438	rs12405972	2.41344e-10	6.98646	0.0397166	8.72182e-05	-0.839355	-1.46954	8.08768e-05	-1.05165	-1.47398
44097514	rs2970609	1.31028e-08	6.99047	4.03007	5.16446e-05	-1.22348	-1.60945	5.75506e-05	-1.25636	-1.60953
44097530	rs2970610	0.217075	19.6296	8.01389	2.75878e-05	-1.8779	-1.58204	3.15673e-05	-1.88393	-1.58251
44098116	rs78735769	4.51758e-14	-1.90349e-10	-1.55724	0.000414203	-1.90349e-10	-0.750957	0.00047811	-1.90349e-10	-0.748716
44098325	rs114885459	1.06412e-13	-0.700483	-4.392e-10	0.00026394	-1.20159	-4.392e-10	0.000290223	-1.24791	-4.392e-10
44098506	rs61769649	2.22226e-10	6.89453	0.0491133	8.46674e-05	-0.871648	-1.46693	7.87671e-05	-1.08068	-1.47139
44098775	rs61768366	3.15356e-14	-1.91669	-4.392e-10	0.00014393	-1.80799	-4.392e-10	0.000167637	-1.79676	-4.392e-10
44099164	rs116014152	1.93582e-13	-0.102102	-4.392e-10	0.000310912	-1.0378	-4.392e-10	0.000346118	-1.07178	-4.392e-10
44099554	rs1972794	1.79985e-09	8.02849	1.00692	0.00114808	1.76822	-1.49968	0.00106691	1.55677	-1.50281
44099863	rs585711	1.33973e-08	7.03112	4.01163	5.10868e-05	-1.23503	-1.60876	5.69421e-05	-1.26765	-1.60887
44099910	rs585652	1.33973e-08	7.03112	4.01163	5.10868e-05	-1.23503	-1.60876	5.69421e-05	-1.26765	-1.60887
44099947	rs12034402	7.95339e-14	-1.90349e-10	-0.99162	0.000184998	-1.90349e-10	-1.55697	0.000212837	-1.90349e-10	-1.55803
44100084	rs11210892	0.280649	19.7707	8.12964	2.80085e-05	-1.86936	-1.57545	3.20361e-05	-1.87572	-1.57597
44100508	rs10890270	1.93183e-12	0.720838	1.47758	5.90749e-05	-1.11706	-1.58145	5.77132e-05	-1.28046	-1.58261
44100747	rs75777033	2.13878e-12	-1.90349e-10	2.30019	0.00110144	-1.90349e-10	0.227062	0.00127594	-1.90349e-10	0.23288
44101648	rs35393217	2.39411e-10	6.85092	0.167215	8.64576e-05	-0.886861	-1.4308	8.05146e-05	-1.09433	-1.43579
44101714	rs664728	1.72445e-08	6.99047	4.30474	5.19578e-05	-1.22348	-1.6034	5.79212e-05	-1.25636	-1.60311
44101767	rs11210893	1.54198e-09	7.877	1.00377	0.00104621	1.67594	-1.50033	0.000974854	1.46717	-1.50344
44101800	rs664336	1.72445e-08	6.99047	4.30474	5.19578e-05	-1.22348	-1.6034	5.79212e-05	-1.25636	-1.60311
44102257	rs530201	1.72445e-08	6.99047	4.30474	5.19578e-05	-1.22348	-1.6034	5.79212e-05	-1.25636	-1.60311
44102587	rs11210894	1.74266e-09	8.05628	0.946842	0.00115372	1.78519	-1.51175	0.00107182	1.57325	-1.5147
44102782	rs11210895	1.63072e-09	7.98989	0.946842	0.0011079	1.74466	-1.51175	0.00103045	1.5339	-1.5147
44103033	rs35290231	2.28224e-10	6.80307	0.167215	8.50333e-05	-0.903472	-1.4308	7.93237e-05	-1.10923	-1.43579
44103231	rs77066392	4.29612e-14	-1.90349e-10	-1.60751	0.000265874	-1.90349e-10	-1.19429	0.000306115	-1.90349e-10	-1.1946
44103275	rs11210896	1.58645e-09	7.96237	0.946842	0.00108947	1.72788	-1.51175	0.0010138	1.5176	-1.5147
44103498	rs2970606	1.22188e-08	6.57921	4.37147	5.60344e-05	-1.15039	-1.60096	6.2207e-05	-1.18747	-1.60062
44103714	rs564318	1.20115e-08	6.57921	4.35437	5.59974e-05	-1.15039	-1.60162	6.21652e-05	-1.18747	-1.60129
44105004	rs486883	1.22188e-08	6.57921	4.37147	5.60344e-05	-1.15039	-1.60096	6.2207e-05	-1.18747	-1.60062
44105059	rs12034875	1.78978e-12	0.57644	1.5456	6.13342e-05	-1.06597	-1.595	5.94918e-05	-1.23683	-1.59589
44105789	rs12045413	2.08204e-09	8.22732	0.95373	0.00159726	2.10913	-1.51039	0.00148004	1.89463	-1.51336
44105948	rs649504	1.28729e-08	6.57921	4.42363	5.60771e-05	-1.15039	-1.6002	6.22547e-05	-1.18747	-1.59985
44106266	rs574736	1.20115e-08	6.57921	4.35437	5.59974e-05	-1.15039	-1.60162	6.21652e-05	-1.18747	-1.60129
44106516	rs636547	1.20115e-08	6.57921	4.35437	5.59974e-05	-1.15039	-1.60162	6.21652e-05	-1.18747	-1.60129
44106555	rs116018817	6.3456e-14	-1.21746	-4.392e-10	0.000125835	-1.94234	-4.392e-10	0.000146064	-1.93451	-4.392e-10
44106986	rs581005	1.20115e-08	6.57921	4.35437	5.59974e-05	-1.15039	-1.60162	6.21652e-05	-1.18747	-1.60129
44107072	rs112407523	1.75925e-09	8.04506	0.967536	0.00115054	1.77833	-1.50766	0.00106901	1.5666	-1.51067
44107428	rs2367724	0.0855149	18.2935	8.41841	2.75759e-05	-1.92434	-1.53603	3.16299e-05	-1.92776	-1.53669
44107514	rs146963786	1.79584e-13	-0.177159	-4.392e-10	0.000187179	-1.54524	-4.392e-10	0.00022555	-1.50001	-4.392e-10
44107956	rs694197	1.17201e-08	6.57173	4.33728	5.49387e-05	-1.16884	-1.60226	6.10762e-05	-1.20449	-1.60194
44108119	rs483679	1.15397e-08	6.57173	4.32177	5.49081e-05	-1.16884	-1.60281	6.10415e-05	-1.20449	-1.60251
44108421	rs7536752	1.07175e-12	0.206929	1.40232	7.20293e-05	-0.913563	-1.58668	6.89222e-05	-1.09778	-1.5878
44109199	rs594293	1.15397e-08	6.57173	4.32177	5.49081e-05	-1.16884	-1.60281	6.10415e-05	-1.20449	-1.60251
44110216	rs609171	1.14299e-08	6.57921	4.30474	5.58977e-05	-1.15039	-1.6034	6.20523e-05	-1.18747	-1.60311
44110489	rs620851	1.11533e-08	6.57173	4.28772	5.48448e-05	-1.16884	-1.60397	6.09696e-05	-1.20449	-1.60369
44110656	rs530531	1.06793e-09	5.8737	2.63973	5.66935e-05	-1.86005	-0.879601	6.4643e-05	-1.88096	-0.868719
44111187	rs623965	1.11533e-08	6.57173	4.28772	5.48448e-05	-1.16884	-1.60397	6.09696e-05	-1.20449	-1.60369
44111212	rs55666439	2.99388e-10	6.89453	0.347157	9.28542e-05	-0.871648	-1.37463	8.62717e-05	-1.08068	-1.38038
44111578	rs6698215	1.23249e-12	0.430217	1.31877	6.87161e-05	-0.968673	-1.57866	6.6049e-05	-1.1482	-1.57996
44111832	rs6684191	9.21169e-13	0.139072	1.31877	7.6179e-05	-0.865571	-1.57866	7.25591e-05	-1.0542	-1.57996
44111963	rs61768370	2.86611e-10	6.85092	0.347157	9.14523e-05	-0.886861	-1.37463	8.51014e-05	-1.09433	-1.38038
44112379	rs72883034	8.54019e-09	6.57173	4.02076	5.49425e-05	-1.16884	-1.60219	6.10819e-05	-1.20449	-1.60185
44112652	rs112796129	4.64054e-14	-1.90349e-10	-1.53039	0.000209359	-1.90349e-10	-1.43326	0.000241766	-1.90349e-10	-1.43059
44113441	rs6429631	1.12371e-08	6.57921	4.28772	5.58661e-05	-1.15039	-1.60397	6.20165e-05	-1.18747	-1.60369
44114199	rs617521	1.12371e-08	6.57921	4.28772	5.58661e-05	-1.15039	-1.60397	6.20165e-05	-1.18747	-1.60369
44114405	rs513862	1.12371e-08	6.57921	4.28772	5.58661e-05	-1.15039	-1.60397	6.20165e-05	-1.18747	-1.60369
44114773	rs138653546	1.39564e-13	-0.429278	-4.392e-10	0.000142443	-1.81837	-4.392e-10	0.00016351	-1.82168	-4.392e-10
44115022	rs519357	1.06136e-08	6.53912	4.27073	5.65302e-05	-1.13803	-1.60451	6.27349e-05	-1.1754	-1.60424
44116466	rs517191	3.16727e-10	6.94263	0.355365	9.50984e-05	-0.854791	-1.36761	8.81974e-05	-1.06553	-1.37345
44117006	rs660899	2.80199e-10	6.82009	0.355365	9.63922e-05	-0.841278	-1.36761	8.9335e-05	-1.05271	-1.37345
44117176	rs142710744	4.40499e-14	-1.58248	-4.392e-10	0.000654479	-0.293474	-4.392e-10	0.000725077	-0.33228	-4.392e-10
44117721	rs115064132	5.92316e-14	-1.28635	-4.392e-10	0.000214384	-1.40954	-4.392e-10	0.000242391	-1.42801	-4.392e-10
44118195	rs12041746	1.45412e-09	7.78261	1.0395	0.000972497	1.59546	-1.49291	0.000911498	1.39266	-1.49613
44118406	rs61768371	2.88973e-10	6.85092	0.355365	9.2097e-05	-0.886861	-1.36761	8.56931e-05	-1.09433	-1.37345
44118510	rs597041	2.34745e-14	-0.724572	-1.48732	4.39097e-05	-1.50384	-1.49133	4.56615e-05	-1.60419	-1.49311
44118644	rs112476957	3.43536e-13	0.296293	0.175194	4.44997e-05	-1.54833	-1.43349	4.90241e-05	-1.58779	-1.43845
44119997	rs613976	2.38958e-14	-0.706783	-1.48732	4.43857e-05	-1.49306	-1.49133	4.60978e-05	-1.59468	-1.49311
44121557	rs2274465	3.54181e-10	7.03479	0.374968	9.89256e-05	-0.822253	-1.36069	9.14404e-05	-1.03625	-1.36662
44122165	rs11210900	1.40982e-09	7.73761	1.05355	0.000971484	1.59145	-1.48993	0.000907342	1.38516	-1.4932
44122393	rs4660256	1.2823e-13	-0.513979	-4.392e-10	0.000173139	-1.62322	-4.392e-10	0.000198172	-1.62942	-4.392e-10
44122473	rs11589584	3.29422e-10	6.94263	0.394665	9.64326e-05	-0.854791	-1.35368	8.94199e-05	-1.06553	-1.35968
44122521	rs142156869	4.67543e-14	-1.5229	-4.392e-10	0.000125384	-1.94593	-4.392e-10	0.000144048	-1.94841	-4.392e-10
44122854	rs148713086	4.33729e-13	0.704617	-4.392e-10	0.000912041	0.0383727	-4.392e-10	0.00102491	0.0137996	-4.392e-10
44123074	rs192393936	9.12468e-14	-1.90349e-10	-0.854236	0.000242725	-1.90349e-10	-1.28538	0.000279161	-1.90349e-10	-1.28677
44123191	rs10789439	1.28595e-14	-1.82128	-0.992443	0.0020137	2.24707	-1.41665	0.0014388	1.7752	-1.4222
44123502	rs509173	1.20216e-08	6.66368	4.27073	5.44225e-05	-1.17603	-1.60451	6.04497e-05	-1.2125	-1.60424
44123866	rs559481	2.86386e-08	7.23605	4.56642	2.76325e-05	-1.87394	-1.58438	3.16181e-05	-1.88098	-1.58385
44123988	rs61768372	3.77493e-10	7.07884	0.394665	0.000101194	-0.806594	-1.35368	9.33843e-05	-1.02215	-1.35968
44124132	rs184837529	1.48202e-13	-1.90349e-10	-0.369228	0.00140334	-1.90349e-10	0.469298	0.00161969	-1.90349e-10	0.471434
44124409	rs796733	1.34556e-14	-1.82128	-0.94713	0.00196573	2.24707	-1.44077	0.00140503	1.7752	-1.44595
44124514	rs56072551	2.7396e-13	0.180809	0.0643683	4.04689e-05	-1.61704	-1.45974	4.47766e-05	-1.65261	-1.46426
44124703	rs11210901	1.46415e-14	-1.77269	-0.911254	0.000189256	-0.0522017	-1.48201	0.00016199	-0.344583	-1.48644
44125140	rs181208400	1.254e-13	-1.90349e-10	-0.536293	0.00104627	-1.90349e-10	0.175671	0.00120805	-1.90349e-10	0.178205
44125146	rs113758528	7.48478e-11	5.85541	-4.392e-10	0.00196814	0.807533	-4.392e-10	0.00190971	0.63615	-4.392e-10
44125550	rs36019990	3.04845e-14	-1.95059	-4.392e-10	0.000135546	-1.868	-4.392e-10	0.000155632	-1.87106	-4.392e-10
44126143	rs76017264	1.63698e-10	7.7648	-1.12683	0.000905243	1.6079	-1.57701	0.000847098	1.40113	-1.57787
44126440	rs4336891	1.84893e-09	8.0408	1.02151	0.00133051	1.91267	-1.49667	0.0012349	1.70002	-1.49983
44126709	rs11590619	3.689e-10	7.17168	0.2788	0.000100478	-0.773365	-1.39401	9.24666e-05	-0.992182	-1.39953
44127084	rs12142545	1.49059e-14	-1.81536	-0.850688	0.0019448	2.28019	-1.48459	0.00138842	1.80641	-1.48905
44127597	rs6429632	1.45606e-14	-1.83188	-0.8576	0.00194074	2.28895	-1.49544	0.00138956	1.81786	-1.49967
44128047	rs1973512	1.30838e-08	6.66368	4.3554	5.4582e-05	-1.17603	-1.60158	6.06306e-05	-1.2125	-1.60125
44129099	rs656131	4.82135e-11	1.45946	3.95613	0.000193105	-0.0280724	-1.48601	0.00021357	-0.0700778	-1.48451
44129209	rs6658300	9.30546e-11	0.745384	5.32775	0.0003376	0.125279	-1.08073	0.000374814	0.0847182	-1.07685
44129495	rs191561845	3.23521e-14	-1.89112	-4.392e-10	0.000124665	-1.95168	-4.392e-10	0.000143542	-1.95193	-4.392e-10
44129604	rs36049844	3.08245e-14	-1.9395	-4.392e-10	0.000173376	-1.62185	-4.392e-10	0.000193689	-1.65231	-4.392e-10
44129693	rs79834372	1.27525e-13	-1.90349e-10	-0.519493	0.0001758	-1.90349e-10	-1.60797	0.000202409	-1.90349e-10	-1.60827
44129779	rs669446	9.41916e-12	1.06793	2.71477	0.000153175	-0.224632	-1.5211	0.000167475	-0.27784	-1.51988
44129973	rs117956958	2.33841e-13	-1.90349e-10	0.0868362	0.00382283	-1.90349e-10	1.47143	0.00441791	-1.90349e-10	1.47487
44130564	rs10789441	6.45792e-10	8.21857	-0.208138	0.00175486	2.30286	-1.61002	0.00161704	2.07991	-1.61011
44131794	rs489319	1.39488e-10	7.19518	-0.717254	0.00011377	-0.456539	-1.5866	0.000102243	-0.702807	-1.5884
44132074	rs115819330	3.70141e-14	-1.7565	-4.392e-10	0.000391345	-0.807724	-4.392e-10	0.000430911	-0.852655	-4.392e-10
44132744	rs78418435	2.35238e-13	-1.90349e-10	0.092794	0.000189634	-1.90349e-10	-1.53222	0.000218001	-1.90349e-10	-1.53406
44133016	rs607062	1.76506e-09	5.1634	3.85249	7.75359e-05	-1.04752	-1.37905	8.56251e-05	-1.09154	-1.37703
44133028	rs2296757	5.79198e-13	-0.166379	1.16022	9.04767e-05	-0.702479	-1.56974	8.50016e-05	-0.907777	-1.56811
44133299	rs618678	9.42283e-11	6.78321	-0.697535	0.000108143	-0.510557	-1.5833	9.76648e-05	-0.751792	-1.58522
44133835	rs142684389	7.59893e-14	-1.03721	-4.392e-10	0.000208527	-1.43724	-4.392e-10	0.000235459	-1.45702	-4.392e-10
44134077	rs3791033	1.23564e-10	7.03431	-0.677606	0.000103678	-0.556229	-1.57979	9.39319e-05	-0.794149	-1.58184
44135231	rs3818536	5.58707e-13	-0.15804	1.11586	8.36039e-05	-0.782103	-1.56912	7.90641e-05	-0.980857	-1.56744
44135992	rs74957994	4.43089e-14	-1.90349e-10	-1.57662	0.000211918	-1.90349e-10	-1.42111	0.000243935	-1.90349e-10	-1.42165
44137257	rs586339	1.41416e-09	5.20063	3.59362	7.33709e-05	-1.06073	-1.42105	8.10448e-05	-1.10443	-1.41912
44140075	rs10789442	4.45433e-11	5.9716	-0.635185	7.95249e-05	-0.831735	-1.56951	7.38529e-05	-1.04463	-1.57185
44140312	rs55693463	9.33904e-10	8.59174	-0.212415	0.00223652	2.54543	-1.61007	0.00204785	2.31613	-1.61014
44141149	rs9787076	1.04296e-10	6.85253	-0.665337	9.63255e-05	-0.627335	-1.58225	8.78393e-05	-0.858834	-1.58421
44141449	rs6676215	1.01763e-13	-0.745159	-4.392e-10	0.000156148	-1.72651	-4.392e-10	0.000178623	-1.73328	-4.392e-10
44142629	rs76838208	7.44149e-14	-1.90349e-10	-1.05815	0.000216542	-1.90349e-10	-1.39953	0.000249043	-1.90349e-10	-1.40093
44145130	rs3791034	1.56845e-10	7.22289	-0.627687	0.000117499	-0.435106	-1.57578	0.000105367	-0.683107	-1.578
44145602	rs190566148	4.33458e-14	-1.90349e-10	-1.59859	0.000187543	-1.90349e-10	-1.5433	0.000216174	-1.90349e-10	-1.54247
44145839	rs118166327	6.70221e-14	-1.90349e-10	-1.16278	0.000203816	-1.90349e-10	-1.4601	0.000234465	-1.90349e-10	-1.46125
44146354	rs79520699	7.66287e-15	-1.83457	-1.49684	0.000360557	0.154797	-1.04446	0.00032846	-0.0769301	-1.04721
44146466	rs10789443	2.26872e-14	-1.18037	-1.06563	0.00569023	3.47619	-1.60699	0.00381945	2.93698	-1.60767
44148078	rs35938849	1.71591e-13	-0.222689	-4.392e-10	0.000129559	-1.91317	-4.392e-10	0.000149962	-1.90817	-4.392e-10
44148168	rs4660257	4.03751e-11	5.50922	-0.271053	7.94007e-05	-0.926283	-1.47652	7.41627e-05	-1.13136	-1.48093
44148499	rs61768373	1.16269e-12	1.69069	-4.392e-10	0.000353167	-0.910373	-4.392e-10	0.000349089	-1.06323	-4.392e-10
44148617	rs4660740	4.29891e-11	5.3009	-4.392e-10	0.000508224	-0.546391	-4.392e-10	0.000467963	-0.770167	-4.392e-10
44151015	rs6697354	1.55239e-08	5.79793	5.39216	4.74981e-05	-1.38183	-1.5348	5.30682e-05	-1.41176	-1.53522
44151633	rs61768374	4.90306e-11	5.71271	-0.280313	8.46349e-05	-0.849938	-1.48903	7.84447e-05	-1.06292	-1.49324
44151879	rs191847964	2.94114e-13	-1.90349e-10	0.316164	0.000383971	-1.90349e-10	-0.826745	0.000443039	-1.90349e-10	-0.824899
44151911	rs113688544	6.30124e-11	5.68328	-4.392e-10	0.000603086	-0.375253	-4.392e-10	0.000547703	-0.612823	-4.392e-10
44152189	rs1971342	5.32699e-11	5.79564	-0.280313	8.73518e-05	-0.818341	-1.48903	8.07049e-05	-1.03452	-1.49324
44152288	rs6683825	4.49915e-14	-1.95305	0.391723	0.000514095	1.07495	-1.60985	0.000400948	0.685263	-1.60999
44152715	rs11805774	5.24365e-11	5.75609	-0.256539	8.66686e-05	-0.833442	-1.48178	8.01855e-05	-1.0481	-1.48612
44153132	rs61768375	1.38524e-13	-0.436759	-4.392e-10	0.000150333	-1.76446	-4.392e-10	0.000172647	-1.76731	-4.392e-10
44153619	rs17401357	5.0638e-11	5.71271	-0.248055	8.54745e-05	-0.849938	-1.47916	7.92095e-05	-1.06292	-1.48354
44154479	rs3791035	5.0638e-11	5.71271	-0.248055	8.54745e-05	-0.849938	-1.47916	7.92095e-05	-1.06292	-1.48354
44155383	rs3791036	1.50066e-08	5.8415	5.31469	4.67737e-05	-1.39358	-1.53841	5.22763e-05	-1.4232	-1.53882
44156285	rs76799529	4.22684e-14	-1.62376	-4.392e-10	0.000131446	-1.89872	-4.392e-10	0.000149024	-1.91445	-4.392e-10
44158129	rs2270972	4.35435e-11	5.55204	-0.238332	8.0707e-05	-0.910358	-1.47613	7.52551e-05	-1.11711	-1.48056
44158165	rs143480677	4.92372e-14	-1.47115	-4.392e-10	0.000307977	-1.04729	-4.392e-10	0.000369666	-1.00596	-4.392e-10
44160058	rs3791037	3.99905e-14	-1.94704	0.267875	0.000591429	1.2124	-1.60717	0.000456055	0.811662	-1.6076
44161275	rs114361356	1.02533e-13	-0.737622	-4.392e-10	0.000125185	-1.94752	-4.392e-10	0.000144604	-1.94456	-4.392e-10
44161850	rs116324511	4.49592e-14	-1.56205	-4.392e-10	0.000124541	-1.95267	-4.392e-10	0.000143375	-1.95309	-4.392e-10
44161980	rs3791038	3.9909e-14	-1.94824	0.267035	0.000575727	1.18356	-1.60524	0.000444731	0.784714	-1.6058
44162173	rs143429872	3.6635e-14	-1.7668	-4.392e-10	0.000252382	-1.24637	-4.392e-10	0.000297556	-1.22295	-4.392e-10
44162907	rs3791039	3.85752e-14	-1.94824	0.233042	0.000572983	1.18356	-1.61002	0.000442819	0.784714	-1.61011
44163886	rs3815268	3.96127e-14	-1.94748	0.258829	0.000408337	0.837938	-1.60316	0.000322495	0.461339	-1.60381
44165646	rs145155829	6.75208e-11	5.75239	-4.392e-10	0.0319707	3.59526	-4.392e-10	0.0306474	3.41175	-4.392e-10
44166261	rs181225986	5.35937e-14	-1.38637	-4.392e-10	0.000148377	-1.77755	-4.392e-10	0.000168704	-1.79041	-4.392e-10
44166460	rs140719964	1.4156e-13	-0.415078	-4.392e-10	0.000168164	-1.65237	-4.392e-10	0.000200746	-1.61652	-4.392e-10
44167967	rs41270383	7.1063e-14	-1.10424	-4.392e-10	0.000128873	-1.91849	-4.392e-10	0.000147951	-1.92167	-4.392e-10
44168496	rs148860440	1.19183e-12	1.71544	-4.392e-10	0.00161911	0.61232	-4.392e-10	0.00171922	0.531068	-4.392e-10
44171211	rs56319043	5.82263e-11	5.60429	-4.392e-10	0.000568396	-0.434494	-4.392e-10	0.000519534	-0.665625	-4.392e-10
44171266	rs2240517	3.64203e-14	-1.95182	0.179141	0.000479086	0.99236	-1.59779	0.00037357	0.603239	-1.59869
44172458	rs34550543	1.5226e-14	-1.94897	-0.695828	0.000386327	0.62336	-1.44399	0.000309839	0.2646	-1.4471
44173423	rs112984125	4.33042e-11	5.59125	-0.283044	9.49756e-05	-0.793479	-1.43021	8.74825e-05	-1.01183	-1.43529
44174081	rs7528454	1.81434e-14	-1.95209	-0.517406	0.00046063	0.855603	-1.50032	0.000360841	0.472757	-1.50288
44174599	rs139143922	4.29289e-14	-1.90349e-10	-1.60826	0.000175984	-1.90349e-10	-1.60692	0.000202644	-1.90349e-10	-1.60711
44174793	rs304300	1.20313e-13	-1.6638	1.08609	0.000101944	-1.24943	-0.90346	0.000114326	-1.28178	-0.89772
44178070	rs304303	3.15145e-10	4.1083	3.18468	7.52641e-05	-0.973052	-1.48326	8.2447e-05	-1.02459	-1.48181
44178434	rs147926883	3.96515e-14	-1.68767	-4.392e-10	0.000518767	-0.525858	-4.392e-10	0.000576358	-0.561828	-4.392e-10
44178832	rs6429635	3.48078e-14	-1.95303	0.135066	0.000454194	0.935038	-1.59383	0.000354361	0.546619	-1.59486
44178846	rs7536221	3.44794e-14	-1.95209	0.124651	0.000419941	0.855603	-1.5928	0.000329457	0.472757	-1.59387
44179233	rs11210903	3.56747e-14	-1.95051	0.157147	0.000450773	0.929045	-1.59539	0.000352141	0.541852	-1.59638
44180236	rs113575004	3.06307e-14	-1.9458	-4.392e-10	0.000134137	-1.87845	-4.392e-10	0.000154201	-1.8803	-4.392e-10
44181103	rs116583447	3.60726e-14	-1.78227	-4.392e-10	0.000356915	-0.899814	-4.392e-10	0.000429928	-0.854938	-4.392e-10
44182244	rs17531412	3.96001e-11	5.44402	-0.225239	8.63152e-05	-0.91077	-1.40854	8.04072e-05	-1.11754	-1.41391
44182344	rs11210905	3.07112e-13	0.190356	0.169053	6.00282e-05	-1.08556	-1.59694	5.82697e-05	-1.25561	-1.59787
44183540	rs6429636	1.47483e-08	6.00065	5.13819	4.3793e-05	-1.46436	-1.53348	4.8906e-05	-1.49477	-1.53389
44183923	rs112361411	4.50165e-11	5.5645	-0.217522	9.06029e-05	-0.865241	-1.40559	8.40012e-05	-1.07673	-1.411
44184625	rs12140156	3.72365e-14	-1.95051	0.199997	0.000448023	0.929045	-1.60151	0.000350074	0.541852	-1.60226
44185168	rs6693799	3.59792e-14	-1.95209	0.16723	0.00041731	0.855603	-1.59908	0.000327464	0.472757	-1.59994
44185226	rs141769200	4.97336e-14	-1.46112	-4.392e-10	0.000126142	-1.9399	-4.392e-10	0.00014416	-1.94763	-4.392e-10
44185442	rs111854184	1.39102e-10	6.47516	-4.392e-10	0.00277275	1.15028	-4.392e-10	0.00266985	0.97122	-4.392e-10
44186143	rs190578409	5.58586e-14	-1.34498	-4.392e-10	0.000127275	-1.93096	-4.392e-10	0.000146173	-1.93376	-4.392e-10
44186396	rs76760124	1.73082e-10	6.69372	-4.392e-10	0.00316772	1.28346	-4.392e-10	0.00303841	1.10053	-4.392e-10
44186444	rs10890273	1.72381e-08	6.08499	5.20984	4.34453e-05	-1.48499	-1.52082	4.85486e-05	-1.51474	-1.52125
44186812	rs11810109	5.12624e-11	5.68592	-0.209009	9.52253e-05	-0.818752	-1.40231	8.78679e-05	-1.03495	-1.40777
44187079	rs216082	3.22315e-14	-1.89486	-4.392e-10	0.000164952	-1.67166	-4.392e-10	0.000191389	-1.66425	-4.392e-10
44187446	rs141015648	7.27947e-14	-1.90349e-10	-1.08016	0.000222192	-1.90349e-10	-1.37377	0.000255424	-1.90349e-10	-1.37563
44188465	rs12410155	4.85261e-11	5.60748	-0.185425	9.38031e-05	-0.848855	-1.38726	8.68042e-05	-1.06201	-1.39289
44188719	rs12410444	4.61125e-11	5.5645	-0.193467	9.14479e-05	-0.865241	-1.3963	8.47743e-05	-1.07673	-1.40184
44188826	rs145623194	2.37826e-14	-1.81257	-0.386282	2.89894e-05	-1.9387	-1.47169	3.35071e-05	-1.93068	-1.47612
44189349	rs143572073	3.05009e-14	-1.95005	-4.392e-10	0.00035571	-0.903198	-4.392e-10	0.000406211	-0.911683	-4.392e-10
44189695	rs11210906	3.64353e-14	-1.95141	0.179141	0.000457297	0.945813	-1.59779	0.000357139	0.558258	-1.59869
44191759	rs11210907	2.07608e-08	6.25088	5.2299	4.16757e-05	-1.52397	-1.52342	4.66308e-05	-1.55243	-1.52386
44193456	rs7528907	5.82932e-14	-1.95303	0.650713	0.000479214	0.99048	-1.59564	0.000372498	0.598217	-1.59654
44194216	rs10890275	2.21796e-08	6.33648	5.2104	4.07897e-05	-1.54328	-1.52561	4.56698e-05	-1.57108	-1.52604
44194512	rs11210908	3.81823e-14	-1.94962	0.224187	0.000435942	0.901571	-1.60137	0.000341287	0.516294	-1.60213
44194534	rs4660259	2.17519e-08	6.33648	5.19092	4.07019e-05	-1.54328	-1.52776	4.55717e-05	-1.57108	-1.52819
44195302	rs11210909	3.82213e-14	-1.9486	0.224187	0.000424185	0.874231	-1.60137	0.00033272	0.490871	-1.60213
44195353	rs4660260	2.17519e-08	6.33648	5.19092	4.07019e-05	-1.54328	-1.52776	4.55717e-05	-1.57108	-1.52819
44195404	rs4660743	2.66473e-08	6.5005	5.2299	3.90189e-05	-1.58984	-1.52342	4.37908e-05	-1.61527	-1.52386
44196370	rs148712459	3.04169e-14	-1.95281	-4.392e-10	0.000556501	-0.455643	-4.392e-10	0.000622492	-0.484826	-4.392e-10
44196945	rs3862228	1.99673e-08	6.25088	5.19092	4.14952e-05	-1.52397	-1.52776	4.64294e-05	-1.55243	-1.52819
44198297	rs76546746	2.17883e-10	6.92391	-4.392e-10	0.00430538	1.59031	-4.392e-10	0.00411311	1.40338	-4.392e-10
44198531	rs6429637	1.48921e-11	4.65457	-0.413788	7.76223e-05	-1.03125	-1.39421	7.30953e-05	-1.22737	-1.39942
44198735	rs185458099	6.08204e-14	-1.90349e-10	-1.25988	0.000197358	-1.90349e-10	-1.49229	0.000227242	-1.90349e-10	-1.49254
44198858	rs76011621	2.27502e-11	4.66452	-4.392e-10	0.00147521	0.519245	-4.392e-10	0.0014585	0.36661	-4.392e-10
44199469	rs6673970	1.86026e-11	4.89014	-0.426883	8.5287e-05	-0.941971	-1.38932	7.95287e-05	-1.14793	-1.39451
44199508	rs139745416	3.11223e-14	-1.92988	-4.392e-10	0.000420495	-0.735879	-4.392e-10	0.000470409	-0.764954	-4.392e-10
44200102	rs11210910	4.91404e-14	-1.94838	0.475255	0.000410306	0.840739	-1.60115	0.000322152	0.458282	-1.60181
44200171	rs12118274	4.91404e-14	-1.94838	0.475255	0.000410306	0.840739	-1.60115	0.000322152	0.458282	-1.60181
44200258	rs11577037	4.46975e-14	-1.56789	-4.392e-10	0.000156632	-1.72342	-4.392e-10	0.000177271	-1.74088	-4.392e-10
44200656	rs12119146	4.24706e-13	0.195891	0.487702	5.75087e-05	-1.12343	-1.60195	5.59933e-05	-1.29074	-1.60258
44202733	rs3791040	1.21954e-11	4.49678	-0.455772	8.32951e-05	-0.962198	-1.39273	7.79402e-05	-1.16471	-1.3979
44202991	rs3791041	7.06061e-09	5.46509	4.93714	4.47363e-05	-1.43879	-1.53774	4.99476e-05	-1.46941	-1.53817
44204301	rs11210911	4.78762e-14	-1.95266	0.453476	0.000481918	1.00303	-1.60257	0.000374123	0.609219	-1.60319
44205094	rs10749850	5.84404e-09	5.40783	4.8053	4.44433e-05	-1.43803	-1.54506	4.96798e-05	-1.46745	-1.54551
44206436	rs191591767	4.69288e-14	-1.51917	-4.392e-10	0.000124584	-1.95233	-4.392e-10	0.000143421	-1.95277	-4.392e-10
44207553	rs1013793	1.55024e-11	4.83204	-0.551093	9.18239e-05	-0.835416	-1.42202	8.47634e-05	-1.05179	-1.4269
44207899	rs1029632	1.53484e-11	4.79453	-0.523573	9.09695e-05	-0.850607	-1.41618	8.4097e-05	-1.06543	-1.42116
44208122	rs10890276	4.36136e-14	-1.95306	0.360629	0.00054774	1.12428	-1.59579	0.000422387	0.724014	-1.59665
44208306	rs12733500	3.04276e-14	-1.95245	-4.392e-10	0.000331895	-0.972495	-4.392e-10	0.000362773	-1.02478	-4.392e-10
44208715	rs78097215	1.75663e-14	-1.84525	-0.656571	2.90156e-05	-1.92538	-1.4841	3.36466e-05	-1.91461	-1.48804
44209075	rs1472661	1.8307e-11	4.83204	-0.384804	9.69309e-05	-0.835416	-1.3679	8.94226e-05	-1.05179	-1.37339
44210158	rs186056699	5.8576e-14	-1.29748	-4.392e-10	0.000149991	-1.76674	-4.392e-10	0.000170341	-1.78075	-4.392e-10
44210191	rs59305903	1.67779e-11	4.79453	-0.434519	9.34089e-05	-0.850607	-1.38972	8.63295e-05	-1.06543	-1.39496
44210253	rs6686238	3.29096e-09	4.97723	4.66166	4.85216e-05	-1.33124	-1.56407	5.40846e-05	-1.36359	-1.56441
44210387	rs6696529	1.88295e-11	4.90939	-0.434013	9.08085e-05	-0.869882	-1.39868	8.41957e-05	-1.08161	-1.4038
44210585	rs141259680	5.49655e-14	-1.3611	-4.392e-10	0.000145099	-1.7999	-4.392e-10	0.000165005	-1.81258	-4.392e-10
44211010	rs6429638	3.41546e-09	5.01436	4.66166	4.79879e-05	-1.34229	-1.56407	5.35055e-05	-1.37436	-1.56441
44211251	rs10890277	4.08632e-14	-1.9499	0.29233	0.00065354	1.29337	-1.58828	0.00049885	0.883093	-1.58934
44211351	rs116917811	8.39158e-14	-1.90349e-10	-0.93799	0.000647642	-1.90349e-10	-0.303975	0.000745801	-1.90349e-10	-0.304098
44211697	rs2158956	3.38986e-09	4.97723	4.69127	4.86465e-05	-1.33124	-1.5615	5.42234e-05	-1.36359	-1.56185
44211719	rs80343591	4.35477e-14	-1.90349e-10	-1.59395	0.000219396	-1.90349e-10	-1.38643	0.000252676	-1.90349e-10	-1.38645
44211975	rs76573919	4.86634e-14	-1.90349e-10	-1.48288	0.00017673	-1.90349e-10	-1.60269	0.000203569	-1.90349e-10	-1.60255
44212080	rs147718155	3.16613e-14	-1.91271	-4.392e-10	0.000276299	-1.15583	-4.392e-10	0.000308048	-1.1883	-4.392e-10
44212283	rs35052091	4.08632e-14	-1.9499	0.29233	0.00065354	1.29337	-1.58828	0.00049885	0.883093	-1.58934
44212942	rs28833034	3.17074e-09	4.97723	4.62444	4.83694e-05	-1.33124	-1.56721	5.39157e-05	-1.36359	-1.56754
44213051	rs112646031	2.12696e-11	5.00327	-0.406037	8.90498e-05	-0.910828	-1.37729	8.27888e-05	-1.11959	-1.38267
44213089	rs12403488	4.06075e-14	-1.94532	0.281469	0.000734184	1.40855	-1.5871	0.000556226	0.990809	-1.58819
44213178	rs7549094	3.17074e-09	4.97723	4.62444	4.83694e-05	-1.33124	-1.56721	5.39157e-05	-1.36359	-1.56754
44213482	rs7551551	2.12696e-11	5.00327	-0.406037	8.90498e-05	-0.910828	-1.37729	8.27888e-05	-1.11959	-1.38267
44213906	rs61768404	3.0594e-14	-1.947	-4.392e-10	0.000148036	-1.77986	-4.392e-10	0.000174411	-1.75714	-4.392e-10
44214196	rs1990195	4.04218e-14	-1.9499	0.281469	0.000654313	1.29337	-1.5871	0.000499426	0.883093	-1.58819
44214269	rs7511800	1.85019e-11	4.86386	-0.406037	8.68883e-05	-0.935401	-1.37729	8.09505e-05	-1.14204	-1.38267
44214738	rs76288151	7.84883e-14	-1.90349e-10	-1.00485	0.000202644	-1.90349e-10	-1.46586	0.000232476	-1.90349e-10	-1.46977
44214888	rs56338811	1.42521e-11	4.63811	-0.441252	8.74786e-05	-0.913288	-1.39263	8.13813e-05	-1.12158	-1.39783
44215015	rs56367078	1.71749e-11	4.83204	-0.448636	9.42629e-05	-0.835416	-1.39581	8.69899e-05	-1.05179	-1.40097
44215220	rs2108419	3.99431e-14	-1.9499	0.269558	0.000655189	1.29337	-1.58576	0.000500079	0.883093	-1.58688
44215394	rs2158955	3.99431e-14	-1.9499	0.269558	0.000655189	1.29337	-1.58576	0.000500079	0.883093	-1.58688
44215412	rs56701980	1.42521e-11	4.63811	-0.441252	8.74786e-05	-0.913288	-1.39263	8.13813e-05	-1.12158	-1.39783
44215859	rs12062824	1.52948e-11	4.7161	-0.448636	8.99569e-05	-0.882174	-1.39581	8.34172e-05	-1.09373	-1.40097
44216376	rs6668616	1.52948e-11	4.7161	-0.448636	8.99569e-05	-0.882174	-1.39581	8.34172e-05	-1.09373	-1.40097
44216634	rs11584382	1.97066e-11	4.96954	-0.448636	8.73739e-05	-0.911307	-1.39581	8.12104e-05	-1.12054	-1.40097
44216876	rs6669157	3.22846e-09	5.01436	4.60535	4.79279e-05	-1.34229	-1.56532	5.34392e-05	-1.37436	-1.56565
44216887	rs6700256	1.52948e-11	4.7161	-0.448636	8.99569e-05	-0.882174	-1.39581	8.34172e-05	-1.09373	-1.40097
44217708	rs12125928	3.95142e-14	-1.9499	0.258761	0.000656007	1.29337	-1.58452	0.000500689	0.883093	-1.58566
44217753	rs6429639	1.65427e-11	4.79453	-0.448636	9.28418e-05	-0.850607	-1.39581	8.58117e-05	-1.06543	-1.40097
44219275	rs3791042	3.00422e-09	4.97723	4.5705	4.81584e-05	-1.33124	-1.57158	5.36814e-05	-1.36359	-1.5719
44219546	rs3791043	1.77809e-11	4.87341	-0.45533	9.55879e-05	-0.818588	-1.39868	8.8065e-05	-1.03667	-1.40381
44219933	rs3791044	2.05337e-11	5.00327	-0.441252	8.76941e-05	-0.910828	-1.39263	8.15433e-05	-1.11959	-1.39783
44220670	rs6678767	1.56651e-11	4.75339	-0.462005	9.07932e-05	-0.867198	-1.40153	8.40678e-05	-1.08031	-1.40663
44220737	rs11210912	1.50917e-11	4.7161	-0.462005	8.94437e-05	-0.882174	-1.40153	8.29471e-05	-1.09373	-1.40663
44220747	rs61768408	3.66524e-11	5.14143	-4.392e-10	0.000553768	-0.460567	-4.392e-10	0.00050691	-0.690224	-4.392e-10
44221429	rs78797814	1.74826e-14	-1.86558	-0.641014	2.95309e-05	-1.91347	-1.4784	3.43074e-05	-1.90077	-1.48243
44221529	rs12129369	3.95531e-14	-1.94892	0.258761	0.000675537	1.32271	-1.58452	0.00051461	0.910517	-1.58566
44222204	rs11581514	1.6323e-11	4.79453	-0.462005	9.23122e-05	-0.850607	-1.40153	8.53281e-05	-1.06543	-1.40663
44222233	rs35623985	7.91865e-14	-0.995998	-4.392e-10	0.000127154	-1.93191	-4.392e-10	0.000146884	-1.92891	-4.392e-10
44222386	rs115936160	3.12005e-14	-1.92737	-4.392e-10	0.000305198	-1.05635	-4.392e-10	0.000339437	-1.09127	-4.392e-10
44222570	rs11587515	1.94449e-11	4.96954	-0.462005	8.68755e-05	-0.911307	-1.40153	8.07527e-05	-1.12054	-1.40663
44222597	rs11210913	3.11116e-09	4.94019	4.64252	4.91621e-05	-1.32008	-1.56211	5.47827e-05	-1.35273	-1.56246
44222910	rs12564694	3.95925e-14	-1.9478	0.258642	0.000694602	1.35218	-1.58616	0.000528139	0.938076	-1.58727
44223114	rs12567510	1.40166e-13	-1.90349e-10	-0.424978	0.000700901	-1.90349e-10	-0.224945	0.000810865	-1.90349e-10	-0.220455
44223456	rs11210914	1.69468e-11	4.83204	-0.462005	9.37252e-05	-0.835416	-1.40153	8.64996e-05	-1.05179	-1.40663
44223721	rs12124079	3.5115e-14	-1.80917	-4.392e-10	0.000891065	0.0151044	-4.392e-10	0.000918369	-0.0959577	-4.392e-10
44223886	rs11579637	4.05402e-14	-1.94686	0.28135	0.000734066	1.40994	-1.58865	0.000558418	0.996263	-1.58971
44224688	rs72678674	2.96323e-11	4.92882	-4.392e-10	0.000548479	-0.470164	-4.392e-10	0.00050321	-0.69755	-4.392e-10
44224985	rs112518613	1.48825e-11	4.7161	-0.475961	8.89153e-05	-0.882174	-1.40746	8.24631e-05	-1.09373	-1.41248
44225024	rs145813721	3.09866e-14	-1.93425	-4.392e-10	0.000144677	-1.80281	-4.392e-10	0.000164801	-1.81382	-4.392e-10
44225051	rs7513994	9.88322e-11	3.40226	2.73112	3.60158e-05	-1.66477	-1.52859	4.08263e-05	-1.68166	-1.52757
44225532	rs6664485	1.5448e-11	4.75339	-0.475961	9.02568e-05	-0.867198	-1.40746	8.35772e-05	-1.08031	-1.41248
44225691	rs12747687	7.6324e-14	-1.03282	-4.392e-10	0.000155297	-1.73197	-4.392e-10	0.000181403	-1.71784	-4.392e-10
44226004	rs6665014	8.88633e-11	3.30828	2.71877	3.67667e-05	-1.64245	-1.53027	4.16499e-05	-1.65999	-1.52927
44226657	rs7520053	2.13338e-11	5.06957	-0.469325	8.85263e-05	-0.889368	-1.40464	8.21454e-05	-1.10036	-1.4097
44227753	rs142094257	5.00514e-14	-1.45475	-4.392e-10	0.000384285	-0.825927	-4.392e-10	0.000455999	-0.796066	-4.392e-10
44228016	rs7551644	1.81395e-11	4.85157	-0.413528	9.47379e-05	-0.845621	-1.38058	8.75515e-05	-1.06041	-1.38592
44229597	rs4660261	2.74849e-09	5.01436	4.4444	4.73226e-05	-1.34229	-1.57803	5.2767e-05	-1.37436	-1.57831
44230258	rs10890279	3.99106e-14	-1.9506	0.269439	0.000603299	1.21246	-1.58736	0.000462887	0.807379	-1.58845
44230885	rs3791045	4.22061e-14	-1.9506	0.325362	0.000599041	1.21246	-1.59445	0.000459706	0.807379	-1.59535
44231807	rs3791046	2.64062e-11	5.21041	-0.396864	9.82448e-05	-0.816605	-1.37324	9.03977e-05	-1.03566	-1.37868
44232926	rs11210916	2.62093e-11	5.21041	-0.404347	9.79211e-05	-0.816605	-1.37655	9.01032e-05	-1.03566	-1.38194
44233532	rs11590088	4.08235e-14	-1.95076	0.29221	0.000633772	1.26417	-1.5898	0.000484703	0.855804	-1.59083
44233662	rs6656457	1.90626e-11	4.99065	-0.502971	9.83012e-05	-0.770496	-1.41878	9.01521e-05	-0.993398	-1.42366
44234076	rs4660745	1.77212e-11	4.91112	-0.496412	9.54004e-05	-0.803182	-1.41605	8.77747e-05	-1.02282	-1.42096
44234520	rs11210917	1.90626e-11	4.99065	-0.502971	9.83012e-05	-0.770496	-1.41878	9.01521e-05	-0.993398	-1.42366
44236114	rs3791047	1.5178e-11	4.74964	-0.489835	8.85312e-05	-0.880661	-1.4133	8.21452e-05	-1.09182	-1.41825
44236365	rs139683594	1.923e-13	-1.90349e-10	-0.108745	0.00181384	-1.90349e-10	0.72589	0.00209378	-1.90349e-10	0.728168
44236590	rs3791048	4.11978e-14	-1.95252	0.3031	0.000580439	1.17738	-1.59091	0.00044648	0.774744	-1.59191
44237120	rs12142533	4.07701e-14	-1.95206	0.29221	0.000598061	1.20618	-1.5898	0.000459143	0.80163	-1.59083
44237247	rs7531165	1.47291e-11	4.71235	-0.482578	8.74898e-05	-0.895543	-1.41025	8.13018e-05	-1.10515	-1.41524
44237465	rs7516647	2.05448e-11	5.04514	-0.482578	8.75738e-05	-0.894584	-1.41025	8.13098e-05	-1.10505	-1.41524
44237781	rs76016677	1.62894e-14	-1.9209	-0.656388	3.00247e-05	-1.89126	-1.48403	3.50205e-05	-1.87465	-1.48797
44238003	rs146880518	3.15738e-14	-1.91548	-4.392e-10	0.000185787	-1.55271	-4.392e-10	0.000218777	-1.5305	-4.392e-10
44238109	rs12747491	3.06351e-14	-1.94566	-4.392e-10	0.000379606	-0.838179	-4.392e-10	0.000411681	-0.898307	-4.392e-10
44238218	rs10890280	1.43283e-11	4.71235	-0.510164	8.64879e-05	-0.895543	-1.42176	8.03825e-05	-1.10515	-1.42661
44239794	rs79585028	3.17337e-13	-1.90349e-10	0.392161	0.000234629	-1.90349e-10	-1.31931	0.00027065	-1.90349e-10	-1.31773
44240221	rs72678680	3.15381e-11	4.99115	-4.392e-10	0.000517108	-0.529061	-4.392e-10	0.000475988	-0.753164	-4.392e-10
44240533	rs11210918	4.03739e-14	-1.95097	0.28135	0.000476879	0.978605	-1.58865	0.000372353	0.590998	-1.58971
44240956	rs113540240	3.06907e-14	-1.94384	-4.392e-10	0.000134812	-1.87343	-4.392e-10	0.000157488	-1.85921	-4.392e-10
44241870	rs7529895	1.1472e-11	4.47627	-0.496412	7.24371e-05	-1.07855	-1.41605	6.86103e-05	-1.26915	-1.42096
44242467	rs12140180	4.22207e-14	-1.95096	0.326066	0.000467614	0.963468	-1.59314	0.000365091	0.575666	-1.59408
44243049	rs11587427	3.26824e-11	5.02679	-4.392e-10	0.000525535	-0.512896	-4.392e-10	0.000483105	-0.738322	-4.392e-10
44243283	rs12119149	3.49555e-09	5.32626	4.37294	4.31229e-05	-1.43022	-1.58304	4.82022e-05	-1.45985	-1.5833
44243561	rs61768432	1.10372e-11	4.31	-0.368777	8.10751e-05	-1.02119	-1.36074	7.62965e-05	-1.21761	-1.36632
44243658	rs55695044	1.03309e-11	4.38525	-0.510164	7.8533e-05	-0.99203	-1.42176	7.372e-05	-1.19168	-1.42661
44243866	rs7543520	3.56173e-09	5.32626	4.3917	4.30598e-05	-1.43022	-1.58451	4.81318e-05	-1.45985	-1.58476
44244183	rs11590279	1.03763e-11	4.4005	-0.521028	6.97362e-05	-1.10635	-1.42624	6.62753e-05	-1.29371	-1.43103
44244667	rs2158954	9.99421e-12	4.34936	-0.507407	7.75341e-05	-1.00597	-1.42062	7.28932e-05	-1.20408	-1.42548
44245018	rs116235316	3.75651e-14	-1.74173	-4.392e-10	0.00112372	0.247087	-4.392e-10	0.0011507	0.12957	-4.392e-10
44245049	rs12083110	9.47848e-12	4.31	-0.521028	7.59347e-05	-1.02119	-1.42624	7.15157e-05	-1.21761	-1.43103
44245670	rs7546818	4.56817e-13	0.338224	0.418256	5.43872e-05	-1.18162	-1.59956	5.34069e-05	-1.34032	-1.6003
44245777	rs7549701	3.99109e-14	-1.95071	0.269558	0.000461071	0.942002	-1.58576	0.000360897	0.556921	-1.58688
44245939	rs10890281	9.67126e-12	4.31	-0.500892	7.65698e-05	-1.02119	-1.41792	7.21061e-05	-1.21761	-1.42281
44246356	rs6680338	2.00634e-12	-0.577686	2.81395	0.000120767	-1.83978	-0.143667	0.00013843	-1.85344	-0.134756
44247233	rs7546040	4.40965e-09	5.48659	4.44491	4.1443e-05	-1.47208	-1.58091	4.63806e-05	-1.50049	-1.58119
44248272	rs12354267	1.5737e-11	4.75574	-0.459774	0.000101866	-0.776104	-1.37755	9.36655e-05	-0.995824	-1.383
44248311	rs4660748	2.01658e-13	-0.0612283	-4.392e-10	0.000171113	-1.63499	-4.392e-10	0.000197241	-1.63413	-4.392e-10
44248752	rs11210920	2.93554e-13	0.0960325	0.218225	6.92064e-05	-0.943027	-1.59719	6.65622e-05	-1.12239	-1.59803
44249344	rs12760274	8.8348e-11	6.02123	-4.392e-10	0.0237588	3.29839	-4.392e-10	0.0175911	2.85659	-4.392e-10
44249485	rs917294	5.7604e-09	5.76687	4.43184	3.06526e-05	-1.94795	-1.40664	3.5211e-05	-1.94966	-1.40754
44249770	rs6692652	6.40232e-14	-1.91177	0.703213	0.00114337	1.79856	-1.53414	0.000852074	1.36148	-1.53236
44249916	rs917293	4.36546e-12	-0.359783	3.37346	0.000199099	-1.93367	0.45016	0.000230428	-1.93903	0.460409
44250301	rs4660749	4.00027e-12	-0.273928	3.20024	0.000177076	-1.94007	0.339332	0.000205132	-1.94421	0.349303
44250375	rs145507796	5.07362e-14	-1.44116	-4.392e-10	0.000283496	-1.13011	-4.392e-10	0.000339626	-1.09071	-4.392e-10
44250381	rs4660750	4.41778e-12	-0.299721	3.32531	0.000192264	-1.93769	0.419243	0.000222683	-1.94222	0.429415
44251119	rs3791049	3.27899e-14	-1.91645	0.0387715	0.00118486	1.90952	-1.60945	0.000871911	1.46178	-1.60964
44251351	rs61768434	3.04286e-14	-1.95242	-4.392e-10	0.000132238	-1.89271	-4.392e-10	0.000154449	-1.87869	-4.392e-10
44251541	rs75307710	4.74873e-13	-1.90349e-10	0.795244	0.000206152	-1.90349e-10	-1.4487	0.000236722	-1.90349e-10	-1.45167
44252250	rs115445784	3.50911e-14	-1.80986	-4.392e-10	0.000362935	-0.883088	-4.392e-10	0.000407586	-0.908305	-4.392e-10
44252259	rs77829827	8.02517e-14	-0.982636	-4.392e-10	0.000172935	-1.6244	-4.392e-10	0.000192463	-1.65865	-4.392e-10
44252546	rs3791050	1.19073e-12	2.9866	-1.27208	4.18225e-05	-1.94774	-1.09613	4.82516e-05	-1.94754	-1.09458
44252908	rs3791051	4.17973e-14	-1.90426	0.269283	0.00115479	1.88456	-1.61019	0.000849923	1.43678	-1.61019
44253015	rs3828139	1.62954e-14	-0.990666	-1.58626	0.00119738	1.27321	-0.962636	0.000960198	0.913984	-0.965401
44253298	rs1875653	3.96554e-14	-1.90193	0.214356	0.00141035	2.08375	-1.60948	0.00102809	1.62656	-1.60966
44254145	rs10890283	3.98443e-14	-1.89718	0.214356	0.0012281	1.94539	-1.60948	0.000900414	1.49396	-1.60966
44254280	rs11577684	3.95173e-11	5.48149	-0.264799	0.00184909	2.027	-1.28187	0.00137468	1.59587	-1.28845
44254402	rs6691988	4.00275e-12	-0.448844	3.37578	0.000212351	-1.92075	0.501678	0.000245247	-1.92839	0.512099
44254514	rs6701645	4.05739e-14	-1.90059	0.235913	0.00119249	1.91651	-1.61002	0.000875909	1.46681	-1.61011
44254586	rs12741964	1.72383e-12	2.0845	-4.392e-10	0.00298729	1.22481	-4.392e-10	0.00265906	0.96717	-4.392e-10
44255275	rs3791053	4.02791e-14	-1.89718	0.225209	0.00122757	1.94539	-1.6099	0.000900095	1.49396	-1.61002
44255280	rs3791054	2.42674e-11	4.57613	0.152959	3.52042e-05	-1.77616	-1.43998	4.05117e-05	-1.77984	-1.43712
44255929	rs72678691	1.86257e-11	4.3178	0.146688	3.19052e-05	-1.82791	-1.48664	3.67729e-05	-1.82952	-1.48427
44256458	rs12121688	4.08723e-14	-1.89326	0.235913	0.00126761	1.9776	-1.61002	0.000927696	1.52425	-1.61011
44256468	rs9787240	2.49287e-11	4.97487	-0.2189	0.00166087	1.89678	-1.259	0.00124279	1.47236	-1.26581
44256522	rs12044961	2.62735e-11	4.65555	0.152959	3.56747e-05	-1.76289	-1.43998	4.10475e-05	-1.7667	-1.43712
44256682	rs1354261	4.53721e-12	-0.384664	3.43693	0.000219085	-1.92939	0.54154	0.000253346	-1.93586	0.552059
44256819	rs12122504	3.77183e-14	-1.89718	0.159522	0.00122934	1.94539	-1.60847	0.000901224	1.49396	-1.60876
44257562	rs117465538	5.55337e-14	-1.90349e-10	-1.35081	0.000185163	-1.90349e-10	-1.55608	0.000213214	-1.90349e-10	-1.55626
44258040	rs1502907	3.90146e-12	-0.233566	3.13487	0.000169312	-1.94336	0.297796	0.000196238	-1.94689	0.307659
44258341	rs34224911	4.7858e-11	5.73292	-0.324734	0.00297523	2.23718	-1.01641	0.00218093	1.79463	-1.02568
44258931	rs6688144	5.69958e-14	-1.91287	0.588043	0.00122226	1.92879	-1.59765	0.000898051	1.48009	-1.59842
44260229	rs11210922	2.20809e-11	4.37051	0.264153	3.26108e-05	-1.82036	-1.4723	3.75923e-05	-1.82203	-1.46973
44260312	rs7553818	6.27022e-14	-1.88124	0.651829	0.00147268	2.12045	-1.60292	0.00106841	1.65887	-1.6035
44260460	rs78083643	1.47369e-13	-0.374866	-4.392e-10	0.000131347	-1.89947	-4.392e-10	0.000150661	-1.90352	-4.392e-10
44261195	rs11210924	6.24455e-14	-1.88554	0.652026	0.00142665	2.08765	-1.60187	0.00103696	1.62798	-1.60249
44261208	rs11210925	6.19008e-14	-1.88554	0.643265	0.0014228	2.08765	-1.60458	0.00103428	1.62798	-1.60508
44261515	rs72680703	4.82088e-13	0.810322	-4.392e-10	0.000621883	-0.344561	-4.392e-10	0.00063298	-0.468118	-4.392e-10
44261522	rs11210926	6.14691e-14	-1.8897	0.640433	0.00138179	2.05498	-1.60115	0.00100626	1.59723	-1.60179
44263415	rs12401813	5.91062e-11	5.86133	-0.242047	0.00346214	2.33213	-0.959801	0.00252378	1.88446	-0.969501
44263616	rs12116642	5.52036e-14	-1.88554	0.52876	0.00144208	2.08765	-1.59112	0.00104781	1.62798	-1.59208
44263714	rs34330931	5.50789e-14	-1.8768	0.517767	0.0015388	2.15339	-1.59194	0.00111384	1.68989	-1.59288
44264359	rs117748676	4.28486e-14	-1.90349e-10	-1.61013	0.00019832	-1.90349e-10	-1.48743	0.000228344	-1.90349e-10	-1.4877
44264435	rs975761	5.52036e-14	-1.88554	0.52876	0.00144208	2.08765	-1.59112	0.00104781	1.62798	-1.59208
44264498	rs7515003	5.90888e-14	-1.8768	0.588043	0.00153004	2.15339	-1.59765	0.00110768	1.68989	-1.59842
44264785	rs80325941	2.09936e-12	2.28159	-4.392e-10	0.00255476	1.0684	-4.392e-10	0.00256494	0.931134	-4.392e-10
44265094	rs116527246	5.28418e-14	-1.4005	-4.392e-10	0.000126818	-1.93456	-4.392e-10	0.00014559	-1.93776	-4.392e-10
44265467	rs3828140	6.17284e-14	-1.88124	0.636177	0.00147386	2.12045	-1.60212	0.00106921	1.65887	-1.60274
44265655	rs3791055	3.72137e-12	-0.233566	3.08761	0.000164321	-1.94336	0.267871	0.000190438	-1.94689	0.277657
44266195	rs976313	5.93066e-14	-1.88554	0.600453	0.00142957	2.08765	-1.59983	0.00103899	1.62798	-1.60053
44266310	rs976312	5.906e-14	-1.8897	0.600453	0.00138363	2.05498	-1.59983	0.00100753	1.59723	-1.60053
44266420	rs11210927	6.14547e-14	-1.88554	0.636033	0.00142789	2.08765	-1.601	0.00103781	1.62798	-1.60167
44267023	rs144784501	7.26885e-14	-1.90349e-10	-1.08162	0.000275985	-1.90349e-10	-1.15697	0.000317337	-1.90349e-10	-1.15859
44267402	rs12116672	3.0962e-14	-1.93504	-4.392e-10	0.000275271	-1.15956	-4.392e-10	0.000297872	-1.22189	-4.392e-10
44267619	rs12128485	6.37244e-14	-1.8897	0.676466	0.00137885	2.05498	-1.60329	0.0010042	1.59723	-1.60384
44267811	rs12128547	6.09833e-14	-1.89764	0.640433	0.00129493	1.99005	-1.60115	0.000946627	1.53614	-1.60179
44267890	rs3791056	2.57222e-14	-1.95284	-0.167609	4.96154e-05	-1.85982	-1.01319	5.76406e-05	-1.8419	-1.02243
44268012	rs3791057	5.86859e-14	-1.91913	0.623527	0.00114517	1.86494	-1.59894	0.000844666	1.42006	-1.59968
44268219	rs11210928	3.61516e-12	-0.292552	3.11764	0.000168489	-1.93732	0.286877	0.000194991	-1.94232	0.296712
44268699	rs6672795	5.9113e-14	-1.91607	0.627713	0.00118061	1.8968	-1.60033	0.000869196	1.45001	-1.601
44268785	rs6665149	6.19356e-14	-1.89374	0.652026	0.0013366	2.02245	-1.60187	0.000975246	1.56662	-1.60249
44268972	rs76020584	4.05252e-14	-1.66588	-4.392e-10	0.00280377	1.16141	-4.392e-10	0.00287618	1.04566	-4.392e-10
44269187	rs12024345	1.77559e-14	-0.994899	-1.49619	0.00138916	1.37695	-0.917809	0.0011109	1.01454	-0.920171
44269208	rs6670344	3.18357e-12	-0.220446	2.9184	0.000147591	-1.94432	0.161455	0.000171035	-1.94765	0.17096
44270310	rs3791058	6.05152e-14	-1.91913	0.654223	0.00114147	1.86494	-1.60218	0.00084205	1.42006	-1.60278
44270561	rs74070702	6.53361e-14	-1.90103	0.712774	0.00125287	1.96101	-1.60513	0.000917616	1.50883	-1.60561
44271516	rs148387202	4.97548e-14	-1.4607	-4.392e-10	0.000141678	-1.82376	-4.392e-10	0.000160487	-1.84034	-4.392e-10
44271656	rs812490	2.26806e-14	-1.80887	-0.437426	0.00131238	1.85581	-1.45352	0.000974419	1.41802	-1.45474
44272529	rs11580676	4.76859e-14	-1.92548	0.422309	0.000889276	1.60949	-1.5964	0.000666892	1.18128	-1.59721
44272761	rs246778	1.6098e-12	-0.714228	2.73029	0.000141605	-1.85442	0.0301477	0.000162348	-1.86797	0.0391549
44273197	rs12126352	4.75726e-14	-1.92786	0.422309	0.000865089	1.58192	-1.5964	0.000649866	1.15542	-1.59721
44274434	rs246777	2.20771e-12	-0.463786	2.79569	0.000140747	-1.9008	0.0704499	0.000162054	-1.91019	0.0795669
44274490	rs74477746	7.96243e-14	-1.90349e-10	-0.990484	0.000217892	-1.90349e-10	-1.39331	0.000251414	-1.90349e-10	-1.39145
44274559	rs116292638	3.73832e-14	-1.74658	-4.392e-10	0.000495002	-0.572751	-4.392e-10	0.000552168	-0.604704	-4.392e-10
44274699	rs246776	1.28931e-14	-1.27144	-1.53967	0.000705572	0.667582	-0.885885	0.000588698	0.347906	-0.888549
44275441	rs12122867	5.2613e-14	-1.93501	0.53017	0.00078328	1.49079	-1.60461	0.000591966	1.07	-1.60511
44275595	rs246775	2.31877e-12	-0.451551	2.83254	0.000143665	-1.90306	0.0932352	0.00016546	-1.91224	0.102414
44276062	rs3791059	5.2613e-14	-1.93501	0.53017	0.00078328	1.49079	-1.60461	0.000591966	1.07	-1.60511
44276072	rs80204008	6.33563e-13	1.08356	-4.392e-10	0.000388018	-0.816261	-4.392e-10	0.000427272	-0.861135	-4.392e-10
44276755	rs150833155	3.54309e-14	-1.80022	-4.392e-10	0.000129705	-1.91205	-4.392e-10	0.000148018	-1.92122	-4.392e-10
44277099	rs1012125	5.20224e-14	-1.93501	0.518882	0.000783744	1.49079	-1.60402	0.000592301	1.07	-1.60454
44277548	rs37471	1.5873e-11	4.60951	-0.304945	0.00114179	1.28147	-1.01844	0.000886251	0.895892	-1.02745
44277600	rs12125838	5.50678e-14	-1.93713	0.577893	0.000758411	1.46069	-1.60677	0.000574326	1.0418	-1.60716
44277688	rs77715956	3.60713e-14	-1.78231	-4.392e-10	0.000325619	-0.991584	-4.392e-10	0.000383038	-0.970422	-4.392e-10
44277746	rs12133508	5.30537e-14	-1.93912	0.54262	0.000737156	1.43072	-1.60523	0.000559248	1.01373	-1.6057
44277948	rs37470	1.77063e-11	4.60951	-0.195643	0.00125025	1.28147	-0.927686	0.000969543	0.895892	-0.937624
44278722	rs37469	1.37986e-14	-1.22517	-1.51807	0.000671873	0.681797	-0.949041	0.000559339	0.359786	-0.951586
44278979	rs140097922	6.21368e-14	-1.23846	-4.392e-10	0.000159359	-1.70616	-4.392e-10	0.000181353	-1.71811	-4.392e-10
44279223	rs3791062	5.10208e-14	-1.93912	0.503549	0.000739372	1.43072	-1.60223	0.000560848	1.01373	-1.60284
44279711	rs3791063	5.41305e-14	-1.93037	0.553968	0.000831274	1.55141	-1.60576	0.000625885	1.12681	-1.6062
44280381	rs37468	2.0691e-12	-0.446236	2.7133	0.000133132	-1.90568	0.0197111	0.000153454	-1.91385	0.0286896
44280425	rs3791064	5.21824e-14	-1.92786	0.514797	0.000859478	1.58192	-1.6029	0.000645796	1.15542	-1.60349
44281979	rs72637954	1.24468e-13	-1.90349e-10	-0.543754	0.000246734	-1.90349e-10	-1.269	0.000284529	-1.90349e-10	-1.26772
44282204	rs972444	5.15987e-14	-1.92786	0.503549	0.000860058	1.58192	-1.60223	0.000646215	1.15542	-1.60284
44282355	rs972443	4.90023e-14	-1.92548	0.44954	0.00088636	1.60949	-1.59968	0.000664787	1.18128	-1.60037
44283909	rs541487	2.03758e-12	-0.516435	2.76815	0.00013928	-1.89428	0.0534556	0.000160357	-1.90368	0.0625265
44284161	rs37464	2.00618e-12	-0.504503	2.74069	0.000136618	-1.89667	0.0365426	0.000157317	-1.90586	0.0455673
44284348	rs37463	1.4937e-14	-1.16292	-1.50105	0.000771028	0.862406	-0.991994	0.000631396	0.523832	-0.994455
44284778	rs37462	2.24654e-12	-0.382205	2.73155	0.000133217	-1.91625	0.0309231	0.000153712	-1.92341	0.0399324
44285663	rs39722	2.22613e-12	-0.382205	2.72242	0.000132472	-1.91625	0.0253125	0.00015285	-1.92341	0.0343064
44286932	rs3791067	1.47706e-14	-1.17667	-1.49849	0.000742058	0.830129	-0.998015	0.000608568	0.493016	-1.00046
44287116	rs3791068	2.11128e-11	4.00506	0.584767	2.88745e-05	-1.84358	-1.57078	3.32845e-05	-1.84404	-1.56943
44287148	rs12137475	5.46728e-14	-1.36644	-4.392e-10	0.000158735	-1.71008	-4.392e-10	0.000173414	-1.76288	-4.392e-10
44287186	rs641356	2.43936e-12	-0.318145	2.74983	0.000133507	-1.92533	0.0421713	0.000154205	-1.93149	0.0512113
44287414	rs556667	2.28242e-12	-0.357233	2.72242	0.000131981	-1.91997	0.0253125	0.000152343	-1.92673	0.0343064
44287943	rs12741189	4.78653e-14	-1.93276	0.433347	0.000813262	1.52103	-1.59729	0.00061328	1.09834	-1.59807
44288364	rs37460	1.48436e-14	-1.17667	-1.49357	0.000733676	0.830129	-1.00938	0.000601708	0.493016	-1.0118
44288944	rs141025737	3.42386e-14	-1.83445	-4.392e-10	0.000128073	-1.92471	-4.392e-10	0.000146388	-1.93229	-4.392e-10
44289080	rs12131981	4.75619e-14	-1.93912	0.433347	0.000743032	1.43072	-1.59729	0.000563528	1.01373	-1.59807
44289397	rs37459	1.71006e-11	4.49287	-0.113806	0.00121995	1.19974	-0.87049	0.000950449	0.819214	-0.880837
44289998	rs3791069	4.72316e-14	-1.94609	0.433347	0.000772467	1.46957	-1.59729	0.000585744	1.0524	-1.59807
44290530	rs37458	2.20287e-11	4.7599	-0.127599	0.00147233	1.39747	-0.880178	0.0011333	1.00479	-0.890457
44291191	rs37457	2.22613e-12	-0.382205	2.72242	0.000132472	-1.91625	0.0253125	0.00015285	-1.92341	0.0343064
44291292	rs61768459	6.58761e-14	-1.18003	-4.392e-10	0.000132399	-1.89149	-4.392e-10	0.000151764	-1.89623	-4.392e-10
44291775	rs117797847	9.36163e-14	-1.90349e-10	-0.828599	0.000209071	-1.90349e-10	-1.43464	0.00024105	-1.90349e-10	-1.43355
44292690	rs12037700	2.24786e-11	4.16229	0.49022	2.98497e-05	-1.82421	-1.55693	3.44008e-05	-1.82512	-1.55536
44292989	rs37456	1.86798e-11	4.56801	-0.100614	0.00129785	1.25235	-0.861206	0.00100778	0.868566	-0.871618
44294228	rs37455	2.01017e-11	4.65456	-0.113806	0.00138021	1.32317	-0.87049	0.00106713	0.935007	-0.880837
44294411	rs37454	2.15068e-11	4.70166	-0.0933347	0.00145044	1.35839	-0.856076	0.00112017	0.9692	-0.866524
44294920	rs11580407	4.34024e-14	-1.94097	0.343687	0.000727138	1.40088	-1.58908	0.000552401	0.985803	-1.59009
44295047	rs37453	1.93619e-11	4.60951	-0.106256	0.0013309	1.28147	-0.865179	0.00103162	0.895892	-0.875563
44296439	rs3011216	2.95394e-10	8.37744	-1.14918	3.64543e-05	-1.63722	-1.54403	4.15622e-05	-1.64623	-1.54514
44296881	rs72886892	3.00859e-14	-1.71008	-0.253667	5.1758e-05	-1.86727	-0.963469	6.0321e-05	-1.84583	-0.973042
44297573	rs37452	2.13629e-10	6.3288	0.575387	2.67637e-05	-1.88269	-1.60757	3.13382e-05	-1.8658	-1.60792
44297673	rs3791073	3.4824e-14	-1.57052	-0.246978	5.68568e-05	-1.77793	-0.958848	6.68384e-05	-1.74782	-0.968455
44297914	rs3791074	3.5474e-14	-1.55203	-0.246978	5.75768e-05	-1.76535	-0.958848	6.77539e-05	-1.73422	-0.968455
44298550	rs74598795	3.53388e-14	-1.54309	-0.259735	5.74228e-05	-1.75921	-0.967657	6.76099e-05	-1.7276	-0.977199
44299216	rs77810956	2.95079e-14	-1.7249	-0.258246	4.99007e-05	-1.90065	-0.96663	5.7929e-05	-1.88316	-0.976179
44299574	rs72886894	2.94991e-14	-1.73125	-0.2522	5.11728e-05	-1.87965	-0.962456	5.95482e-05	-1.85973	-0.972037
44299592	rs72886895	2.87447e-14	-1.75111	-0.258246	5.03906e-05	-1.89088	-0.96663	5.85525e-05	-1.87245	-0.976179
44299695	rs246774	3.15157e-12	0.020022	2.66783	0.000123623	-1.95192	-0.00816055	0.000143528	-1.95277	0.000740976
44299705	rs61770260	5.86701e-14	-1.29587	-4.392e-10	0.000128572	-1.92082	-4.392e-10	0.000147574	-1.92422	-4.392e-10
44300249	rs246773	3.12035e-12	0.0191323	2.65876	0.000123446	-1.9478	-0.0137077	0.000143121	-1.95004	-0.00482157
44300526	rs3791075	8.35681e-12	3.31024	0.352791	2.76409e-05	-1.90952	-1.54849	3.18969e-05	-1.90921	-1.54684
44301820	rs12046114	1.18486e-11	3.65937	0.352791	2.86788e-05	-1.87266	-1.54849	3.30984e-05	-1.87223	-1.54684
44302312	rs72886898	2.86213e-14	-1.7243	-0.289354	4.92997e-05	-1.87563	-1.00377	5.74294e-05	-1.85521	-1.01279
44303095	rs78656836	5.29483e-13	0.904098	-4.392e-10	0.000382278	-0.831166	-4.392e-10	0.000468725	-0.768541	-4.392e-10
44303266	rs3011217	1.13754e-10	5.7098	0.564184	2.57333e-05	-1.92885	-1.60067	2.99237e-05	-1.91856	-1.60134
44303329	rs3011218	2.76299e-12	-0.0901268	2.64639	0.000100088	-1.94148	-0.229789	0.000115831	-1.94505	-0.221371
44303418	rs72886901	3.07375e-14	-1.75438	-0.18794	5.28141e-05	-1.89269	-0.917846	6.13311e-05	-1.87452	-0.927752
44305793	rs149784901	1.59103e-13	-0.298254	-4.392e-10	0.000255785	-1.23297	-4.392e-10	0.000284614	-1.26742	-4.392e-10
44306120	rs3011219	1.3166e-10	5.88378	0.536394	2.61499e-05	-1.91589	-1.59758	3.04797e-05	-1.90312	-1.59837
44306422	rs2906471	1.91422e-10	6.25396	0.540474	2.68931e-05	-1.88641	-1.59903	3.14739e-05	-1.86964	-1.59976
44306559	rs2906470	3.01135e-12	0.014096	2.62825	9.84257e-05	-1.9479	-0.240115	0.000114048	-1.95021	-0.231729
44308867	rs3011220	1.50695e-10	6.03005	0.525158	2.6057e-05	-1.92033	-1.5967	3.03449e-05	-1.90841	-1.59752
44308887	rs7542434	1.30346e-11	3.76318	0.344379	2.90933e-05	-1.85982	-1.54699	3.35785e-05	-1.85935	-1.54532
44310744	rs12723279	1.44101e-10	5.92545	0.585015	2.62707e-05	-1.90777	-1.60109	3.06652e-05	-1.89366	-1.60177
44310875	rs11210931	1.43776e-10	5.92319	0.585015	2.61303e-05	-1.91313	-1.60109	3.04735e-05	-1.89993	-1.60177
44312109	rs3011221	2.73617e-12	-0.0817334	2.62825	9.89438e-05	-1.94265	-0.240115	0.00011451	-1.94617	-0.231729
44312347	rs7552219	1.31562e-11	3.73647	0.380376	2.87534e-05	-1.8632	-1.55536	3.31819e-05	-1.86274	-1.55381
44312567	rs72888712	3.49666e-14	-1.60574	-0.207675	5.70675e-05	-1.80148	-0.931594	6.69378e-05	-1.77339	-0.941401
44312842	rs116398608	3.64531e-14	-1.82022	0.0484438	8.44952e-05	-1.46997	-0.870652	0.0001003	-1.4298	-0.880587
44313299	rs72888718	3.54302e-14	-1.59257	-0.207675	5.75686e-05	-1.79274	-0.931594	6.75772e-05	-1.76388	-0.941401
44314041	rs12040333	1.09666e-11	3.43396	0.500848	2.7177e-05	-1.89762	-1.57732	3.13503e-05	-1.89726	-1.57608
44314093	rs186918041	5.16718e-14	-1.90349e-10	-1.42289	0.00019663	-1.90349e-10	-1.49599	0.000226566	-1.90349e-10	-1.49552
44314266	rs2367804	1.5409e-10	6.04573	0.531758	2.68354e-05	-1.89355	-1.59404	3.1354e-05	-1.87833	-1.59489
44314396	rs139611005	8.31163e-13	-1.90349e-10	1.35502	0.00256763	-1.90349e-10	1.07343	0.00294209	-1.90349e-10	1.06832
44314553	rs713191	9.63806e-11	5.70928	0.398981	2.8717e-05	-1.83048	-1.58934	3.36401e-05	-1.81256	-1.59028
44314922	rs3791076	1.1442e-11	3.53986	0.437381	2.8036e-05	-1.87274	-1.57108	3.23396e-05	-1.87244	-1.56982
44315113	rs2040950	6.08058e-11	5.35521	0.292427	2.80821e-05	-1.87161	-1.57057	3.27796e-05	-1.85689	-1.57186
44315179	rs2906469	1.34225e-12	1.8343	-4.392e-10	0.00299148	1.22621	-4.392e-10	0.00266975	0.971184	-4.392e-10
44316387	rs3791078	3.8709e-14	-1.82719	0.115461	8.73415e-05	-1.52438	-0.783103	0.000103491	-1.48575	-0.793323
44316578	rs77932819	4.27723e-14	-1.61191	-4.392e-10	0.000132889	-1.8878	-4.392e-10	0.000150131	-1.90705	-4.392e-10
44317485	rs3791081	3.85416e-14	-1.83153	0.115461	8.66432e-05	-1.53241	-0.783103	0.000102627	-1.49413	-0.793323
44317545	rs3011222	9.83006e-11	5.75169	0.376294	2.89418e-05	-1.82507	-1.58696	3.39145e-05	-1.80676	-1.58795
44317838	rs3791083	3.93243e-14	-1.81142	0.115461	8.98851e-05	-1.49568	-0.783103	0.000106638	-1.45579	-0.793323
44318286	rs3011223	5.7762e-11	5.35521	0.241074	2.81686e-05	-1.87161	-1.56749	3.28774e-05	-1.85689	-1.56888
44318483	rs3011224	6.16476e-11	5.35521	0.306177	2.79095e-05	-1.87161	-1.57673	3.25803e-05	-1.85689	-1.57796
44319007	rs2906468	7.60404e-09	5.95085	4.52553	3.07194e-05	-1.95109	-1.40132	3.54145e-05	-1.94974	-1.4017
44319373	rs3011225	7.07359e-09	5.95085	4.45322	3.03176e-05	-1.95109	-1.41449	3.49517e-05	-1.94974	-1.41486
44319789	rs147399525	6.87806e-14	-1.13688	-4.392e-10	0.000253221	-1.24305	-4.392e-10	0.000283168	-1.27252	-4.392e-10
44320249	rs74501938	3.52156e-14	-1.91444	0.108125	7.2428e-05	-1.70654	-0.788179	8.50425e-05	-1.67704	-0.798368
44320412	rs77902762	3.52587e-14	-1.91322	0.108125	7.26513e-05	-1.70346	-0.788179	8.532e-05	-1.67378	-0.798368
44320476	rs2906467	2.84095e-12	0.128486	2.4556	8.79771e-05	-1.9525	-0.347736	0.000102095	-1.95304	-0.339616
44320919	rs3094954	5.90427e-11	5.35521	0.263003	2.8077e-05	-1.87161	-1.57075	3.27723e-05	-1.85689	-1.57208
44320934	rs3124746	2.77658e-12	0.114458	2.44671	8.75653e-05	-1.95224	-0.352688	0.000101599	-1.95294	-0.344584
44321044	rs4660753	5.96651e-11	5.35521	0.273489	2.80348e-05	-1.87161	-1.57225	3.27239e-05	-1.85689	-1.57356
44321172	rs58163934	3.49019e-14	-1.90942	0.0941617	7.26299e-05	-1.69411	-0.797828	8.53456e-05	-1.66389	-0.807957
44321218	rs4660754	5.95993e-11	5.35411	0.273489	2.78642e-05	-1.87772	-1.57225	3.2504e-05	-1.86363	-1.57356
44321261	rs138425188	1.26526e-13	-0.527359	-4.392e-10	0.00012665	-1.93588	-4.392e-10	0.00014618	-1.93372	-4.392e-10
44322200	rs12144781	4.87991e-13	0.822494	-4.392e-10	0.000491997	-0.57884	-4.392e-10	0.000583311	-0.549835	-4.392e-10
44322207	rs79949009	1.5296e-12	1.96496	-4.392e-10	0.000714846	-0.205245	-4.392e-10	0.000778258	-0.261499	-4.392e-10
44322220	rs2906466	3.84031e-11	4.96882	0.219269	2.72618e-05	-1.90772	-1.56411	3.17036e-05	-1.89658	-1.56555
44322487	rs3791085	1.09873e-11	3.52304	0.413652	2.80507e-05	-1.87579	-1.56751	3.23434e-05	-1.87594	-1.56621
44323375	rs185548596	3.16937e-14	-1.91169	-4.392e-10	0.000132543	-1.8904	-4.392e-10	0.000153913	-1.88217	-4.392e-10
44323475	rs58854399	1.01946e-11	3.47594	0.385868	2.80969e-05	-1.88031	-1.56135	3.24128e-05	-1.88003	-1.55998
44323736	rs2906465	2.87725e-12	0.114458	2.48233	8.93221e-05	-1.95224	-0.332824	0.000103643	-1.95294	-0.324657
44324060	rs3011226	2.90305e-12	0.114458	2.49126	8.97689e-05	-1.95224	-0.327835	0.000104164	-1.95294	-0.319651
44325409	rs3011227	3.09891e-12	0.044791	2.62621	9.70032e-05	-1.95068	-0.251892	0.000112505	-1.95209	-0.243471
44325548	rs3791087	1.00921e-11	3.44975	0.401963	2.77064e-05	-1.88331	-1.57234	3.19572e-05	-1.88304	-1.57112
44325995	rs3011228	9.74164e-11	5.00921	1.10974	2.61576e-05	-1.9044	-1.60878	3.04826e-05	-1.89287	-1.60853
44326670	rs3828142	3.39721e-14	-1.95039	0.108125	6.40657e-05	-1.82922	-0.788179	7.45984e-05	-1.80807	-0.798368
44327352	rs3791089	1.07278e-11	3.49958	0.413217	2.80572e-05	-1.87755	-1.56552	3.23653e-05	-1.87726	-1.56421
44327445	rs3791090	1.09229e-11	3.49958	0.43124	2.79835e-05	-1.87755	-1.56815	3.2279e-05	-1.87726	-1.56688
44328017	rs3011229	2.72026e-12	-0.0674211	2.6081	9.65519e-05	-1.94509	-0.262138	0.00011182	-1.94792	-0.253748
44329212	rs149275178	8.60198e-14	-0.913226	-4.392e-10	0.000778689	-0.119701	-4.392e-10	0.000944692	-0.0676978	-4.392e-10
44329803	rs2906464	3.00589e-12	0.0865381	2.55399	9.30452e-05	-1.95157	-0.292653	0.000107942	-1.95261	-0.284358
44330048	rs2906463	2.89354e-12	0.00337203	2.59906	9.56844e-05	-1.94901	-0.267246	0.000110912	-1.95094	-0.258873
44330893	rs140181143	3.82186e-14	-1.72448	-4.392e-10	0.000142993	-1.81452	-4.392e-10	0.000162402	-1.82848	-4.392e-10
44332084	rs2906462	3.15445e-12	0.0171315	2.67163	9.96416e-05	-1.94961	-0.226119	0.000115534	-1.95137	-0.217618
44332380	rs72684757	3.51036e-13	1.48147	-0.988387	3.09921e-05	-1.90853	-1.43505	3.56266e-05	-1.91108	-1.43439
44334228	rs2906461	3.50765e-12	0.0865381	2.70836	0.000101548	-1.95157	-0.205205	0.000117838	-1.95261	-0.19664
44334263	rs3791092	9.75512e-12	3.41486	0.40288	2.78301e-05	-1.88722	-1.56397	3.21035e-05	-1.88696	-1.56263
44335051	rs77986554	2.95522e-14	-1.95277	-0.0288742	5.59385e-05	-1.85199	-0.901072	6.50554e-05	-1.83279	-0.910523
44335323	rs2906460	3.41093e-12	0.00337203	2.76356	0.000105073	-1.94901	-0.173642	0.000121831	-1.95094	-0.164982
44335657	rs2906459	3.53878e-12	0.0309378	2.77279	0.000105509	-1.95017	-0.16835	0.000122379	-1.95176	-0.159674
44335677	rs77933178	3.61243e-14	-1.95306	0.172223	6.71951e-05	-1.85962	-0.710094	7.79973e-05	-1.84113	-0.720749
44336389	rs2906458	5.436e-10	7.24518	0.592986	3.44764e-05	-1.63414	-1.6029	4.07938e-05	-1.60657	-1.60346
44336912	rs79441524	3.69492e-14	-1.93048	0.172223	7.49561e-05	-1.75032	-0.710094	8.77354e-05	-1.72348	-0.720749
44337083	rs114691660	3.21271e-14	-1.8981	-4.392e-10	0.000571229	-0.429523	-4.392e-10	0.000644215	-0.450525	-4.392e-10
44337316	rs191223990	5.0641e-14	-1.90349e-10	-1.44304	0.000184353	-1.90349e-10	-1.56046	0.000212219	-1.90349e-10	-1.56094
44338575	rs2906457	4.99756e-10	6.93731	0.816761	2.8474e-05	-1.81973	-1.60859	3.35093e-05	-1.79788	-1.60885
44338585	rs145447141	3.74052e-13	0.556592	-4.392e-10	0.000283826	-1.12895	-4.392e-10	0.000314652	-1.16709	-4.392e-10
44338765	rs78853081	4.04798e-14	-1.667	-4.392e-10	0.00013752	-1.85354	-4.392e-10	0.000156528	-1.86532	-4.392e-10
44339911	rs76688284	4.03081e-14	-1.67125	-4.392e-10	0.000137869	-1.85101	-4.392e-10	0.000156901	-1.86294	-4.392e-10
44340655	rs3011230	4.05189e-12	-0.0118081	2.95094	0.000116875	-1.95079	-0.0654153	0.000135637	-1.95214	-0.0564352
44340920	rs2906456	4.51598e-12	0.0871901	2.96038	0.000117268	-1.95293	-0.059919	0.000136259	-1.95308	-0.0509229
44341895	rs2906455	4.61172e-12	0.098718	2.96983	0.000117905	-1.95302	-0.0544134	0.00013702	-1.95303	-0.0454015
44342235	rs3011231	4.54745e-12	0.0846844	2.96983	0.000117919	-1.9529	-0.0544134	0.000137012	-1.95308	-0.0454015
44343173	rs2428853	1.74389e-12	3.58042	-1.48435	6.1721e-05	-1.59362	-1.06107	7.21891e-05	-1.57628	-1.06298
44343962	rs2788371	1.81249e-10	5.93215	0.807666	3.85542e-05	-1.53232	-1.59292	4.43973e-05	-1.53332	-1.59206
44344796	rs2527777	1.77924e-10	5.90448	0.816826	3.82799e-05	-1.5387	-1.59369	4.4081e-05	-1.53969	-1.59284
44345292	rs2527776	6.52098e-10	7.10395	0.916193	2.85995e-05	-1.8138	-1.61012	3.3676e-05	-1.7916	-1.61017
44345942	rs117739509	5.26405e-14	-1.90349e-10	-1.40432	0.000186424	-1.90349e-10	-1.54929	0.000214603	-1.90349e-10	-1.54977
44346875	rs2428852	3.87657e-10	6.69043	0.809641	3.15015e-05	-1.71728	-1.60999	3.71571e-05	-1.69332	-1.61008
44347087	rs77201694	2.31648e-12	2.38	-4.392e-10	0.000314593	-1.02603	-4.392e-10	0.000337065	-1.09828	-4.392e-10
44347094	rs12121968	2.48863e-13	0.1491	-4.392e-10	0.000277839	-1.15027	-4.392e-10	0.000326031	-1.13156	-4.392e-10
44347856	rs810680	3.97446e-10	6.69043	0.834581	3.14963e-05	-1.71728	-1.61016	3.71531e-05	-1.69332	-1.61019
44348278	rs74658024	4.88848e-14	-1.47834	-4.392e-10	0.00012703	-1.93289	-4.392e-10	0.000144858	-1.9428	-4.392e-10
44349369	rs114227645	1.62598e-13	-0.276522	-4.392e-10	0.000168172	-1.65233	-4.392e-10	0.00019938	-1.62334	-4.392e-10
44349381	rs3791097	4.26474e-12	0.0574849	2.93285	0.000115449	-1.95255	-0.0759392	0.00013409	-1.95306	-0.0669897
44349405	rs803679	2.42632e-07	8.35289	5.58637	4.33296e-05	-1.80118	-1.2073	5.03497e-05	-1.79167	-1.2079
44350216	rs77943606	3.49e-13	0.487267	-4.392e-10	0.000273273	-1.16684	-4.392e-10	0.000302888	-1.20519	-4.392e-10
44350898	rs803678	6.21519e-10	6.97917	0.992943	2.85826e-05	-1.81456	-1.60995	3.36635e-05	-1.79231	-1.60984
44351122	rs6677990	2.55347e-13	0.17482	-4.392e-10	0.000283471	-1.1302	-4.392e-10	0.000333696	-1.10832	-4.392e-10
44351251	rs114347687	4.7205e-14	-1.5133	-4.392e-10	0.000141503	-1.82499	-4.392e-10	0.000161257	-1.83556	-4.392e-10
44351300	rs72684762	4.01759e-14	-1.67454	-4.392e-10	0.000137778	-1.85167	-4.392e-10	0.000156096	-1.86809	-4.392e-10
44351560	rs12072172	3.02013e-14	-1.95087	-0.00905126	5.56731e-05	-1.88923	-0.868586	6.44887e-05	-1.8738	-0.878262
44351701	rs803677	2.36128e-10	5.96323	1.04109	3.8297e-05	-1.52512	-1.60682	4.40797e-05	-1.52613	-1.60643
44352458	rs803676	2.45825e-10	5.96323	1.08134	3.8248e-05	-1.52512	-1.6081	4.40198e-05	-1.52613	-1.60779
44353084	rs17474535	4.14652e-12	0.0574849	2.90474	0.00011358	-1.95255	-0.0922568	0.000131913	-1.95306	-0.0833549
44353127	rs75049314	3.45827e-14	-1.82445	-4.392e-10	0.00015854	-1.7113	-4.392e-10	0.000179234	-1.72987	-4.392e-10
44353237	rs803675	1.95543e-07	8.11746	5.60602	4.23559e-05	-1.82857	-1.20264	4.91746e-05	-1.81994	-1.20324
44353347	rs141067037	4.91999e-14	-1.47191	-4.392e-10	0.000173902	-1.61882	-4.392e-10	0.000201056	-1.61497	-4.392e-10
44353853	rs2428851	1.93826e-10	5.90535	0.901562	3.80509e-05	-1.5385	-1.59989	4.38095e-05	-1.53949	-1.59922
44354661	rs2485996	4.5911e-10	6.73489	0.934353	3.17493e-05	-1.70989	-1.60955	3.7473e-05	-1.68557	-1.60937
44355562	rs16831373	4.97294e-14	-1.90349e-10	-1.46121	0.000395417	-1.90349e-10	-0.797373	0.000456109	-1.90349e-10	-0.795825
44355737	rs2367805	2.13291e-13	-0.00514797	-4.392e-10	0.000230971	-1.33502	-4.392e-10	0.000249657	-1.39847	-4.392e-10
44356185	rs2428854	2.10908e-10	5.96323	0.928137	3.84429e-05	-1.52512	-1.60302	4.4255e-05	-1.52613	-1.60246
44356609	rs61770286	4.01688e-12	0.0444079	2.88605	0.000112383	-1.95231	-0.103084	0.000130499	-1.95298	-0.094214
44357725	rs75552631	2.81758e-13	-1.90349e-10	0.273245	0.000202805	-1.90349e-10	-1.46507	0.00023293	-1.90349e-10	-1.46782
44358148	rs803683	2.19579e-10	5.99087	0.940795	3.87215e-05	-1.51868	-1.60224	4.4577e-05	-1.51969	-1.60165
44359205	rs61770287	4.13521e-12	0.101392	2.8581	0.000110502	-1.95303	-0.119248	0.000128396	-1.95301	-0.110426
44359829	rs61770288	8.87478e-14	-0.882005	-4.392e-10	0.000137039	-1.85705	-4.392e-10	0.000157209	-1.86098	-4.392e-10
44361506	rs16831381	3.1867e-14	-1.9526	0.0463626	5.85884e-05	-1.87605	-0.830723	6.79464e-05	-1.85919	-0.840644
44361533	rs17533707	3.65283e-12	0.0155048	2.81995	0.000108249	-1.95163	-0.14125	0.000125639	-1.95265	-0.132493
44362120	rs117744951	1.31015e-13	-1.90349e-10	-0.492491	0.000407827	-1.90349e-10	-0.76647	0.000471533	-1.90349e-10	-0.762567
44362623	rs803682	9.2605e-10	7.28763	1.08325	2.98186e-05	-1.77386	-1.60833	3.52296e-05	-1.74865	-1.60801
44362910	rs115079679	3.44303e-13	0.473717	-4.392e-10	0.000270743	-1.17614	-4.392e-10	0.000300484	-1.21316	-4.392e-10
44362912	rs803681	2.23953e-10	5.99087	0.960519	3.86804e-05	-1.51868	-1.6033	4.45279e-05	-1.51969	-1.60275
44362935	rs145271112	7.51594e-14	-1.04819	-4.392e-10	0.000180427	-1.58199	-4.392e-10	0.000201963	-1.61047	-4.392e-10
44363143	rs16831389	2.72755e-14	-1.95305	-0.108768	5.3201e-05	-1.8673	-0.935938	6.17962e-05	-1.84955	-0.945163
44363623	rs16831390	2.73187e-14	-1.95305	-0.107186	5.38897e-05	-1.8673	-0.923077	6.25971e-05	-1.84955	-0.932286
44364370	rs803680	5.76096e-10	6.79998	1.09625	3.19877e-05	-1.70745	-1.60451	3.77586e-05	-1.68335	-1.60399
44365457	rs783304	2.51367e-14	-0.821307	-1.32217	2.60156e-05	-1.95293	-1.56569	3.01036e-05	-1.95126	-1.56265
44365529	rs783303	2.75895e-10	6.11021	1.04976	3.96027e-05	-1.49043	-1.60799	4.55773e-05	-1.49147	-1.60767
44365888	rs148613784	4.90265e-14	-1.90349e-10	-1.47544	0.000188498	-1.90349e-10	-1.53822	0.000217167	-1.90349e-10	-1.53789
44366250	rs3791101	7.68047e-11	7.44727	-1.56605	0.00184795	2.31083	-1.56631	0.00150359	1.96265	-1.56559
44366341	rs783302	2.62454e-10	5.97916	1.13087	3.96725e-05	-1.48696	-1.6097	4.57251e-05	-1.48637	-1.60954
44366617	rs3791102	5.74317e-10	6.54419	1.34894	3.20491e-05	-1.72249	-1.58755	3.78482e-05	-1.69844	-1.58653
44366671	rs3791103	4.60726e-14	-1.90349e-10	-1.53759	0.000338878	-1.90349e-10	-0.951674	0.000390623	-1.90349e-10	-0.950815
44366673	rs74656976	4.64322e-14	-1.90349e-10	-1.52981	0.000366943	-1.90349e-10	-0.872106	0.000422993	-1.90349e-10	-0.871202
44367075	rs114024366	3.71325e-14	-1.75331	-4.392e-10	0.000178593	-1.5922	-4.392e-10	0.000211079	-1.56632	-4.392e-10
44367207	rs3791104	2.4797e-14	-1.95303	-0.204053	5.03989e-05	-1.85807	-0.999277	5.86195e-05	-1.83943	-1.00806
44367585	rs3791105	7.17209e-14	-1.90349e-10	-1.09502	0.000278268	-1.90349e-10	-1.14873	0.000320898	-1.90349e-10	-1.14743
44368352	rs3791106	2.26275e-14	-1.95303	-0.295612	4.77031e-05	-1.85807	-1.05425	5.55085e-05	-1.83943	-1.06259
44368543	rs61770290	1.08848e-13	-0.677854	-4.392e-10	0.000193685	-1.51108	-4.392e-10	0.000210775	-1.56776	-4.392e-10
44368802	rs143585617	3.9975e-14	-1.67955	-4.392e-10	0.000185886	-1.55218	-4.392e-10	0.000220259	-1.52375	-4.392e-10
44369009	rs783301	4.46426e-12	-0.178001	3.21406	0.000123896	-1.93961	-0.0182595	0.000143424	-1.94318	-0.00956373
44369435	rs11210934	7.9896e-10	6.77962	1.44364	2.8961e-05	-1.82542	-1.58595	3.41207e-05	-1.80374	-1.58491
44369444	rs11210935	2.02047e-07	7.77168	5.98453	4.57758e-05	-1.85581	-1.09775	5.3103e-05	-1.84768	-1.09864
44369600	rs2485995	4.40947e-12	-0.19035	3.21406	0.000124032	-1.93851	-0.0182595	0.00014356	-1.94224	-0.00956373
44372805	rs3791108	1.87108e-14	-1.9531	-0.485607	4.70635e-05	-1.89727	-1.02855	5.4591e-05	-1.8825	-1.03619
44372827	rs2428964	4.07565e-11	4.73543	0.512136	7.30001e-05	-0.898766	-1.58809	8.52251e-05	-0.886075	-1.58719
44373299	rs76708364	3.50879e-14	-1.80995	-4.392e-10	0.000155562	-1.73027	-4.392e-10	0.000175999	-1.74808	-4.392e-10
44373409	rs2486012	4.44634e-12	-0.201618	3.23365	0.000124101	-1.94922	-0.00699465	0.000143938	-1.95091	0.00173174
44373426	rs78570835	1.88177e-14	-1.95294	-0.480068	4.6985e-05	-1.90292	-1.02456	5.44592e-05	-1.88887	-1.03223
44373439	rs2428963	4.68378e-12	-0.228816	3.31287	0.000111986	-1.94783	-0.111102	0.000129782	-1.94984	-0.102863
44373706	rs77270226	2.77239e-13	0.257077	-4.392e-10	0.000373329	-0.854852	-4.392e-10	0.000440493	-0.830663	-4.392e-10
44374027	rs80199567	1.21813e-13	-0.565316	-4.392e-10	0.000168778	-1.64873	-4.392e-10	0.000200479	-1.61785	-4.392e-10
44375744	rs74711423	3.50879e-14	-1.80995	-4.392e-10	0.000155562	-1.73027	-4.392e-10	0.000175999	-1.74808	-4.392e-10
44376158	rs3791110	1.93749e-14	-1.95277	-0.451058	4.86897e-05	-1.88822	-1.00363	5.65294e-05	-1.87236	-1.01143
44376186	rs3791111	1.94887e-14	-1.9531	-0.444876	4.84674e-05	-1.89727	-0.999154	5.62087e-05	-1.8825	-1.00699
44376590	rs137930518	1.12878e-12	-1.90349e-10	1.66109	0.0102537	-1.90349e-10	2.45808	0.0120005	-1.90349e-10	2.47415
44377370	rs185670974	7.81693e-14	-1.90349e-10	-1.00893	0.000176261	-1.90349e-10	-1.60535	0.000202991	-1.90349e-10	-1.60539
44377503	rs4314918	2.27969e-08	6.19613	5.3782	5.5906e-05	-1.59658	-1.15706	6.57092e-05	-1.57617	-1.15715
44377748	rs147529685	4.63781e-14	-1.90349e-10	-1.53098	0.000185949	-1.90349e-10	-1.55184	0.000214311	-1.90349e-10	-1.55113
44378198	rs78050663	2.09577e-11	4.58246	-4.392e-10	0.00115527	0.274777	-4.392e-10	0.0011514	0.130178	-4.392e-10
44378836	rs75548820	3.51943e-14	-1.80692	-4.392e-10	0.000154981	-1.73401	-4.392e-10	0.000175369	-1.75166	-4.392e-10
44378897	rs114080507	3.07148e-14	-1.94306	-4.392e-10	0.000162743	-1.68514	-4.392e-10	0.000190927	-1.66667	-4.392e-10
44379248	rs3791112	9.09519e-11	5.08833	0.961948	4.36016e-05	-1.39484	-1.60738	5.24737e-05	-1.35124	-1.60701
44379493	rs2248305	4.53962e-12	-0.242333	3.29513	0.000128858	-1.94706	0.028456	0.000149398	-1.94922	0.0372782
44379577	rs1859725	4.53962e-12	-0.242333	3.29513	0.000128858	-1.94706	0.028456	0.000149398	-1.94922	0.0372782
44379957	rs6674176	2.78157e-08	6.3043	5.46901	5.85523e-05	-1.57367	-1.13372	6.88632e-05	-1.55262	-1.13381
44380450	rs376517666	2.02526e-13	-1.90349e-10	-0.0569374	0.00178997	-1.90349e-10	0.712639	0.00206834	-1.90349e-10	0.715947
44380585	rs76371137	3.10539e-14	-1.93208	-4.392e-10	0.000155682	-1.7295	-4.392e-10	0.000182356	-1.71259	-4.392e-10
44380641	rs78745580	2.12508e-14	-1.95098	-0.360431	5.35237e-05	-1.87318	-0.924005	6.22204e-05	-1.85568	-0.932191
44381246	rs2486011	7.26554e-11	5.28248	0.543194	8.94673e-05	-0.689111	-1.59433	0.000104398	-0.676715	-1.59364
44381847	rs1766964	4.54687e-12	-0.181503	3.23589	0.000123897	-1.95215	-0.00570489	0.000143841	-1.95287	0.003025
44382515	rs1766966	5.65202e-12	-0.164037	3.436	0.000139062	-1.95269	0.110298	0.00016155	-1.95308	0.119338
44382524	rs4660262	1.50958e-10	5.51028	1.04667	3.81118e-05	-1.52814	-1.60865	4.59243e-05	-1.4832	-1.60837
44383487	rs59665418	2.16296e-14	-1.94152	-0.352224	5.66604e-05	-1.83458	-0.905659	6.60913e-05	-1.81345	-0.914066
44383672	rs61027202	2.15131e-14	-1.93871	-0.360431	5.61132e-05	-1.82594	-0.924005	6.5515e-05	-1.80409	-0.932191
44383914	rs4660756	4.30454e-11	6.85411	-1.55191	0.00152792	2.12111	-1.56676	0.00125777	1.78525	-1.56671
44383921	rs116943403	5.46777e-14	-1.90349e-10	-1.36635	0.000315348	-1.90349e-10	-1.02363	0.000365688	-1.90349e-10	-1.01678
44386305	rs3120802	4.41721e-11	4.86305	0.464991	7.59223e-05	-0.860772	-1.58683	8.85281e-05	-0.849246	-1.58599
44386445	rs80055718	4.1898e-14	-1.63257	-4.392e-10	0.000135064	-1.87156	-4.392e-10	0.000152342	-1.89243	-4.392e-10
44386615	rs3120803	4.37836e-11	4.83926	0.479955	7.45367e-05	-0.870285	-1.59574	8.68986e-05	-0.85881	-1.595
44386642	rs3764833	2.20495e-14	-1.93218	-0.342329	5.79168e-05	-1.80773	-0.910575	6.77136e-05	-1.78443	-0.91884
44386904	rs76862143	1.53306e-13	-0.335366	-4.392e-10	0.000124493	-1.95306	-4.392e-10	0.000143375	-1.95309	-4.392e-10
44387228	rs1636876	4.17787e-11	4.8155	0.456839	7.45594e-05	-0.879759	-1.58596	8.69316e-05	-0.868333	-1.5851
44387590	rs138536153	3.34864e-14	-1.85666	-4.392e-10	0.00012572	-1.94325	-4.392e-10	0.000144694	-1.94393	-4.392e-10
44387625	rs1636877	6.41475e-12	-0.334249	3.7328	0.000155537	-1.94884	0.218411	0.00018049	-1.95057	0.227684
44388208	rs112353926	2.20478e-14	-1.9446	-0.329995	5.6315e-05	-1.84495	-0.901405	6.56345e-05	-1.82473	-0.909724
44388624	rs2428962	4.30719e-11	4.86305	0.43977	7.61322e-05	-0.860772	-1.58407	8.87772e-05	-0.849246	-1.58318
44389474	rs144115543	2.36492e-13	0.0981092	-4.392e-10	0.000232808	-1.3271	-4.392e-10	0.000266412	-1.33351	-4.392e-10
44389553	rs59922817	1.13356e-12	-1.90349e-10	1.66532	0.00327462	-1.90349e-10	1.31664	0.00374943	-1.90349e-10	1.3108
44389681	rs59914650	2.22345e-14	-1.9356	-0.330557	5.72042e-05	-1.81699	-0.913699	6.68315e-05	-1.79441	-0.92197
44389959	rs2245439	5.81114e-12	-0.39785	3.69758	0.000163499	-1.94491	0.26441	0.000189618	-1.94739	0.273845
44390033	rs112370138	4.42857e-14	-1.57714	-4.392e-10	0.00404377	1.52762	-4.392e-10	0.00409926	1.4	-4.392e-10
44390392	rs9326136	1.57107e-10	5.43996	1.15692	3.66178e-05	-1.56906	-1.60772	4.39768e-05	-1.5275	-1.6074
44390557	rs76513474	4.26469e-14	-1.61485	-4.392e-10	0.000133817	-1.88084	-4.392e-10	0.000152587	-1.89082	-4.392e-10
44391288	rs12569336	2.49564e-14	-1.92649	-0.224188	6.33947e-05	-1.79327	-0.834667	7.41645e-05	-1.76887	-0.843396
44391438	rs11210936	5.59969e-11	4.72809	0.837162	4.13411e-05	-1.44526	-1.61019	4.96124e-05	-1.40415	-1.61017
44391516	rs12569354	2.57066e-14	-1.87745	-0.24361	6.33726e-05	-1.7791	-0.849178	7.42688e-05	-1.75304	-0.857825
44391722	rs2485991	5.38379e-12	-0.446983	3.67033	0.000161585	-1.94051	0.248229	0.000187213	-1.94393	0.257623
44392792	rs11578313	7.87979e-11	5.01087	0.895965	3.47515e-05	-1.61924	-1.60985	4.16336e-05	-1.57994	-1.60971
44392921	rs2428961	5.11994e-12	-0.493589	3.66668	0.000162165	-1.93477	0.246068	0.000187767	-1.93881	0.255456
44393146	rs2428960	5.11994e-12	-0.493589	3.66668	0.000162165	-1.93477	0.246068	0.000187767	-1.93881	0.255456
44393276	rs2352990	5.64138e-11	4.79304	0.779621	4.208e-05	-1.42774	-1.61	5.0504e-05	-1.38662	-1.60989
44393533	rs4031031	9.65781e-11	5.2733	0.837006	3.6547e-05	-1.56853	-1.61018	4.38887e-05	-1.52675	-1.61015
44394585	rs116955305	4.29476e-14	-1.90349e-10	-1.60782	0.000463318	-1.90349e-10	-0.6389	0.000534675	-1.90349e-10	-0.636898
44395224	rs2428959	6.84918e-12	-0.444797	3.90888	0.000177528	-1.94048	0.342291	0.000205799	-1.94347	0.351811
44395309	rs12127226	5.21909e-11	4.78582	0.709044	4.1728e-05	-1.43595	-1.61019	5.00601e-05	-1.39517	-1.61016
44395516	rs76527208	2.90639e-14	-1.91896	-0.0793428	6.98222e-05	-1.77551	-0.755848	8.17641e-05	-1.74985	-0.76487
44395786	rs2108202	5.47356e-11	4.85745	0.685012	4.25712e-05	-1.41597	-1.61017	5.1108e-05	-1.37443	-1.61019
44395985	rs142183760	3.04291e-14	-1.9524	-4.392e-10	0.000128825	-1.91886	-4.392e-10	0.000148562	-1.91755	-4.392e-10
44396196	rs12561948	3.02389e-14	-1.91302	-0.0456581	7.36188e-05	-1.76225	-0.716162	8.62615e-05	-1.73568	-0.725495
44396215	rs1859726	7.37956e-12	-0.467118	4.00578	0.00019819	-1.93686	0.448779	0.000229699	-1.9405	0.45871
44396646	rs6801	5.54281e-11	4.85745	0.697585	4.257e-05	-1.41597	-1.61019	5.1108e-05	-1.37443	-1.61019
44396725	rs112829626	4.84123e-14	-1.48805	-4.392e-10	0.00012911	-1.91665	-4.392e-10	0.000148308	-1.91927	-4.392e-10
44396790	rs2485990	7.48141e-12	-0.467118	4.01949	0.000197031	-1.93686	0.442913	0.000228357	-1.9405	0.452852
44398100	rs111797125	3.06723e-14	-1.94444	-4.392e-10	0.00022093	-1.37947	-4.392e-10	0.000247224	-1.40826	-4.392e-10
44398245	rs112018955	4.18974e-14	-1.63258	-4.392e-10	0.00395737	1.50602	-4.392e-10	0.00402887	1.38268	-4.392e-10
44399608	rs1548634	1.02776e-11	-0.396919	4.26683	0.00022245	-1.94519	0.572576	0.000258157	-1.9476	0.582613
44399942	rs12726706	4.16475e-11	4.536	0.733197	4.00729e-05	-1.47653	-1.61009	4.79691e-05	-1.43799	-1.61
44400532	rs3762422	8.00621e-11	4.99908	0.923674	3.46612e-05	-1.62344	-1.60826	4.15021e-05	-1.58487	-1.60794
44400706	rs79749091	3.46951e-14	-1.8212	-4.392e-10	0.000157844	-1.71571	-4.392e-10	0.000178477	-1.7341	-4.392e-10
44401225	rs113785268	2.50755e-14	-1.90642	-0.239489	6.14001e-05	-1.74816	-0.911744	7.20957e-05	-1.72065	-0.919909
44401384	rs2242637	5.03262e-11	4.49925	0.95923	6.53387e-05	-1.00261	-1.59512	7.59083e-05	-0.993313	-1.59572
44402565	rs12127737	1.01229e-10	4.35378	1.80355	3.43919e-05	-1.74048	-1.49901	4.0966e-05	-1.70893	-1.49688
44402785	rs114948251	3.30919e-14	-1.86851	-4.392e-10	0.000170508	-1.63853	-4.392e-10	0.000188211	-1.68099	-4.392e-10
44402794	rs75209795	2.73496e-14	-1.89838	-0.160718	7.21079e-05	-1.73166	-0.76749	8.47326e-05	-1.7031	-0.775952
44403042	rs1766968	7.2867e-12	-0.7355	4.2615	0.000229572	-1.89868	0.557584	0.000265157	-1.9058	0.567571
44403489	rs6671164	9.07582e-11	4.40809	1.64006	4.44717e-05	-1.48072	-1.50174	5.34063e-05	-1.44096	-1.49967
44405214	rs3120804	7.37363e-12	-0.6801	4.21796	0.000221147	-1.90964	0.53116	0.000255611	-1.91598	0.541085
44405339	rs34830883	7.61798e-11	4.25157	1.62148	3.54189e-05	-1.71341	-1.49666	4.23407e-05	-1.67826	-1.49454
44405419	rs60957099	3.17828e-14	-1.89545	-0.0134307	7.81411e-05	-1.7258	-0.693001	9.181e-05	-1.69688	-0.70196
44405563	rs11210937	2.46546e-08	4.99648	6.65619	8.91022e-05	-1.76915	-0.518377	0.000104088	-1.75477	-0.518549
44405710	rs58246403	2.64922e-14	-1.89982	-0.191133	6.77848e-05	-1.73456	-0.826413	7.96527e-05	-1.70619	-0.834693
44406113	rs3120805	7.45421e-12	-0.6801	4.22883	0.000222609	-1.90964	0.53775	0.000257305	-1.91598	0.547691
44406505	rs140525366	2.63988e-14	-1.8909	-0.203583	6.83609e-05	-1.71685	-0.835658	8.04214e-05	-1.68739	-0.843889
44406516	rs9727068	5.74782e-11	4.52036	1.07099	6.70093e-05	-0.994493	-1.57799	7.78225e-05	-0.985158	-1.57897
44406714	rs116675633	2.63988e-14	-1.8909	-0.203583	6.83609e-05	-1.71685	-0.835658	8.04214e-05	-1.68739	-0.843889
44406725	rs2906597	7.74854e-12	-0.668639	4.2561	0.000237802	-1.91173	0.605856	0.000274923	-1.91791	0.615845
44407401	rs12737898	5.51992e-11	4.45501	1.09589	6.48255e-05	-1.01954	-1.58607	7.52948e-05	-1.01033	-1.58682
44407699	rs112530169	2.3723e-14	-1.12355	-1.07781	0.000845943	0.964154	-1.00101	0.000878185	0.860184	-1.00088
44408454	rs2485989	8.63387e-12	-0.489613	4.18526	0.000221449	-1.93952	0.5624	0.00025673	-1.94282	0.57229
44408969	rs6680421	1.68317e-10	4.33254	2.33327	5.07387e-05	-1.50833	-1.34229	6.09571e-05	-1.46937	-1.33902
44409044	rs80221567	1.19202e-13	-1.90349e-10	-0.586981	0.000320491	-1.90349e-10	-1.00746	0.000369454	-1.90349e-10	-1.00653
44409048	rs2428957	7.69536e-12	-0.615589	4.19616	0.000222613	-1.92568	0.553802	0.000257644	-1.93065	0.563672
44409943	rs2428956	7.76752e-13	2.53688	-1.24956	7.24856e-05	-0.997577	-1.49635	8.71129e-05	-0.954234	-1.49712
44411174	rs141496231	2.62299e-14	-1.90124	-0.199663	6.43741e-05	-1.73744	-0.875157	7.56458e-05	-1.70925	-0.883241
44411589	rs4448553	9.72878e-11	4.02618	2.09144	4.41577e-05	-1.62577	-1.36377	5.27507e-05	-1.59223	-1.36075
44412902	rs145954805	4.44458e-14	-1.57353	-4.392e-10	0.000198566	-1.48619	-4.392e-10	0.000235743	-1.45581	-4.392e-10
44413876	rs182067916	4.88978e-14	-1.47807	-4.392e-10	0.000231069	-1.3346	-4.392e-10	0.000275707	-1.29922	-4.392e-10
44413982	rs116765549	1.39621e-13	-0.428869	-4.392e-10	0.000202746	-1.46536	-4.392e-10	0.000226179	-1.49723	-4.392e-10
44414127	rs1990150	2.70348e-13	0.971181	-0.739273	4.35572e-05	-1.67051	-1.33272	5.18249e-05	-1.64468	-1.326
44414156	rs3791116	5.83862e-10	4.82911	3.08051	7.49661e-05	-1.47327	-0.987009	9.04369e-05	-1.43249	-0.981413
44414423	rs2428955	6.52464e-12	1.48624	1.92929	3.90637e-05	-1.73945	-1.37267	4.54465e-05	-1.72732	-1.37471
44414676	rs146406717	1.55838e-13	-0.318987	-4.392e-10	0.000215928	-1.40237	-4.392e-10	0.000240396	-1.43627	-4.392e-10
44415376	rs35709314	3.49335e-13	-1.90349e-10	0.488228	0.0019223	-1.90349e-10	0.783965	0.00222687	-1.90349e-10	0.789795
44415415	rs2240447	4.84592e-10	4.57514	3.14812	7.02113e-05	-1.56359	-0.962211	8.4324e-05	-1.52739	-0.956504
44415424	rs41270385	2.30356e-14	-1.90454	-0.32622	5.00655e-05	-1.83593	-1.02805	5.84884e-05	-1.81414	-1.03559
44415586	rs148762679	4.91315e-14	-1.4733	-4.392e-10	0.000221771	-1.37567	-4.392e-10	0.000264177	-1.34194	-4.392e-10
44415973	rs80320144	9.55412e-14	-1.90349e-10	-0.808246	0.000245044	-1.90349e-10	-1.27587	0.00028278	-1.90349e-10	-1.27389
44416090	rs7556565	3.6248e-10	4.30255	3.13037	6.54039e-05	-1.62798	-0.968752	7.83082e-05	-1.59483	-0.963074
44417630	rs6675620	2.86446e-10	4.13463	3.06287	6.14674e-05	-1.66538	-0.993426	7.3446e-05	-1.63415	-0.987858
44418435	rs17402782	1.55671e-13	-0.320057	-4.392e-10	0.000125159	-1.94773	-4.392e-10	0.000143944	-1.94914	-4.392e-10
44419518	rs143202249	3.5315e-13	-1.90349e-10	0.499089	0.00194473	-1.90349e-10	0.795565	0.00225288	-1.90349e-10	0.801409
44419546	rs2486014	7.27459e-12	-0.527194	4.05153	0.000199914	-1.91492	0.435495	0.000231175	-1.92045	0.445071
44420248	rs2486013	7.19465e-12	1.5751	1.93818	4.1214e-05	-1.72197	-1.33656	4.79683e-05	-1.709	-1.33902
44420754	rs1008137	8.50566e-12	-0.734849	4.41553	0.000260454	-1.87144	0.656556	0.000300534	-1.87963	0.666635
44421433	rs4660263	4.90991e-10	4.37099	3.36539	7.3543e-05	-1.61223	-0.867209	8.81712e-05	-1.57831	-0.860965
44422622	rs17402858	8.12317e-13	1.33209	-4.392e-10	0.000242236	-1.2874	-4.392e-10	0.000273493	-1.30728	-4.392e-10
44424405	rs41492045	3.38652e-13	0.457169	-4.392e-10	0.000464317	-0.636745	-4.392e-10	0.000514613	-0.675142	-4.392e-10
44424714	rs12045544	8.53497e-13	1.33475	0.0467881	3.26586e-05	-1.82963	-1.46158	3.79909e-05	-1.81916	-1.46205
44424879	rs4660758	5.70363e-10	4.5208	3.36543	7.53264e-05	-1.59839	-0.857096	9.04729e-05	-1.56279	-0.850719
44426025	rs2301993	3.22336e-10	4.13463	3.18092	6.41264e-05	-1.66538	-0.951077	7.66389e-05	-1.63415	-0.945304
44426823	rs2301992	7.29116e-14	-0.367801	-0.710755	0.000145598	-0.539702	-1.25676	0.000174498	-0.494	-1.26264
44426948	rs2906596	6.76105e-12	1.45904	1.99209	3.99897e-05	-1.72298	-1.36571	4.65423e-05	-1.7104	-1.36779
44428632	rs12145999	5.2747e-10	4.57514	3.23291	7.23861e-05	-1.56359	-0.931705	8.6949e-05	-1.52739	-0.925849
44428680	rs1636879	4.91544e-12	-0.756148	3.88848	0.000190464	-1.86581	0.33796	0.00021955	-1.87428	0.347305
44428715	rs3828146	4.29453e-10	4.40371	3.19876	6.85977e-05	-1.60461	-0.944449	8.22361e-05	-1.57031	-0.938647
44428902	rs3791118	6.70068e-14	-0.495413	-0.667596	0.000144591	-0.569119	-1.23428	0.000172372	-0.528652	-1.24025
44430163	rs72684780	8.68316e-13	1.23956	0.159188	3.16873e-05	-1.84591	-1.47549	3.68159e-05	-1.83688	-1.47575
44431362	rs3791119	4.91011e-10	4.37099	3.36543	7.42906e-05	-1.61223	-0.857096	8.90793e-05	-1.57831	-0.850719
44431715	rs3791120	4.73699e-10	4.3351	3.36543	7.3677e-05	-1.62053	-0.857096	8.83077e-05	-1.58701	-0.850719
44432500	rs4660759	4.92236e-10	4.3351	3.40381	7.47889e-05	-1.62053	-0.842116	8.96461e-05	-1.58701	-0.835677
44433864	rs7412307	2.19021e-07	4.66889	9.16798	0.000272566	-1.81075	0.641314	0.000318469	-1.79803	0.643003
44434613	rs2486007	4.7776e-12	-0.74623	3.85012	0.000189007	-1.85068	0.315154	0.000217544	-1.8606	0.324444
44434794	rs72637955	1.10385e-13	-1.90349e-10	-0.663829	0.000230892	-1.90349e-10	-1.33536	0.000266226	-1.90349e-10	-1.33421
44438396	rs783308	1.79589e-13	0.73432	-0.911453	3.68196e-05	-1.76002	-1.41126	4.35549e-05	-1.73911	-1.40543
44438961	rs4221	1.80532e-13	0.717428	-0.889326	3.70923e-05	-1.76453	-1.39938	4.38744e-05	-1.74386	-1.39337
44438974	rs7161	9.03421e-10	4.65401	3.69213	7.03969e-05	-1.74772	-0.77544	8.4222e-05	-1.71659	-0.768507
44439717	rs115483779	3.48801e-14	-1.81589	-4.392e-10	0.00014222	-1.81994	-4.392e-10	0.000162221	-1.8296	-4.392e-10
44439785	rs2486008	6.53483e-12	1.0048	2.4123	4.07146e-05	-1.82345	-1.24727	4.72554e-05	-1.81327	-1.24972
44440146	rs4660761	3.59235e-07	4.61995	9.71173	0.000343102	-1.83275	0.893468	0.000400782	-1.82039	0.895249
44440769	rs2286241	3.76994e-14	-1.76457	0.0264087	5.22375e-05	-1.95146	-0.870054	6.00916e-05	-1.94722	-0.875471
44441533	rs2286243	3.92729e-14	-1.70801	0.0107395	5.21386e-05	-1.94283	-0.880579	6.02451e-05	-1.93418	-0.885958
44442521	rs12410334	1.84883e-07	4.53947	9.12796	0.000260284	-1.84343	0.62789	0.000303881	-1.83161	0.62969
44442930	rs2428954	4.41973e-11	0.719344	4.60927	0.000302361	-1.92779	0.862101	0.000353118	-1.925	0.873249
44443401	rs41270395	7.11108e-14	-1.10356	-4.392e-10	0.000479624	-0.60431	-4.392e-10	0.000568536	-0.575492	-4.392e-10
44443422	rs41270397	3.77883e-14	-1.73581	-4.392e-10	0.0021816	0.9105	-4.392e-10	0.00224378	0.797362	-4.392e-10
44443459	rs2428953	4.69715e-11	0.780221	4.60927	0.000301456	-1.93079	0.862101	0.000352129	-1.92781	0.873249
44443633	rs139540839	4.47213e-14	-1.56735	-4.392e-10	0.000675653	-0.261634	-4.392e-10	0.000748256	-0.300812	-4.392e-10
44444138	rs150936757	5.35543e-14	-1.38711	-4.392e-10	0.000130516	-1.90582	-4.392e-10	0.000149392	-1.91198	-4.392e-10
44444790	rs113540523	3.28424e-13	0.426503	-4.392e-10	0.000555813	-0.456881	-4.392e-10	0.000658282	-0.428924	-4.392e-10
44445667	rs3762423	3.92602e-14	-1.64596	-0.0516294	5.09594e-05	-1.92406	-0.922222	5.91941e-05	-1.91029	-0.927444
44446455	rs2231280	3.9379e-14	-1.70443	0.00985723	5.21465e-05	-1.94208	-0.881171	6.02701e-05	-1.93317	-0.886547
44446584	rs115144852	4.17356e-14	-1.63645	-4.392e-10	0.000582461	-0.410051	-4.392e-10	0.000646192	-0.44746	-4.392e-10
44446634	rs2486006	8.15336e-12	1.30401	2.33438	4.14518e-05	-1.78733	-1.26545	4.81485e-05	-1.77631	-1.26796
44446651	rs2486005	1.22799e-13	0.815735	-1.37299	2.76069e-05	-1.90158	-1.55766	3.23152e-05	-1.8877	-1.55532
44447413	rs1859728	4.26503e-14	-1.68801	0.0732445	5.47591e-05	-1.93592	-0.83845	6.34058e-05	-1.92502	-0.843981
44448110	rs869896	4.15631e-14	-1.81065	0.170062	5.75008e-05	-1.95305	-0.772459	6.59004e-05	-1.95219	-0.778223
44449531	rs61770309	7.78545e-14	-0.660667	-0.352295	0.000212769	-0.99183	-0.425274	0.000214424	-1.12561	-0.424994
44449684	rs3791122	4.33686e-14	-1.73235	0.134279	5.80971e-05	-1.9473	-0.767895	6.6991e-05	-1.94048	-0.77352
44449770	rs2486003	9.54257e-12	1.39457	2.40114	4.40457e-05	-1.76642	-1.22567	5.11936e-05	-1.75473	-1.22821
44451234	rs1061781	3.0202e-14	-1.48971	-0.470186	0.000194161	-0.195546	-1.31308	0.000222188	-0.198209	-1.31682
44451477	rs2286244	3.71896e-13	-1.90349e-10	0.550812	0.000258799	-1.90349e-10	-1.22126	0.000297321	-1.90349e-10	-1.22375
44453025	rs72683973	7.15885e-12	1.35361	2.15469	4.04775e-05	-1.77242	-1.30415	4.70273e-05	-1.76125	-1.30658
44454839	rs4567315	3.11633e-10	4.89741	2.38437	5.49114e-05	-1.78199	-0.989599	6.53778e-05	-1.75387	-0.984506
44455203	rs2993619	9.64994e-11	1.92035	4.18914	0.000405092	-1.68506	0.911865	0.000476043	-1.6759	0.922853
44455217	rs12738136	3.93094e-10	5.11518	2.39882	5.66675e-05	-1.75622	-0.983896	6.75564e-05	-1.72681	-0.978779
44455871	rs2231284	1.54303e-13	0.819898	-1.14878	2.6482e-05	-1.89297	-1.60788	3.08958e-05	-1.88024	-1.60769
44456742	rs7555	7.01044e-12	0.858682	2.62867	4.46122e-05	-1.87398	-1.10533	5.16085e-05	-1.86654	-1.10833
44457215	rs12403025	9.25631e-10	5.09087	3.27956	7.12419e-05	-1.65187	-0.859366	8.51045e-05	-1.62113	-0.853544
44457305	rs12403036	8.93732e-10	5.0558	3.27956	7.07295e-05	-1.65908	-0.859366	8.4462e-05	-1.62871	-0.853544
44457782	rs41270401	4.94022e-14	-1.46781	-4.392e-10	0.000134131	-1.87849	-4.392e-10	0.000153279	-1.8863	-4.392e-10
44458928	rs10890286	1.21513e-09	5.34942	3.29313	7.81426e-05	-1.59655	-0.822227	9.36027e-05	-1.56318	-0.816319
44459840	rs115519287	3.76561e-14	-1.73931	-4.392e-10	0.000144717	-1.80253	-4.392e-10	0.00016426	-1.8171	-4.392e-10
44460632	rs79401056	3.61191e-14	-1.78098	-4.392e-10	0.00147438	0.518678	-4.392e-10	0.00153697	0.419013	-4.392e-10
44460639	rs75862497	3.65115e-14	-1.77018	-4.392e-10	0.0014159	0.478211	-4.392e-10	0.00148523	0.38477	-4.392e-10
44460857	rs41270403	9.79942e-13	0.883069	0.63662	3.4708e-05	-1.90371	-1.32663	4.02285e-05	-1.89701	-1.32697
44461822	rs2301983	1.49593e-14	-1.90574	-0.75673	3.32809e-05	-1.94277	-1.32956	3.83825e-05	-1.937	-1.33395
44462028	rs12563522	1.18682e-13	-1.90349e-10	-0.591359	0.000471976	-1.90349e-10	-0.620384	0.000545106	-1.90349e-10	-0.617576
44462774	rs115695479	3.5027e-14	-1.81168	-4.392e-10	0.000146624	-1.78944	-4.392e-10	0.000166196	-1.80539	-4.392e-10
44462997	rs79776471	3.71267e-14	-1.75347	-4.392e-10	0.000139161	-1.84168	-4.392e-10	0.000158189	-1.85477	-4.392e-10
44463170	rs2248253	8.02855e-12	0.167891	3.45507	7.63167e-05	-1.93537	-0.507055	8.79422e-05	-1.93189	-0.509991
44463204	rs2286245	1.83899e-14	-1.95292	-0.503088	4.01958e-05	-1.92221	-1.16135	4.57168e-05	-1.92923	-1.16687
44463839	rs114105326	3.04552e-14	-1.95155	-4.392e-10	0.000132932	-1.88748	-4.392e-10	0.00015294	-1.88851	-4.392e-10
44463888	rs6671811	3.40513e-14	-1.83994	-4.392e-10	0.000148824	-1.77455	-4.392e-10	0.000168439	-1.79199	-4.392e-10
44464205	rs3791124	4.67698e-14	-0.233747	-1.28882	2.80683e-05	-1.89653	-1.54614	3.27785e-05	-1.88547	-1.54332
44464454	rs3791125	2.85362e-13	-1.90349e-10	0.285954	0.000228883	-1.90349e-10	-1.3441	0.000262831	-1.90349e-10	-1.34705
44465037	rs16831527	3.56243e-14	-1.79477	-4.392e-10	0.000141822	-1.82274	-4.392e-10	0.000160932	-1.83758	-4.392e-10
44465358	rs76906608	3.58807e-14	-1.7876	-4.392e-10	0.000140923	-1.8291	-4.392e-10	0.000159972	-1.84356	-4.392e-10
44465419	rs803619	2.36284e-12	0.0994967	2.30032	0.000100146	-1.88396	-0.286717	0.000116929	-1.87732	-0.279665
44466606	rs2248632	2.49452e-12	-0.0553891	2.50944	4.03658e-05	-1.95295	-1.12638	4.63755e-05	-1.95243	-1.12935
44466610	rs76038188	3.57029e-14	-1.79257	-4.392e-10	0.000141788	-1.82298	-4.392e-10	0.000160959	-1.83741	-4.392e-10
44467116	rs76354303	4.27253e-14	-1.61301	-4.392e-10	0.000125552	-1.94459	-4.392e-10	0.000143975	-1.94891	-4.392e-10
44467382	rs80095976	3.44552e-14	-1.82814	-4.392e-10	0.000147023	-1.78672	-4.392e-10	0.000166578	-1.80309	-4.392e-10
44467504	rs116254654	1.01041e-13	-0.752276	-4.392e-10	0.000141293	-1.82648	-4.392e-10	0.000166039	-1.80633	-4.392e-10
44468235	rs2248829	2.6348e-12	-0.022794	2.53155	4.14257e-05	-1.95252	-1.10089	4.76013e-05	-1.95169	-1.10401
44468423	rs41270405	7.57255e-14	-1.04069	-4.392e-10	0.000133168	-1.8857	-4.392e-10	0.000155482	-1.87202	-4.392e-10
44468440	rs41270407	3.49065e-14	-1.81513	-4.392e-10	0.000144659	-1.80294	-4.392e-10	0.000163967	-1.81889	-4.392e-10
44469031	rs1362153	5.54856e-11	2.48887	3.0672	5.91541e-05	-1.74162	-0.95555	6.87787e-05	-1.72885	-0.958809
44470214	rs114382918	1.94403e-14	-1.92363	-0.476826	3.91436e-05	-1.94797	-1.1621	4.49953e-05	-1.94431	-1.16769
44470598	rs77081197	2.32134e-13	-1.90349e-10	0.0795126	0.000212639	-1.90349e-10	-1.41772	0.000244285	-1.90349e-10	-1.42022
44470675	rs72683978	2.92657e-12	0.209056	2.40473	3.93977e-05	-1.94178	-1.16182	4.53756e-05	-1.9389	-1.16468
44470778	rs6660227	3.50955e-14	-1.80973	-4.392e-10	0.000144128	-1.80661	-4.392e-10	0.000163467	-1.82194	-4.392e-10
44471316	rs6670336	3.47789e-14	-1.81879	-4.392e-10	0.00014522	-1.79906	-4.392e-10	0.000164569	-1.81523	-4.392e-10
44471540	rs75404559	3.42368e-14	-1.8345	-4.392e-10	0.000147833	-1.78123	-4.392e-10	0.000167373	-1.79833	-4.392e-10
44474426	rs112998012	9.56842e-14	-0.80675	-4.392e-10	0.000125987	-1.94114	-4.392e-10	0.000144906	-1.94247	-4.392e-10
44474802	rs11210939	2.1688e-10	4.95209	1.96721	5.59139e-05	-1.58935	-1.16415	6.74127e-05	-1.54752	-1.16021
44474848	rs11804824	1.17824e-12	0.0540182	1.64996	3.32205e-05	-1.94632	-1.32783	3.82639e-05	-1.94404	-1.33001
44474993	rs148112158	3.58473e-14	-1.78854	-4.392e-10	0.000141037	-1.82829	-4.392e-10	0.000160094	-1.84279	-4.392e-10
44475123	rs113551349	1.00838e-11	4.74838	-0.897492	0.000424182	0.144648	-0.871798	0.000390666	-0.0791458	-0.871559
44475402	rs75103201	3.69035e-14	-1.7595	-4.392e-10	0.000137819	-1.85137	-4.392e-10	0.000156668	-1.86442	-4.392e-10
44475408	rs2486002	1.2032e-12	0.0430551	1.68188	3.35151e-05	-1.94694	-1.31837	3.85979e-05	-1.94476	-1.3206
44475586	rs1766967	9.9121e-13	-0.118836	1.64996	3.30093e-05	-1.9527	-1.32783	3.79597e-05	-1.95202	-1.33001
44475987	rs2486001	5.76597e-14	0.00799479	-1.32124	2.99854e-05	-1.82744	-1.54916	3.5343e-05	-1.80702	-1.54644
44476203	rs1766970	1.27304e-12	0.0662358	1.71512	3.38961e-05	-1.94559	-1.30842	3.90435e-05	-1.9432	-1.31068
44476352	rs62621784	3.66028e-14	-1.76768	-4.392e-10	0.00013866	-1.84529	-4.392e-10	0.000157562	-1.85874	-4.392e-10
44477038	rs192270735	4.37325e-14	-1.90349e-10	-1.58971	0.000182917	-1.90349e-10	-1.56828	0.000210598	-1.90349e-10	-1.56861
44477431	rs111824744	3.15655e-14	-1.91574	-4.392e-10	0.000195677	-1.50085	-4.392e-10	0.000223478	-1.50924	-4.392e-10
44478007	rs2486000	5.47635e-14	-0.0776684	-1.28711	2.99737e-05	-1.86356	-1.51343	3.52361e-05	-1.8465	-1.50999
44478333	rs146913300	8.04184e-14	-0.98056	-4.392e-10	0.000715641	-0.204134	-4.392e-10	0.000828363	-0.199105	-4.392e-10
44478634	rs75102392	3.49782e-14	-1.81308	-4.392e-10	0.000152966	-1.7471	-4.392e-10	0.000172959	-1.7655	-4.392e-10
44479725	rs3791127	1.20545e-13	-1.90349e-10	-0.575778	0.000186029	-1.90349e-10	-1.55141	0.000213991	-1.90349e-10	-1.55262
44480010	rs2477614	4.45639e-14	-0.0776684	-1.49321	2.74408e-05	-1.86356	-1.60172	3.21846e-05	-1.8465	-1.60057
44480093	rs3791129	3.03983e-09	7.67738	1.88213	5.59168e-05	-1.59379	-1.15966	6.71379e-05	-1.55662	-1.15519
44481492	rs1325440	3.42102e-14	-0.540814	-1.29447	2.75348e-05	-1.93878	-1.52308	3.20571e-05	-1.93129	-1.51975
44481641	rs150772641	5.55294e-14	-1.35089	-4.392e-10	0.000128571	-1.92083	-4.392e-10	0.000149328	-1.91241	-4.392e-10
44482312	rs783305	5.57591e-12	1.58174	1.67667	3.4036e-05	-1.94748	-1.30241	3.91315e-05	-1.94662	-1.30501
44482495	rs117178740	6.85892e-14	-1.90349e-10	-1.13967	0.00046266	-1.90349e-10	-0.64032	0.000532647	-1.90349e-10	-0.640698
44483137	rs72544124	4.80042e-14	-1.49652	-4.392e-10	0.000189021	-1.53546	-4.392e-10	0.000218931	-1.5298	-4.392e-10
44483704	rs79746139	9.32984e-12	3.77317	-4.392e-10	0.00117658	0.293058	-4.392e-10	0.00119939	0.171012	-4.392e-10
44484945	rs79003767	5.7539e-14	-1.31534	-4.392e-10	0.00012454	-1.95269	-4.392e-10	0.000143398	-1.95293	-4.392e-10
44486239	rs9429225	2.66542e-14	-0.57456	-1.5103	3.00692e-05	-1.77457	-1.59924	3.53895e-05	-1.75225	-1.59989
44487268	rs74818264	6.36814e-14	-1.90349e-10	-1.21391	0.000435865	-1.90349e-10	-0.69998	0.000502479	-1.90349e-10	-0.699003
44487280	rs6429644	4.09816e-13	0.944995	-0.297089	0.000132673	-0.499452	-1.38997	0.000158474	-0.463876	-1.38909
44487717	rs116058002	3.22752e-14	-1.8935	-4.392e-10	0.000124639	-1.95189	-4.392e-10	0.000143584	-1.95164	-4.392e-10
44487950	rs11585120	2.65398e-13	1.01318	-0.799756	0.000142989	-0.397963	-1.41658	0.000171989	-0.354622	-1.4165
44488329	rs2485999	1.66426e-13	1.09018	-1.34343	0.000139959	-0.372648	-1.46332	0.000168602	-0.326988	-1.46403
44488466	rs34282584	8.25011e-15	-1.95174	-1.30583	2.56285e-05	-1.9526	-1.581	2.96241e-05	-1.94987	-1.5801
44488613	rs2428966	2.33988e-13	0.901812	-0.814344	0.000123497	-0.519256	-1.44184	0.000148201	-0.478263	-1.44172
44489099	rs2485998	2.36589e-13	0.871674	-0.773155	0.000123237	-0.54059	-1.42261	0.000147845	-0.499901	-1.42249
44489325	rs183571864	6.05934e-14	-1.90349e-10	-1.26362	0.00017553	-1.90349e-10	-1.6095	0.000202172	-1.90349e-10	-1.60944
44489956	rs145104753	1.85345e-13	-0.145583	-4.392e-10	0.000400619	-0.784302	-4.392e-10	0.000479765	-0.745261	-4.392e-10
44490723	rs7554322	1.42146e-14	-1.84128	-0.872256	3.27992e-05	-1.85561	-1.4313	3.74056e-05	-1.86535	-1.43139
44490729	rs2906599	2.19683e-13	0.740393	-0.716011	0.000111385	-0.654164	-1.41016	0.000133659	-0.613147	-1.41012
44491104	rs77544796	1.26105e-14	-1.87736	-0.955908	3.08185e-05	-1.89468	-1.45452	3.52443e-05	-1.90167	-1.45458
44491905	rs72683987	1.5108e-13	1.00479	-1.35479	0.000130767	-0.4088	-1.4951	0.000157535	-0.363377	-1.49553
44493795	rs7523468	3.83853e-14	-0.109997	-1.61013	0.000106159	-0.84796	-1.26441	0.000126931	-0.813	-1.26191
44494076	rs74658637	8.97871e-14	-0.870362	-4.392e-10	0.000268779	-1.18342	-4.392e-10	0.000316389	-1.16159	-4.392e-10
44494156	rs783306	8.85917e-15	-1.58192	-1.60444	3.45984e-05	-1.8775	-1.35601	3.93662e-05	-1.89227	-1.35338
44494552	rs783307	1.13367e-14	-1.33323	-1.60653	3.07082e-05	-1.93021	-1.42258	3.52205e-05	-1.9364	-1.42053
44496479	rs2486010	2.30818e-14	-0.621883	-1.60688	3.15413e-05	-1.86736	-1.45866	3.6715e-05	-1.85879	-1.45658
44496765	rs2486009	2.82888e-11	4.88242	-4.392e-10	0.00596488	1.91633	-4.392e-10	0.007441	1.9962	-4.392e-10
44496965	rs138865507	1.29005e-13	-0.507954	-4.392e-10	0.000185658	-1.5534	-4.392e-10	0.00021812	-1.53351	-4.392e-10
44497249	rs12037805	9.03996e-15	-1.94994	-1.21621	2.81338e-05	-1.85197	-1.58837	3.19436e-05	-1.86694	-1.58764
44497682	rs116766081	3.14734e-14	-1.91866	-4.392e-10	0.000137512	-1.8536	-4.392e-10	0.000156953	-1.86261	-4.392e-10
44497847	rs67193654	3.17304e-14	-0.470293	-1.44024	5.61847e-05	-1.40876	-1.33991	6.64576e-05	-1.38243	-1.33956
44498001	rs75925071	1.54335e-13	-0.328677	-4.392e-10	0.000170075	-1.64107	-4.392e-10	0.000193946	-1.65098	-4.392e-10
44498152	rs79421665	1.49853e-13	-0.358147	-4.392e-10	0.000167905	-1.65391	-4.392e-10	0.000191511	-1.66361	-4.392e-10
44498248	rs114406142	3.63571e-14	-1.77441	-4.392e-10	0.000134952	-1.87239	-4.392e-10	0.000155741	-1.87036	-4.392e-10
44498463	rs2477618	3.78173e-14	-0.273026	-1.46201	7.90381e-05	-1.03982	-1.36756	9.41001e-05	-1.00696	-1.36723
44498812	rs12038878	6.8888e-15	-1.89133	-1.54658	2.83521e-05	-1.8323	-1.60032	3.2207e-05	-1.84558	-1.60079
44498974	rs61768270	5.02715e-14	-1.45037	-4.392e-10	0.000183396	-1.56566	-4.392e-10	0.000211444	-1.5646	-4.392e-10
44499242	rs1978195	6.86667e-15	-1.89109	-1.55003	2.82219e-05	-1.83557	-1.60165	3.20641e-05	-1.84873	-1.60209
44499488	rs12138281	8.75361e-15	-1.92474	-1.27359	2.50194e-05	-1.949	-1.60866	2.8782e-05	-1.9501	-1.60871
44500524	rs6429645	7.73655e-15	-1.86657	-1.45528	2.55754e-05	-1.95122	-1.58446	2.94031e-05	-1.95286	-1.5846
44500750	rs61768272	5.11274e-14	-1.43348	-4.392e-10	0.000187355	-1.54431	-4.392e-10	0.000215899	-1.54375	-4.392e-10
44501067	rs9660458	6.10608e-14	0.328309	-1.58424	0.000148638	-0.239927	-1.53587	0.000179372	-0.194656	-1.53444
44502163	rs16831558	2.37947e-14	-0.956077	-1.24227	6.14169e-05	-1.33114	-1.32849	6.92929e-05	-1.3527	-1.32751
44502909	rs2428965	1.01122e-14	-1.69108	-1.36299	2.89594e-05	-1.91475	-1.49667	3.32896e-05	-1.91835	-1.49496
44503040	rs2485993	1.53958e-14	-1.25624	-1.37746	2.99461e-05	-1.87555	-1.50237	3.48602e-05	-1.86647	-1.50074
44503576	rs4660763	1.43047e-14	-1.31913	-1.38808	2.95945e-05	-1.88017	-1.50956	3.44341e-05	-1.87152	-1.50799
44503783	rs34189025	1.73529e-14	-1.16907	-1.34497	6.02041e-05	-1.07295	-1.60662	6.36876e-05	-1.15779	-1.60678
44504227	rs9429127	1.51771e-14	-1.27671	-1.37131	2.95061e-05	-1.89455	-1.49817	3.42968e-05	-1.88699	-1.49651
44504809	rs2477616	1.83258e-14	-1.32495	-1.13454	3.69963e-05	-1.90811	-1.25838	4.30093e-05	-1.90146	-1.25568
44505130	rs58283107	4.80682e-14	-1.49518	-4.392e-10	0.000437872	-0.695386	-4.392e-10	0.000517624	-0.669307	-4.392e-10
44505646	rs10157253	1.9189e-14	-1.29448	-1.11899	3.45606e-05	-1.89997	-1.33463	4.01984e-05	-1.89277	-1.33196
44505789	rs6677372	2.05034e-14	-1.2823	-1.06492	3.97524e-05	-1.89647	-1.19817	4.62593e-05	-1.88905	-1.19524
44506232	rs150683278	7.73261e-14	-1.01977	-4.392e-10	0.00179539	0.715664	-4.392e-10	0.00190265	0.632446	-4.392e-10
44506265	rs2485994	2.40716e-14	-0.850346	-1.33643	4.57039e-05	-1.85035	-1.10478	5.27535e-05	-1.84799	-1.10494
44506420	rs813642	1.74094e-14	-1.19773	-1.31306	3.06781e-05	-1.83892	-1.51484	3.57718e-05	-1.82826	-1.51314
44506621	rs79375349	5.21863e-14	-1.41298	-4.392e-10	0.00050066	-0.561384	-4.392e-10	0.000592647	-0.533958	-4.392e-10
44507222	rs4469748	1.72443e-14	-1.24232	-1.278	3.04507e-05	-1.86665	-1.49455	3.54726e-05	-1.85712	-1.49268
44507374	rs28621397	4.78121e-14	-1.50052	-4.392e-10	0.000434009	-0.704248	-4.392e-10	0.00051301	-0.678261	-4.392e-10
44507773	rs17413167	1.04298e-14	-1.66358	-1.35956	4.46296e-05	-1.38401	-1.5949	4.92648e-05	-1.42695	-1.5944
44508136	rs11577905	5.18839e-14	-1.41879	-4.392e-10	0.000496007	-0.570722	-4.392e-10	0.000587085	-0.543387	-4.392e-10
44508195	rs1476670	7.09884e-12	3.49988	-4.392e-10	0.00104026	0.169913	-4.392e-10	0.00127408	0.231423	-4.392e-10
44508555	rs78538864	8.1514e-14	-0.967029	-4.392e-10	0.000275419	-1.15902	-4.392e-10	0.000318483	-1.15499	-4.392e-10
44508927	rs753637	2.06384e-14	-1.20146	-1.13919	3.84663e-05	-1.86515	-1.26238	4.48144e-05	-1.85633	-1.25969
44508975	rs2993620	2.64459e-14	-0.766154	-1.32655	4.7577e-05	-1.82357	-1.09139	5.49313e-05	-1.82092	-1.09155
44509125	rs61453383	4.70077e-14	-1.51749	-4.392e-10	0.000372515	-0.857035	-4.392e-10	0.000439019	-0.834013	-4.392e-10
44509391	rs2275340	7.22096e-15	-1.85673	-1.53409	3.01947e-05	-1.90301	-1.46664	3.49196e-05	-1.89927	-1.46623
44509551	rs751442	2.2932e-14	-1.10539	-1.12988	4.18274e-05	-1.8014	-1.24236	4.89e-05	-1.78914	-1.23964
44509818	rs61768273	5.23603e-14	-1.40965	-4.392e-10	0.000191362	-1.52314	-4.392e-10	0.00022052	-1.52257	-4.392e-10
44510128	rs17413277	7.27948e-15	-1.84846	-1.53428	3.01303e-05	-1.90867	-1.46311	3.48376e-05	-1.90516	-1.4627
44510575	rs11210945	4.63406e-14	-1.53179	-4.392e-10	0.000411894	-0.756547	-4.392e-10	0.000486604	-0.731107	-4.392e-10
44510576	rs17404795	3.04289e-14	-1.95241	-4.392e-10	0.000135403	-1.86905	-4.392e-10	0.000156139	-1.86781	-4.392e-10
44510779	rs17404823	1.00764e-14	-1.67132	-1.38629	4.44815e-05	-1.39488	-1.58736	4.91273e-05	-1.43739	-1.58675
44511409	rs6693689	7.2997e-15	-1.83135	-1.54862	3.04857e-05	-1.92239	-1.43767	3.52206e-05	-1.91971	-1.43722
44512590	rs144061400	5.06921e-14	-1.44203	-4.392e-10	0.000419141	-0.739105	-4.392e-10	0.000494563	-0.714882	-4.392e-10
44512643	rs112149432	4.79114e-14	-1.49845	-4.392e-10	0.000126431	-1.93761	-4.392e-10	0.000144389	-1.94604	-4.392e-10
44512756	rs12240184	5.04066e-14	-1.44768	-4.392e-10	0.000415504	-0.74782	-4.392e-10	0.000490229	-0.723684	-4.392e-10
44513506	rs11580716	5.04508e-14	-1.4468	-4.392e-10	0.000474047	-0.616006	-4.392e-10	0.00056084	-0.589121	-4.392e-10
44513955	rs41270409	9.35058e-15	-1.6653	-1.46707	5.13171e-05	-1.34616	-1.49313	5.66761e-05	-1.38951	-1.49169
44514883	rs2108201	1.3042e-14	-1.61932	-1.18031	3.31557e-05	-1.93291	-1.34319	3.81928e-05	-1.93548	-1.34043
44515445	rs2057966	6.9729e-15	-1.95044	-1.47533	2.73642e-05	-1.87933	-1.58874	3.14505e-05	-1.88213	-1.58801
44515696	rs2057968	6.82405e-15	-1.94977	-1.49758	2.67235e-05	-1.88326	-1.60851	3.06859e-05	-1.88643	-1.60832
44515962	rs72683990	2.51445e-14	-0.762071	-1.38109	4.41668e-05	-1.82222	-1.16712	5.10154e-05	-1.81956	-1.16687
44516381	rs146475171	4.28601e-14	-1.90349e-10	-1.60986	0.000216424	-1.90349e-10	-1.40007	0.000249074	-1.90349e-10	-1.40081
44516404	rs4660766	2.00644e-14	-1.17428	-1.19458	3.97226e-05	-1.83637	-1.25902	4.63198e-05	-1.82676	-1.25623
44516962	rs115402147	7.7235e-14	-1.02095	-4.392e-10	0.000657686	-0.288585	-4.392e-10	0.000787245	-0.250017	-4.392e-10
44517189	rs2158821	6.46338e-15	-1.90306	-1.59859	5.24464e-05	-1.24705	-1.57047	5.85157e-05	-1.27835	-1.57092
44517409	rs1007795	6.51571e-15	-1.89047	-1.60311	5.44884e-05	-1.19723	-1.5821	6.07804e-05	-1.22882	-1.58247
44519447	rs2158822	1.464e-14	-1.25983	-1.42421	3.01157e-05	-1.92744	-1.44482	3.48575e-05	-1.92435	-1.44293
44520070	rs11210947	1.49364e-14	-1.27634	-1.38766	3.1117e-05	-1.9293	-1.41026	3.6021e-05	-1.92627	-1.40818
44520113	rs11210948	1.46424e-14	-1.27159	-1.41229	3.03889e-05	-1.92966	-1.43357	3.51713e-05	-1.92671	-1.43162
44521269	rs35096233	1.51999e-14	-1.74002	-0.9065	4.19053e-05	-1.44081	-1.60109	4.6411e-05	-1.47951	-1.60151
44521737	rs80288039	4.64663e-14	-1.52908	-4.392e-10	0.000418469	-0.74071	-4.392e-10	0.000496662	-0.710647	-4.392e-10
44522274	rs942756	1.23712e-14	-1.25983	-1.5926	2.67181e-05	-1.92744	-1.56453	3.0896e-05	-1.92435	-1.56358
44522583	rs116786318	3.04897e-14	-1.95042	-4.392e-10	0.000133497	-1.88323	-4.392e-10	0.000153924	-1.8821	-4.392e-10
44522612	rs77973655	4.81463e-14	-1.49356	-4.392e-10	0.000444151	-0.681148	-4.392e-10	0.000527525	-0.65036	-4.392e-10
44523146	rs61768276	6.37911e-15	-1.9062	-1.60857	3.74861e-05	-1.85189	-1.30145	4.33812e-05	-1.84756	-1.30097
44523439	rs61768277	1.15262e-14	-1.43073	-1.49245	2.59205e-05	-1.95021	-1.57207	2.99003e-05	-1.94875	-1.57194
44523443	rs61768278	6.36329e-15	-1.91189	-1.60537	3.69397e-05	-1.85094	-1.31709	4.27809e-05	-1.8458	-1.31667
44523984	rs61768279	2.09171e-14	-1.76882	-0.558414	4.05804e-05	-1.6024	-1.47162	4.51207e-05	-1.63617	-1.47305
44524676	rs12031261	1.66949e-14	-1.94468	-0.608019	2.91067e-05	-1.89582	-1.51052	3.4314e-05	-1.87141	-1.51159
44525510	rs74434439	6.22696e-14	-1.23633	-4.392e-10	0.000138618	-1.84559	-4.392e-10	0.000156618	-1.86475	-4.392e-10
44526173	rs6658797	2.11947e-13	1.53584	-1.54731	0.000146781	-0.178319	-1.61005	0.000182314	-0.102734	-1.61009
44526443	rs28798527	6.55167e-15	-1.88365	-1.60444	3.64602e-05	-1.92551	-1.25558	4.18342e-05	-1.92845	-1.25639
44528223	rs116222714	5.99703e-14	-1.27395	-4.392e-10	0.000141555	-1.82463	-4.392e-10	0.000163379	-1.82248	-4.392e-10
44529157	rs12759480	9.0625e-15	-1.55357	-1.61009	3.3631e-05	-1.78065	-1.48121	3.9652e-05	-1.75835	-1.48007
44529845	rs12745550	9.41994e-15	-1.51633	-1.60864	3.4649e-05	-1.76434	-1.4677	4.08824e-05	-1.74128	-1.46658
44530040	rs12124324	1.00726e-14	-1.45051	-1.60748	3.02587e-05	-1.75838	-1.60915	3.54521e-05	-1.74135	-1.60902
44530354	rs10493116	9.70475e-15	-1.485	-1.61019	3.44996e-05	-1.74356	-1.49281	4.07531e-05	-1.7193	-1.49173
44530895	rs143726277	1.68969e-13	-1.90349e-10	-0.23809	0.000576412	-1.90349e-10	-0.420489	0.00066413	-1.90349e-10	-0.420078
44531157	rs116449802	6.50547e-15	-1.91483	-1.58033	4.05787e-05	-1.94336	-1.13071	4.66163e-05	-1.94495	-1.13166
44531167	rs115310460	6.50547e-15	-1.91483	-1.58033	4.05787e-05	-1.94336	-1.13071	4.66163e-05	-1.94495	-1.13166
44531312	rs12122860	6.46587e-15	-1.91802	-1.58325	4.00349e-05	-1.94493	-1.14263	4.59987e-05	-1.94638	-1.14356
44531487	rs12125560	6.47076e-15	-1.91802	-1.58249	4.01605e-05	-1.94493	-1.1395	4.61428e-05	-1.94638	-1.14043
44531983	rs72683998	6.62033e-15	-1.92171	-1.55595	4.41134e-05	-1.94666	-1.04389	5.06885e-05	-1.94794	-1.04492
44531995	rs7548071	2.07719e-14	-0.773512	-1.56069	5.76164e-05	-1.11495	-1.60855	6.96486e-05	-1.06641	-1.60868
44532660	rs7514789	6.47076e-15	-1.91802	-1.58249	4.01605e-05	-1.94493	-1.1395	4.61428e-05	-1.94638	-1.14043
44532661	rs12031993	5.15124e-14	-1.90349e-10	-1.42598	0.000217618	-1.90349e-10	-1.39457	0.000250704	-1.90349e-10	-1.39428
44532725	rs7519215	6.44694e-15	-1.92171	-1.58249	4.00912e-05	-1.94666	-1.1395	4.6071e-05	-1.94794	-1.14043
44532939	rs4660265	1.13376e-14	-1.35758	-1.5821	3.13979e-05	-1.72069	-1.60988	3.68302e-05	-1.70242	-1.60982
44533724	rs7554151	6.45952e-15	-1.91802	-1.58423	3.987e-05	-1.94493	-1.14675	4.58094e-05	-1.94638	-1.14769
44533782	rs4660266	1.15185e-14	-1.31377	-1.61007	4.02654e-05	-1.61626	-1.46556	4.78299e-05	-1.58656	-1.46435
44534001	rs12130685	6.40269e-15	-1.92686	-1.58423	3.97136e-05	-1.94886	-1.14675	4.56491e-05	-1.94989	-1.14769
44534125	rs72684002	6.49028e-15	-1.9121	-1.5854	3.97905e-05	-1.94196	-1.15173	4.57065e-05	-1.94366	-1.15265
44534252	rs16831607	6.49405e-15	-1.9121	-1.58482	3.98894e-05	-1.94196	-1.14924	4.582e-05	-1.94366	-1.15017
44534476	rs72686003	6.50377e-15	-1.91003	-1.5854	3.9834e-05	-1.94087	-1.15173	4.57527e-05	-1.94265	-1.15265
44534887	rs74070419	6.57045e-15	-1.90144	-1.58378	4.02993e-05	-1.93611	-1.14487	4.62714e-05	-1.93823	-1.14581
44534998	rs72686004	6.4185e-15	-1.91752	-1.59109	3.86703e-05	-1.94479	-1.17745	4.44267e-05	-1.94636	-1.17835
44535078	rs4660769	1.12337e-14	-1.33924	-1.60964	4.00935e-05	-1.63467	-1.45142	4.75848e-05	-1.60578	-1.45026
44535107	rs72686006	6.59756e-15	-1.89673	-1.58437	4.03096e-05	-1.93336	-1.14736	4.62754e-05	-1.93565	-1.14829
44535401	rs11210949	1.28849e-14	-1.20382	-1.60793	3.51205e-05	-1.61336	-1.60516	4.13243e-05	-1.5922	-1.6049
44535536	rs56133576	6.58991e-15	-1.89673	-1.58553	4.01103e-05	-1.93336	-1.15232	4.60469e-05	-1.93565	-1.15324
44535643	rs55808147	6.42764e-15	-1.9156	-1.59159	3.86145e-05	-1.94385	-1.17984	4.43587e-05	-1.94551	-1.18074
44535660	rs7524452	8.48688e-15	-1.61909	-1.61019	3.3643e-05	-1.79138	-1.47013	3.94577e-05	-1.77429	-1.46904
44536073	rs1123370	6.57804e-15	-1.89911	-1.58496	4.01535e-05	-1.93476	-1.14984	4.61003e-05	-1.93697	-1.15077
44536221	rs1573967	1.38998e-14	-1.14302	-1.59292	3.81953e-05	-1.52705	-1.60755	4.49632e-05	-1.50531	-1.6074
44536311	rs74397179	4.52527e-14	-1.90349e-10	-1.55554	0.000190313	-1.90349e-10	-1.52864	0.000218973	-1.90349e-10	-1.52961
44536567	rs7534826	6.71233e-15	-1.87584	-1.58802	4.01946e-05	-1.92033	-1.16325	4.61127e-05	-1.9233	-1.16417
44536745	rs7534944	6.52076e-15	-1.92762	-1.56519	4.16916e-05	-1.95234	-1.09467	4.79312e-05	-1.95277	-1.09602
44536769	rs7535034	6.47964e-15	-1.92762	-1.57152	4.07852e-05	-1.95234	-1.11665	4.68905e-05	-1.95277	-1.11798
44536877	rs7527790	6.56571e-15	-1.92075	-1.56519	4.1755e-05	-1.95082	-1.09467	4.79861e-05	-1.95162	-1.09602
44536931	rs75808047	7.17598e-14	-1.09448	-4.392e-10	0.000310997	-1.03753	-4.392e-10	0.000359602	-1.03356	-4.392e-10
44537401	rs942755	1.51322e-14	-1.11493	-1.53605	3.68797e-05	-1.56219	-1.60746	4.33975e-05	-1.54053	-1.60762
44537545	rs2353604	1.38477e-14	-1.17075	-1.56894	3.54738e-05	-1.61075	-1.59777	4.21828e-05	-1.57917	-1.59738
44537581	rs56204257	3.07061e-14	-1.94334	-4.392e-10	0.000169262	-1.64586	-4.392e-10	0.000195623	-1.64237	-4.392e-10
44537673	rs74719511	7.92327e-15	-1.89779	-1.40021	2.75075e-05	-1.86283	-1.60002	3.1464e-05	-1.86962	-1.6001
44538014	rs1123369	7.85777e-15	-1.90191	-1.40439	2.74749e-05	-1.86812	-1.59592	3.14327e-05	-1.87469	-1.59601
44538817	rs75480466	9.51314e-14	-1.90349e-10	-0.812544	0.000204931	-1.90349e-10	-1.45464	0.000236185	-1.90349e-10	-1.45394
44538828	rs78118512	6.60122e-15	-1.90191	-1.57864	3.01963e-05	-1.86812	-1.50148	3.45549e-05	-1.87469	-1.50131
44538915	rs116058805	6.52965e-15	-1.91611	-1.57534	3.01448e-05	-1.87587	-1.49543	3.45328e-05	-1.88139	-1.49526
44538945	rs114818226	6.50255e-15	-1.9183	-1.57731	2.96245e-05	-1.88969	-1.49903	3.39316e-05	-1.89535	-1.49886
44539129	rs55742259	7.91621e-15	-1.87735	-1.42154	2.84804e-05	-1.83716	-1.59093	3.25459e-05	-1.84486	-1.59104
44539150	rs56143306	6.55479e-15	-1.87976	-1.60785	2.89279e-05	-1.84015	-1.57236	3.30633e-05	-1.84775	-1.57238
44539168	rs55896798	6.57705e-15	-1.87735	-1.60687	2.91214e-05	-1.83716	-1.56868	3.32811e-05	-1.84486	-1.5687
44539183	rs55708211	6.38886e-15	-1.90919	-1.60406	2.82165e-05	-1.87758	-1.55983	3.22957e-05	-1.88377	-1.55985
44539567	rs55949822	6.36813e-15	-1.9076	-1.6089	2.77927e-05	-1.87549	-1.57705	3.1808e-05	-1.88177	-1.57707
44539688	rs72686008	3.11595e-14	-1.92868	-4.392e-10	0.00018753	-1.54337	-4.392e-10	0.000217153	-1.53795	-4.392e-10
44539897	rs4660267	1.45491e-14	-1.10654	-1.58373	3.745e-05	-1.55816	-1.59614	4.45781e-05	-1.52551	-1.59581
44539960	rs78975618	7.98953e-15	-1.90191	-1.38776	2.7366e-05	-1.86812	-1.59989	3.13086e-05	-1.87469	-1.59997
44540120	rs12126760	6.41588e-15	-1.89987	-1.60916	2.8034e-05	-1.8655	-1.5784	3.20713e-05	-1.87217	-1.57842
44540143	rs35632904	1.45491e-14	-1.10654	-1.58373	3.745e-05	-1.55816	-1.59614	4.45781e-05	-1.52551	-1.59581
44540145	rs12136884	6.41841e-15	-1.89987	-1.60876	2.80913e-05	-1.8655	-1.57636	3.21368e-05	-1.87217	-1.57638
44540163	rs12126007	6.41841e-15	-1.89987	-1.60876	2.80913e-05	-1.8655	-1.57636	3.21368e-05	-1.87217	-1.57638
44540686	rs76591150	9.75838e-14	-1.90349e-10	-0.787092	0.000199716	-1.90349e-10	-1.48041	0.000230075	-1.90349e-10	-1.48015
44540966	rs116421472	4.71212e-14	-1.51508	-4.392e-10	0.000153363	-1.74451	-4.392e-10	0.000177781	-1.73801	-4.392e-10
44541287	rs11210950	1.43175e-14	-1.1213	-1.58502	3.71108e-05	-1.56822	-1.59518	4.41568e-05	-1.53598	-1.59483
44541316	rs7531328	6.34878e-15	-1.90948	-1.61006	2.74956e-05	-1.87796	-1.58533	3.14712e-05	-1.88413	-1.58535
44541586	rs2057969	6.44568e-15	-1.89444	-1.60996	2.80659e-05	-1.85864	-1.58412	3.21152e-05	-1.86509	-1.58414
44541961	rs11210951	1.24022e-14	-1.54104	-1.3089	5.71185e-05	-1.12211	-1.61008	6.57788e-05	-1.12217	-1.61009
44541996	rs4660770	4.28914e-14	-0.130651	-1.47848	0.000101788	-0.544374	-1.61005	0.00012659	-0.467521	-1.61008
44542344	rs12128919	6.37372e-15	-1.91048	-1.60514	2.63723e-05	-1.90037	-1.60463	3.01985e-05	-1.90614	-1.60463
44542491	rs4660771	2.71389e-14	-0.678011	-1.38882	0.000154977	-0.22708	-1.50695	0.000169456	-0.279374	-1.50659
44542783	rs6666173	1.77247e-14	-0.915349	-1.5775	3.97505e-05	-1.49184	-1.60285	4.73918e-05	-1.45748	-1.60263
44542787	rs147461875	4.59941e-14	-1.53929	-4.392e-10	0.000127701	-1.92762	-4.392e-10	0.000147078	-1.92759	-4.392e-10
44542973	rs111552581	7.12322e-14	-1.90349e-10	-1.10186	0.000190221	-1.90349e-10	-1.52912	0.000219122	-1.90349e-10	-1.52893
44543401	rs4388738	1.33457e-12	1.82856	-4.392e-10	0.00199324	0.820206	-4.392e-10	0.00214868	0.754051	-4.392e-10
44543483	rs116515278	3.71455e-14	-1.75296	-4.392e-10	0.000125712	-1.94332	-4.392e-10	0.000144724	-1.94373	-4.392e-10
44544023	rs186449872	4.29961e-14	-1.90349e-10	-1.60669	0.000177345	-1.90349e-10	-1.59921	0.000204261	-1.90349e-10	-1.59916
44544264	rs140929616	3.19861e-14	-1.9025	-4.392e-10	0.000125672	-1.94363	-4.392e-10	0.000144033	-1.94851	-4.392e-10
44544664	rs76415572	9.22344e-15	-1.89236	-1.25369	2.74334e-05	-1.85593	-1.60962	3.1374e-05	-1.86297	-1.6096
44545297	rs76761343	9.44853e-15	-1.90651	-1.21544	2.70068e-05	-1.87407	-1.60715	3.09087e-05	-1.88041	-1.60711
44545844	rs11804028	2.74398e-14	-0.583052	-1.47276	0.000197165	0.104946	-1.59822	0.000250243	0.201829	-1.59795
44545994	rs201107876	6.40656e-14	-1.90349e-10	-1.2079	0.000368091	-1.90349e-10	-0.868982	0.000423881	-1.90349e-10	-0.869105
44546007	rs12032045	1.51732e-14	-1.16758	-1.48069	4.32746e-05	-1.4294	-1.58035	4.97218e-05	-1.43141	-1.5807
44546084	rs141976306	1.6729e-13	-0.248076	-4.392e-10	0.00020376	-1.46037	-4.392e-10	0.000234402	-1.46152	-4.392e-10
44546123	rs113860974	5.01623e-13	2.41142	-1.56138	0.00662702	3.61695	-1.59535	0.00824963	3.6947	-1.59534
44546151	rs187454358	3.49381e-14	-1.81422	-4.392e-10	0.000124842	-1.95027	-4.392e-10	0.000143647	-1.9512	-4.392e-10
44546452	rs143148060	1.06398e-14	-1.76363	-1.23957	2.86158e-05	-1.95229	-1.47107	3.29805e-05	-1.95202	-1.47063
44546553	rs68094884	8.75342e-15	-1.94284	-1.25552	6.23624e-05	-1.24498	-1.39937	7.24372e-05	-1.23674	-1.39909
44547181	rs1972524	1.91483e-14	-0.81832	-1.59727	0.000135912	-0.257334	-1.60797	0.00016623	-0.197076	-1.60811
44547890	rs114446600	3.5565e-14	-1.79644	-4.392e-10	0.000128996	-1.91753	-4.392e-10	0.000148477	-1.91813	-4.392e-10
44548410	rs2031500	4.93677e-13	2.27851	-1.44444	0.000486642	1.01846	-1.60824	0.000621855	1.12255	-1.6084
44548737	rs11588492	6.5691e-14	-1.18284	-4.392e-10	0.000692685	-0.236737	-4.392e-10	0.000832364	-0.194287	-4.392e-10
44548895	rs113370919	6.5691e-14	-1.18284	-4.392e-10	0.000692685	-0.236737	-4.392e-10	0.000832364	-0.194287	-4.392e-10
44549324	rs147073597	6.53161e-14	-1.18857	-4.392e-10	0.000686789	-0.245286	-4.392e-10	0.000825192	-0.202941	-4.392e-10
44549804	rs80320811	4.68089e-13	0.780854	-4.392e-10	0.000311804	-1.03494	-4.392e-10	0.000365834	-1.01638	-4.392e-10
44549860	rs11585230	6.64132e-14	-1.17191	-4.392e-10	0.000704072	-0.220432	-4.392e-10	0.000846215	-0.177783	-4.392e-10
44551192	rs146713527	6.70783e-14	-1.16194	-4.392e-10	0.000714587	-0.205608	-4.392e-10	0.000859009	-0.162777	-4.392e-10
44551256	rs6675774	6.34574e-15	-1.94488	-1.57514	4.15633e-05	-1.45374	-1.59635	4.81885e-05	-1.4471	-1.59633
44551763	rs4660772	2.43009e-13	1.52856	-1.40327	0.000180635	0.028016	-1.60885	0.000223853	0.101404	-1.60897
44552022	rs183662803	3.51653e-14	-1.80774	-4.392e-10	0.000129733	-1.91183	-4.392e-10	0.000149318	-1.91248	-4.392e-10
44552908	rs147954534	1.14807e-13	-0.624549	-4.392e-10	0.00145478	0.505298	-4.392e-10	0.00164888	0.489297	-4.392e-10
44553889	rs12044178	1.71633e-14	-1.04587	-1.47916	0.000100938	-0.644571	-1.51824	0.000122283	-0.593092	-1.51913
44554438	rs77795046	4.32456e-14	-1.90349e-10	-1.60091	0.00019472	-1.90349e-10	-1.50575	0.000224087	-1.90349e-10	-1.50652
44554457	rs6698333	6.75763e-14	0.096265	-1.25081	5.29185e-05	-1.24065	-1.56791	6.29469e-05	-1.20797	-1.56829
44555283	rs113260905	3.06552e-14	-1.945	-4.392e-10	0.000149113	-1.77261	-4.392e-10	0.000175708	-1.74974	-4.392e-10
44555478	rs34200648	3.91632e-14	-0.095225	-1.60484	9.57168e-05	-0.614332	-1.60159	0.000109185	-0.624168	-1.60135
44555561	rs79755617	3.55196e-14	-1.79772	-4.392e-10	0.000131351	-1.89944	-4.392e-10	0.000151103	-1.9006	-4.392e-10
44555702	rs115562410	3.34426e-14	-1.85797	-4.392e-10	0.000137684	-1.85235	-4.392e-10	0.00015832	-1.85394	-4.392e-10
44555714	rs1408922	2.21217e-14	-0.666092	-1.60515	5.28836e-05	-1.25026	-1.55896	5.94778e-05	-1.27374	-1.55921
44555817	rs7417155	3.1485e-13	0.384291	-4.392e-10	0.000381628	-0.832866	-4.392e-10	0.000444287	-0.822086	-4.392e-10
44556276	rs72884281	8.59284e-15	-1.68632	-1.53055	3.97882e-05	-1.61127	-1.48247	4.59099e-05	-1.60943	-1.48244
44556391	rs75730402	3.10037e-14	-1.9337	-4.392e-10	0.000130638	-1.90488	-4.392e-10	0.000151033	-1.90106	-4.392e-10
44557107	rs2993250	3.05121e-14	-1.94968	-4.392e-10	0.000132927	-1.88751	-4.392e-10	0.000152038	-1.89443	-4.392e-10
44557363	rs2429059	2.02201e-14	-0.75516	-1.60597	3.04157e-05	-1.81348	-1.54887	3.46089e-05	-1.82546	-1.54899
44557790	rs34563685	3.74037e-14	-1.74603	-4.392e-10	0.000127356	-1.93032	-4.392e-10	0.0001467	-1.93017	-4.392e-10
44557808	rs2993251	2.4806e-12	3.97612	-1.52767	0.000958554	1.55099	-1.46288	0.00124677	1.67115	-1.46139
44558163	rs7551484	3.10921e-13	1.889	-1.51726	0.000564599	1.11412	-1.55532	0.000774972	1.28852	-1.55425
44558262	rs7544459	2.8543e-13	1.79874	-1.51255	0.000519055	1.03354	-1.55884	0.000710815	1.20566	-1.55781
44558545	rs7546834	3.02382e-13	1.85775	-1.51386	0.000547655	1.08621	-1.55788	0.000751106	1.25983	-1.55684
44558672	rs114940806	1.27311e-13	-0.521169	-4.392e-10	0.000412186	-0.755837	-4.392e-10	0.000488275	-0.727678	-4.392e-10
44558680	rs2031497	8.68477e-14	0.624764	-1.52841	0.00028369	0.426336	-1.55577	0.000380139	0.576595	-1.55461
44558743	rs2031498	2.94029e-13	1.82974	-1.51386	0.000534128	1.0612	-1.55788	0.000732037	1.23411	-1.55684
44558744	rs115321906	3.0869e-14	-1.93805	-4.392e-10	0.000160623	-1.69825	-4.392e-10	0.000182991	-1.70912	-4.392e-10
44558839	rs2031499	3.02382e-13	1.85775	-1.51386	0.000547655	1.08621	-1.55788	0.000751106	1.25983	-1.55684
44559401	rs2025615	3.02707e-13	1.85775	-1.51279	0.000547225	1.08621	-1.55866	0.00075051	1.25983	-1.55763
44560148	rs144279630	3.4733e-14	-1.82011	-4.392e-10	0.000124909	-1.94972	-4.392e-10	0.000143751	-1.95048	-4.392e-10
44560620	rs1291049	1.29972e-14	-1.19298	-1.61009	2.95991e-05	-1.81885	-1.57072	3.35378e-05	-1.83504	-1.57084
44560673	rs1291048	3.09819e-14	-0.330745	-1.60365	3.78552e-05	-1.60278	-1.54077	4.26648e-05	-1.62429	-1.54089
44560730	rs11210956	2.93642e-13	1.82974	-1.51518	0.000534652	1.0612	-1.5569	0.000732763	1.23411	-1.55585
44561131	rs12023111	2.90876e-13	1.82264	-1.51755	0.000543019	1.07493	-1.5551	0.000743505	1.24685	-1.55403
44561272	rs647372	7.25091e-13	2.78903	-1.57054	0.000322905	0.554883	-1.55484	0.000408579	0.648102	-1.55397
44561656	rs12086814	2.92948e-13	1.82974	-1.51755	0.000535614	1.0612	-1.5551	0.000734093	1.23411	-1.55403
44561738	rs12060915	3.00568e-13	1.85775	-1.51988	0.000550182	1.08621	-1.55327	0.000754606	1.25983	-1.55219
44561786	rs1291047	6.47809e-13	2.67477	-1.56897	0.000296674	0.471975	-1.55665	0.000374806	0.563654	-1.5558
44561805	rs142771392	1.3168e-13	-0.487432	-4.392e-10	0.000240774	-1.29345	-4.392e-10	0.000280162	-1.28319	-4.392e-10
44561879	rs113604100	1.3168e-13	-0.487432	-4.392e-10	0.000240774	-1.29345	-4.392e-10	0.000280162	-1.28319	-4.392e-10
44562274	rs78092322	3.64185e-13	2.06802	-1.53816	0.000569853	1.10218	-1.53412	0.000779431	1.27282	-1.53281
44562314	rs113613047	9.4704e-15	-1.54733	-1.5723	5.20914e-05	-1.43461	-1.3897	6.00949e-05	-1.4329	-1.38973
44562484	rs61768287	3.00568e-13	1.85775	-1.51988	0.000550182	1.08621	-1.55327	0.000754606	1.25983	-1.55219
44562729	rs112437207	1.3168e-13	-0.487432	-4.392e-10	0.000240774	-1.29345	-4.392e-10	0.000280162	-1.28319	-4.392e-10
44562811	rs11210960	8.62879e-14	0.61739	-1.5275	0.000287431	0.44017	-1.5565	0.000384584	0.588964	-1.55536
44563208	rs10890287	2.99876e-13	1.85775	-1.52218	0.000551204	1.08621	-1.55142	0.000756021	1.25983	-1.55031
44563304	rs7522642	2.99876e-13	1.85775	-1.52218	0.000551204	1.08621	-1.55142	0.000756021	1.25983	-1.55031
44563347	rs12741645	2.56717e-12	2.48276	-4.392e-10	0.00240573	1.00829	-4.392e-10	0.00308202	1.11478	-4.392e-10
44563818	rs548299	6.77853e-13	2.71868	-1.56756	0.000306681	0.503795	-1.5553	0.000387676	0.596069	-1.55445
44563880	rs72884289	9.34672e-15	-1.55906	-1.57372	5.15823e-05	-1.44789	-1.38625	5.95063e-05	-1.4462	-1.38627
44564187	rs113090386	1.24427e-13	-0.544085	-4.392e-10	0.000231837	-1.33128	-4.392e-10	0.000269683	-1.32131	-4.392e-10
44564530	rs12743696	3.10726e-13	1.89826	-1.52715	0.000591541	1.1501	-1.54468	0.000810573	1.3227	-1.54351
44564663	rs61768289	6.12531e-14	0.325612	-1.5784	0.000128263	-0.319787	-1.60344	0.000165969	-0.203645	-1.60311
44564974	rs6671246	6.10453e-14	0.325612	-1.5818	0.000129047	-0.319787	-1.59735	0.000167006	-0.203645	-1.59688
44565151	rs67857023	3.65523e-13	2.07223	-1.5387	0.000697751	1.29525	-1.5247	0.000958017	1.46966	-1.52335
44565168	rs67423979	3.55142e-13	2.04342	-1.5387	0.000679926	1.26937	-1.5247	0.000932902	1.44309	-1.52335
44565194	rs56322362	9.83057e-15	-1.5043	-1.578	4.63296e-05	-1.38612	-1.55541	5.34603e-05	-1.38433	-1.55529
44565239	rs6671474	3.65801e-13	2.07223	-1.53794	0.000705501	1.29525	-1.51365	0.000968794	1.46966	-1.51216
44565952	rs116623215	9.62443e-14	0.765869	-1.56678	0.000292606	0.411154	-1.50964	0.000390623	0.557258	-1.50807
44566221	rs6429648	3.23495e-13	1.93284	-1.52146	0.000542693	1.06652	-1.54729	0.000736762	1.22989	-1.54618
44566289	rs55642478	9.27149e-15	-1.56437	-1.57649	5.20711e-05	-1.44551	-1.37919	6.03716e-05	-1.43882	-1.37922
44566391	rs112202639	8.6259e-14	-0.910449	-4.392e-10	0.000199754	-1.48023	-4.392e-10	0.000230855	-1.47677	-4.392e-10
44566446	rs1291056	1.54396e-13	1.26437	-1.59265	0.000248894	0.182345	-1.44263	0.000317946	0.286356	-1.44303
44566471	rs7534642	3.33871e-13	1.96441	-1.52146	0.000558013	1.09436	-1.54729	0.000758123	1.25847	-1.54618
44566628	rs34923089	3.33871e-13	1.96441	-1.52146	0.000558013	1.09436	-1.54729	0.000758123	1.25847	-1.54618
44566669	rs561842	1.49564e-13	1.23345	-1.59353	0.000242048	0.157167	-1.44534	0.000309013	0.260571	-1.44574
44566704	rs7527487	3.36226e-13	1.96441	-1.51443	0.000554857	1.09436	-1.55296	0.000753796	1.25847	-1.55191
44567089	rs12409509	5.49672e-14	-1.36107	-4.392e-10	0.000217754	-1.39395	-4.392e-10	0.000257525	-1.36744	-4.392e-10
44567426	rs11210961	3.24244e-13	1.93284	-1.51914	0.000541652	1.06652	-1.54921	0.000735336	1.22989	-1.54812
44567441	rs11210962	3.20729e-13	1.92194	-1.51914	0.000529003	1.04289	-1.54921	0.000716358	1.20374	-1.54812
44567463	rs12023899	4.8449e-14	-0.259076	-1.22822	0.000241936	0.287827	-1.57647	0.000315498	0.412638	-1.57704
44567464	rs112183493	8.3017e-14	-0.948759	-4.392e-10	0.000194689	-1.50591	-4.392e-10	0.00022498	-1.50255	-4.392e-10
44567562	rs11210963	3.25005e-13	1.93284	-1.5168	0.000540629	1.06652	-1.5511	0.000733934	1.22989	-1.55003
44567659	rs12045611	5.06419e-14	-0.218058	-1.22497	0.000257747	0.350161	-1.5755	0.000337464	0.478983	-1.57608
44567799	rs56242128	3.0753e-14	-1.94182	-4.392e-10	0.000124837	-1.95031	-4.392e-10	0.00014389	-1.94951	-4.392e-10
44567990	rs4660775	3.23495e-13	1.93284	-1.52146	0.000542693	1.06652	-1.54729	0.000736762	1.22989	-1.54618
44568322	rs509261	8.8966e-15	-1.58542	-1.59671	3.79023e-05	-1.73335	-1.40895	4.31216e-05	-1.74704	-1.4075
44568478	rs4660776	3.23068e-13	1.93284	-1.52278	0.000543301	1.06652	-1.54617	0.000737594	1.22989	-1.54506
44568752	rs10493117	2.69967e-13	1.75649	-1.526	0.000466552	0.911413	-1.54336	0.000629036	1.06785	-1.54222
44568829	rs10890288	2.79049e-13	1.78732	-1.52374	0.000478422	0.938516	-1.54534	0.000645499	1.09568	-1.54422
44568860	rs10890289	4.99161e-14	-0.218058	-1.2394	0.000256657	0.350161	-1.57973	0.00033605	0.478983	-1.58028
44568927	rs10890290	2.87177e-13	1.81829	-1.526	0.000492604	0.965749	-1.54336	0.000665129	1.12364	-1.54222
44569098	rs10890291	2.78421e-13	1.78732	-1.526	0.00047937	0.938516	-1.54336	0.000646789	1.09568	-1.54222
44569131	rs11210964	2.69367e-13	1.75649	-1.52822	0.000467491	0.911413	-1.54135	0.000630312	1.06785	-1.54019
44569162	rs1291053	1.34241e-13	1.12333	-1.5915	0.000225163	0.0707013	-1.43119	0.00028611	0.169405	-1.43159
44569217	rs1969877	2.61223e-13	1.72579	-1.52822	0.00045505	0.884441	-1.54135	0.000613091	1.04015	-1.54019
44569269	rs1969878	1.14861e-13	0.914603	-1.53868	0.000298215	0.451578	-1.53107	0.000397922	0.597538	-1.52984
44570083	rs12026859	2.3255e-13	1.6073	-1.526	0.000409301	0.780495	-1.54336	0.000549881	0.933365	-1.54222
44570092	rs12044434	2.3255e-13	1.6073	-1.526	0.000409301	0.780495	-1.54336	0.000549881	0.933365	-1.54222
44570250	rs1291052	9.22623e-15	-1.53995	-1.60581	4.18369e-05	-1.68181	-1.36172	4.76336e-05	-1.69491	-1.36011
44570499	rs1291051	3.53498e-14	-0.264063	-1.53845	8.1098e-05	-1.10081	-1.28084	9.64853e-05	-1.06747	-1.28169
44570636	rs6429649	2.59533e-13	1.72579	-1.53471	0.000457882	0.884441	-1.53514	0.000616939	1.04015	-1.53394
44570827	rs7527921	9.75852e-15	-1.53088	-1.55878	5.40214e-05	-1.39132	-1.39661	6.25455e-05	-1.386	-1.39666
44570858	rs7527999	2.68196e-13	1.75649	-1.53258	0.000469415	0.911413	-1.53724	0.000632927	1.06785	-1.53605
44570879	rs113997331	5.85203e-14	-1.29843	-4.392e-10	0.000194584	-1.50645	-4.392e-10	0.000227357	-1.49203	-4.392e-10
44570997	rs1408917	9.83533e-15	-1.52466	-1.55716	5.42329e-05	-1.38415	-1.39987	6.27924e-05	-1.3788	-1.39992
44571031	rs1408918	8.23606e-14	-0.956696	-4.392e-10	0.000193662	-1.5112	-4.392e-10	0.000223788	-1.50786	-4.392e-10
44571128	rs1408919	1.03049e-13	0.807135	-1.53973	0.000294417	0.450271	-1.54259	0.000392435	0.595114	-1.5413
44571179	rs1408920	3.39979e-13	1.9619	-1.50082	0.000774699	1.4401	-1.56494	0.00104829	1.60038	-1.56402
44571218	rs1408921	2.68777e-13	1.75649	-1.53041	0.000468445	0.911413	-1.53931	0.000631609	1.06785	-1.53814
44571434	rs1291050	9.39039e-15	-1.5187	-1.60941	4.42876e-05	-1.66455	-1.32206	5.04092e-05	-1.67806	-1.32033
44571545	rs12048838	9.872e-14	0.75819	-1.53371	0.00027969	0.404614	-1.54825	0.000372277	0.548095	-1.54701
44571654	rs12046404	2.70576e-13	1.75649	-1.52374	0.00046563	0.911413	-1.54534	0.000627781	1.06785	-1.54422
44571746	rs80194724	7.80646e-14	-1.01027	-4.392e-10	0.000186921	-1.54663	-4.392e-10	0.000215969	-1.54342	-4.392e-10
44571951	rs11210965	3.15883e-13	1.90671	-1.51914	0.000509509	1.00534	-1.54921	0.000688248	1.16371	-1.54812
44572159	rs72884299	9.65152e-15	-1.5438	-1.55689	5.302e-05	-1.40623	-1.40041	6.13817e-05	-1.40099	-1.40046
44572535	rs6683196	3.04133e-14	-1.95292	-4.392e-10	0.000125695	-1.94346	-4.392e-10	0.000144967	-1.94205	-4.392e-10
44572679	rs111526816	5.26469e-14	-1.4042	-4.392e-10	0.000154573	-1.73665	-4.392e-10	0.000178098	-1.73622	-4.392e-10
44572706	rs4660777	5.92471e-14	-1.28609	-4.392e-10	0.00019658	-1.49625	-4.392e-10	0.000229727	-1.48167	-4.392e-10
44572786	rs111765549	7.93254e-14	-0.994245	-4.392e-10	0.000188902	-1.53609	-4.392e-10	0.000218267	-1.53284	-4.392e-10
44573500	rs662128	1.81958e-13	1.39483	-1.55886	0.000301619	0.249885	-1.31803	0.000384846	0.352834	-1.31855
44573662	rs11801107	1.1159e-13	0.82936	-1.48233	0.000279269	0.391543	-1.53668	0.000372163	0.536332	-1.53556
44573913	rs6684029	7.80646e-14	-1.01027	-4.392e-10	0.000186921	-1.54663	-4.392e-10	0.000215969	-1.54342	-4.392e-10
44574133	rs72686025	3.06883e-13	0.358662	-4.392e-10	0.000357045	-0.89945	-4.392e-10	0.000404874	-0.914981	-4.392e-10
44574265	rs6687432	7.68347e-14	-1.02615	-4.392e-10	0.000184986	-1.55703	-4.392e-10	0.000213725	-1.55387	-4.392e-10
44574399	rs11810695	4.5524e-14	-0.0552953	-1.49427	0.000136962	-0.290333	-1.56727	0.000177874	-0.17113	-1.56635
44574485	rs111990094	7.84959e-14	-1.00476	-4.392e-10	0.000187599	-1.54301	-4.392e-10	0.000216755	-1.53979	-4.392e-10
44574558	rs1291058	1.12792e-14	-1.33997	-1.60487	5.02681e-05	-1.51171	-1.34823	5.71802e-05	-1.52565	-1.3467
44575021	rs12121671	9.01608e-15	-1.59118	-1.57761	5.26859e-05	-1.46123	-1.35173	6.09781e-05	-1.45625	-1.35179
44575310	rs113488774	7.84959e-14	-1.00476	-4.392e-10	0.000187599	-1.54301	-4.392e-10	0.000216755	-1.53979	-4.392e-10
44575827	rs111638247	3.03668e-13	0.348132	-4.392e-10	0.00032895	-0.981408	-4.392e-10	0.000377447	-0.985126	-4.392e-10
44576144	rs113688632	2.01431e-14	-0.962348	-1.40259	7.11186e-05	-1.51496	-0.998003	8.20365e-05	-1.51163	-0.99976
44576291	rs2529098	1.09776e-14	-1.36766	-1.60428	5.03087e-05	-1.51467	-1.34447	5.71009e-05	-1.53098	-1.34276
44576413	rs2764668	1.1244e-14	-1.34312	-1.60485	5.15937e-05	-1.49339	-1.34052	5.8537e-05	-1.5101	-1.3388
44576862	rs2764667	1.18497e-14	-1.29126	-1.60425	5.33421e-05	-1.44823	-1.35236	6.04677e-05	-1.46574	-1.3507
44577967	rs78538944	7.42748e-14	-1.06003	-4.392e-10	0.000180954	-1.57907	-4.392e-10	0.000209047	-1.576	-4.392e-10
44578007	rs12404136	5.60269e-14	-1.34197	-4.392e-10	0.000221834	-1.37538	-4.392e-10	0.000262463	-1.34845	-4.392e-10
44578109	rs1291043	1.19909e-14	-1.27829	-1.60537	5.43725e-05	-1.4369	-1.34456	6.16251e-05	-1.45461	-1.34288
44578268	rs7529373	6.06312e-14	-1.26299	-4.392e-10	0.000198524	-1.4864	-4.392e-10	0.000231668	-1.47325	-4.392e-10
44578369	rs55849928	3.56482e-14	-1.7941	-4.392e-10	0.000132296	-1.89227	-4.392e-10	0.000152468	-1.8916	-4.392e-10
44578402	rs56083988	3.09695e-14	-1.9348	-4.392e-10	0.000129123	-1.91654	-4.392e-10	0.000149031	-1.9144	-4.392e-10
44578559	rs663818	3.00734e-13	1.80463	-1.46621	0.000581266	0.696092	-1.1082	0.000752276	0.813214	-1.10867
44578764	rs6682866	8.28253e-15	-1.66939	-1.58426	4.88822e-05	-1.56922	-1.31868	5.67922e-05	-1.56039	-1.31876
44578852	rs114521963	7.68347e-14	-1.02615	-4.392e-10	0.000184986	-1.55703	-4.392e-10	0.000213725	-1.55387	-4.392e-10
44578853	rs115088101	7.68347e-14	-1.02615	-4.392e-10	0.000184986	-1.55703	-4.392e-10	0.000213725	-1.55387	-4.392e-10
44579048	rs75417150	7.23085e-15	-1.80177	-1.58767	2.94454e-05	-1.92843	-1.46634	3.4074e-05	-1.92464	-1.46539
44579321	rs677363	2.63372e-13	1.6561	-1.45033	0.000476218	0.467483	-1.07892	0.000611821	0.577288	-1.0794
44579471	rs114770453	3.8323e-14	-1.72175	-4.392e-10	0.000127128	-1.93212	-4.392e-10	0.000146309	-1.93284	-4.392e-10
44579601	rs72886003	8.17673e-15	-1.67928	-1.58723	4.88237e-05	-1.58074	-1.30835	5.67167e-05	-1.57205	-1.30844
44580231	rs112904315	7.3712e-14	-1.06764	-4.392e-10	0.000180066	-1.58399	-4.392e-10	0.000208018	-1.58093	-4.392e-10
44580877	rs586054	1.20191e-14	-1.27829	-1.60301	5.35368e-05	-1.4369	-1.36005	6.06749e-05	-1.45461	-1.35841
44580966	rs586529	6.89737e-15	-1.8703	-1.56636	4.27289e-05	-1.55326	-1.46917	4.95547e-05	-1.54753	-1.46795
44581012	rs568115416	5.16641e-14	-1.90349e-10	-1.42304	0.000412899	-1.90349e-10	-0.754109	0.000475303	-1.90349e-10	-0.754604
44581056	rs151151510	6.5816e-14	-1.18094	-4.392e-10	0.000273884	-1.16461	-4.392e-10	0.000310045	-1.18184	-4.392e-10
44581354	rs75212134	6.97317e-14	-1.12315	-4.392e-10	0.000173782	-1.61951	-4.392e-10	0.000200728	-1.6166	-4.392e-10
44581738	rs600450	2.55013e-13	1.6561	-1.48258	0.000448357	0.467483	-1.13921	0.000576042	0.577288	-1.13966
44582096	rs601901	2.61788e-13	1.68934	-1.48961	0.000454516	0.494724	-1.1528	0.000584316	0.605139	-1.15325
44582285	rs602802	1.04312e-13	0.780787	-1.50121	0.000305286	0.073004	-1.12907	0.000388009	0.172353	-1.12988
44582609	rs75899980	3.66178e-14	-1.76727	-4.392e-10	0.000124925	-1.9496	-4.392e-10	0.000143552	-1.95186	-4.392e-10
44582641	rs139909708	4.3874e-14	-1.90349e-10	-1.58648	0.000249367	-1.90349e-10	-1.25839	0.000287266	-1.90349e-10	-1.25815
44583230	rs1637284	3.11615e-14	-1.92862	-4.392e-10	0.000132378	-1.89165	-4.392e-10	0.000153416	-1.8854	-4.392e-10
44584043	rs77602172	3.85148e-14	-1.71676	-4.392e-10	0.000155362	-1.73156	-4.392e-10	0.00017804	-1.73655	-4.392e-10
44584400	rs12030367	3.10398e-14	-0.381618	-1.55092	6.45776e-05	-1.11582	-1.49363	7.28113e-05	-1.13817	-1.49251
44584419	rs551558040	7.586e-14	-1.90349e-10	-1.03891	0.000833627	-1.90349e-10	-0.0515264	0.000959451	-1.90349e-10	-0.0521953
44584725	rs150440673	6.21167e-14	-1.90349e-10	-1.23879	0.000273376	-1.90349e-10	-1.16646	0.000314623	-1.90349e-10	-1.16718
44585095	rs57773265	9.07352e-15	-1.63985	-1.5226	3.89705e-05	-1.60397	-1.51053	4.50855e-05	-1.59928	-1.51072
44585616	rs7513563	1.966e-14	-0.803215	-1.586	7.67981e-05	-0.989008	-1.44713	8.83068e-05	-0.992072	-1.44567
44585627	rs113415450	3.05145e-14	-1.9496	-4.392e-10	0.000136814	-1.85869	-4.392e-10	0.000158356	-1.85371	-4.392e-10
44585816	rs9919122	3.4404e-14	-0.338217	-1.49141	9.48032e-05	-0.653276	-1.57223	0.000121513	-0.547168	-1.57136
44586009	rs138792990	1.6936e-13	-0.235778	-4.392e-10	0.00102165	0.151865	-4.392e-10	0.00126866	0.227157	-4.392e-10
44586651	rs12401664	8.701e-14	-0.90178	-4.392e-10	0.000293761	-1.09455	-4.392e-10	0.000344443	-1.07663	-4.392e-10
44586706	rs12117628	8.2236e-15	-1.7066	-1.55419	4.33793e-05	-1.61272	-1.39461	5.03736e-05	-1.6044	-1.39469
44586814	rs10890292	3.07519e-14	-0.50952	-1.43233	8.26441e-05	-0.766438	-1.59633	0.000105306	-0.665881	-1.5958
44586975	rs111921444	3.10491e-14	-1.93223	-4.392e-10	0.000125835	-1.94234	-4.392e-10	0.000145175	-1.94062	-4.392e-10
44586987	rs112077415	3.08746e-14	-1.93787	-4.392e-10	0.000126442	-1.93753	-4.392e-10	0.000145924	-1.93547	-4.392e-10
44587132	rs6657162	6.64066e-14	0.410302	-1.58231	0.000170811	-0.0633611	-1.57339	0.000217383	0.0367063	-1.5736
44587512	rs6690437	2.46851e-14	-0.638353	-1.52325	0.000124338	-0.725891	-1.22842	0.000155757	-0.641	-1.22926
44587895	rs2485646	1.60623e-14	-1.07248	-1.51885	4.23697e-05	-1.55962	-1.47126	5.11613e-05	-1.51289	-1.47068
44588122	rs117958769	4.29175e-14	-1.90349e-10	-1.60852	0.000256583	-1.90349e-10	-1.22986	0.000295456	-1.90349e-10	-1.23004
44588201	rs77975030	4.3558e-14	-1.90349e-10	-1.59371	0.000298274	-1.90349e-10	-1.0793	0.00034346	-1.90349e-10	-1.07949
44588724	rs76127942	3.71445e-14	-1.75299	-4.392e-10	0.000135656	-1.86719	-4.392e-10	0.000155273	-1.87337	-4.392e-10
44588838	rs76488537	4.3717e-14	-1.90349e-10	-1.59007	0.000310109	-1.90349e-10	-1.04039	0.000356881	-1.90349e-10	-1.04116
44588885	rs76195754	4.34058e-14	-1.90349e-10	-1.59721	0.000297536	-1.90349e-10	-1.08178	0.000342421	-1.90349e-10	-1.08252
44589058	rs2429056	4.68958e-12	4.38902	-1.30372	0.00216261	2.50482	-1.60306	0.0029734	2.68199	-1.60308
44589581	rs12121477	6.62481e-15	-1.91789	-1.55909	2.94652e-05	-1.90765	-1.48646	3.399e-05	-1.90582	-1.48667
44589615	rs12068096	4.33092e-14	-0.437883	-1.16156	9.32941e-05	-0.707255	-1.5343	0.000119827	-0.597831	-1.53468
44590252	rs183877031	4.57828e-14	-1.90349e-10	-1.5439	0.000198707	-1.90349e-10	-1.48548	0.000228809	-1.90349e-10	-1.48567
44590298	rs111487207	3.36254e-14	-1.85252	-4.392e-10	0.000130685	-1.90452	-4.392e-10	0.000149846	-1.90895	-4.392e-10
44590323	rs34977179	7.34294e-15	-1.94811	-1.42595	4.40676e-05	-1.92763	-1.06395	5.06751e-05	-1.93071	-1.06242
44590391	rs12726459	4.63293e-12	3.07314	-4.392e-10	0.00256167	1.0711	-4.392e-10	0.00330977	1.18608	-4.392e-10
44591092	rs11210967	4.05673e-12	4.2348	-1.29447	0.0019034	2.37568	-1.60159	0.00261032	2.55028	-1.60161
44591136	rs2429055	7.13907e-14	0.508534	-1.60817	0.000123958	-0.423538	-1.53383	0.000141615	-0.431661	-1.53378
44591176	rs140340433	6.65733e-14	-1.90349e-10	-1.1695	0.000276825	-1.90349e-10	-1.15393	0.000318971	-1.90349e-10	-1.15346
44591221	rs11210968	2.60375e-14	-0.864717	-1.24355	5.87203e-05	-1.10838	-1.59615	7.40035e-05	-1.01834	-1.5961
44591269	rs57173249	4.37982e-14	-1.90349e-10	-1.58821	0.000313129	-1.90349e-10	-1.0307	0.000360353	-1.90349e-10	-1.03147
44591572	rs60829016	4.41434e-14	-1.90349e-10	-1.58036	0.000316194	-1.90349e-10	-1.02096	0.00036387	-1.90349e-10	-1.02176
44591735	rs34337863	2.66305e-14	-1.06268	-1.02307	5.92121e-05	-1.20838	-1.4878	7.44703e-05	-1.11995	-1.48821
44591767	rs56838833	4.43491e-14	-1.90349e-10	-1.57571	0.00032261	-1.90349e-10	-1.00087	0.000371249	-1.90349e-10	-1.00168
44591856	rs6663757	2.30273e-14	-0.95765	-1.27347	5.46926e-05	-1.19	-1.58558	6.86289e-05	-1.10431	-1.58553
44592630	rs142374867	2.04417e-13	-0.0476437	-4.392e-10	0.00123149	0.338666	-4.392e-10	0.00143286	0.348874	-4.392e-10
44594341	rs76285192	3.1803e-14	-1.90824	-4.392e-10	0.000124902	-1.94978	-4.392e-10	0.000143689	-1.9509	-4.392e-10
44594518	rs142022126	5.26429e-14	-1.40427	-4.392e-10	0.00019887	-1.48466	-4.392e-10	0.000232027	-1.4717	-4.392e-10
44594640	rs139922141	3.06933e-14	-1.94376	-4.392e-10	0.000126499	-1.93708	-4.392e-10	0.000146182	-1.9337	-4.392e-10
44594966	rs2485653	5.34159e-11	6.73611	-1.21805	0.00903708	3.36843	-1.03665	0.01254	3.54946	-1.03134
44595047	rs11210969	3.2789e-14	-0.813586	-1.06413	6.85675e-05	-1.04544	-1.50406	8.66912e-05	-0.951701	-1.5045
44595113	rs2429051	5.7018e-14	0.279403	-1.60384	0.000100564	-0.602647	-1.56387	0.000115019	-0.609393	-1.56406
44595410	rs2485652	3.41688e-12	4.10892	-1.34024	0.00170302	2.2705	-1.60765	0.0023306	2.44299	-1.60766
44595426	rs2429050	3.57572e-12	4.15018	-1.33606	0.00176345	2.30495	-1.60723	0.00241499	2.47814	-1.60724
44595810	rs112449955	3.55895e-14	-1.79575	-4.392e-10	0.000132025	-1.89432	-4.392e-10	0.000151281	-1.89942	-4.392e-10
44595916	rs78538523	4.61646e-14	-1.90349e-10	-1.53559	0.000372634	-1.90349e-10	-0.856716	0.000428776	-1.90349e-10	-0.857623
44596859	rs2429049	3.28136e-12	4.07152	-1.34331	0.00165022	2.23929	-1.60794	0.00225692	2.41115	-1.60795
44597200	rs2995018	8.77012e-14	0.713996	-1.60786	0.000146496	-0.260707	-1.52961	0.000167292	-0.269253	-1.52956
44597213	rs67752000	4.3007e-14	0.00226107	-1.6087	0.000114217	-0.470394	-1.56882	0.000133795	-0.45344	-1.56881
44597565	rs7513599	9.5375e-14	-0.809987	-4.392e-10	0.000383198	-0.82876	-4.392e-10	0.000444063	-0.82259	-4.392e-10
44597850	rs113601779	3.24852e-14	-1.88702	-4.392e-10	0.000125812	-1.94252	-4.392e-10	0.000144595	-1.94462	-4.392e-10
44598327	rs76735613	3.63474e-14	-1.77468	-4.392e-10	0.000133771	-1.88119	-4.392e-10	0.000153197	-1.88683	-4.392e-10
44598451	rs74758893	3.65419e-14	-1.76934	-4.392e-10	0.000134226	-1.87778	-4.392e-10	0.000153698	-1.88357	-4.392e-10
44598571	rs2108304	7.94568e-14	0.615899	-1.60849	0.00013498	-0.338663	-1.53352	0.000154172	-0.347009	-1.53348
44598760	rs2254746	7.95643e-14	0.615899	-1.60714	0.000136058	-0.338663	-1.52557	0.000155403	-0.347009	-1.52552
44598832	rs1539150	3.1652e-12	4.15126	-1.4591	0.00176133	2.30586	-1.60934	0.00241217	2.47906	-1.60933
44599796	rs112054852	6.32778e-13	1.08232	-4.392e-10	0.000767995	-0.13353	-4.392e-10	0.000879079	-0.139682	-4.392e-10
```
