## Supplementary material for "Characterization of shared and ancestry-specific signals driving complex traits using multi-ancestry fine-mapping": susiex_nc3.cs80.summary

```
# chr1:43600084-44600084
CS_ID	CS_LENGTH	CS_PURITY	MAX_PIP_SNP	BP	REF_ALLELE	ALT_ALLELE	REF_FRQ	BETA	SE	-LOG10P	MAX_PIP	POST-HOC_PROB_POP1	POST-HOC_PROB_POP2
1	5	0.983847	rs11210892	44100084	A,A	G,G	0.361829,0.314484	-0.0287114,-0.041803	0.00411452,0.00920651	11.524,5.25107	0.280649	1	0.999621
2	768	0	rs145155829	44165646	T,NA	C,NA	0.960239,NA	-0.0468144,NA	0.0101186,NA	5.42975,NA	0.0319707	0.507555	0.313093
3	867	0	rs145155829	44165646	T,NA	C,NA	0.960239,NA	-0.0468144,NA	0.0101186,NA	5.42975,NA	0.0306474	0.459699	0.323829
```
