## Supplementary material for "Characterization of shared and ancestry-specific signals driving complex traits using multi-ancestry fine-mapping": susiex_nc1.cs80.cs

```
CS_ID	SNP	BP	REF_ALLELE	ALT_ALLELE	REF_FRQ	BETA	SE	-LOG10P	CS_PIP	OVRL_PIP
1	chr1:45548220:T:A	45548220	A,A	T,T	1,1	inf,inf	inf,inf	8.10131,2.55426	0.0404698	0.0404698
1	chr1:45758220:A:G	45758220	G,G	A,A	1,1	inf,inf	inf,inf	7.23467,3.00942	0.0155122	0.0155122
1	chr1:45760677:A:G	45760677	G,G	A,A	1,1	inf,inf	inf,inf	7.36809,2.81751	0.0140141	0.0140141
1	chr1:45765804:A:G	45765804	G,G	A,A	1,1	inf,inf	inf,inf	7.31001,2.87852	0.0139867	0.0139867
1	chr1:45764213:T:C	45764213	C,C	T,T	1,1	inf,inf	inf,inf	7.30326,2.8677	0.0134834	0.0134834
1	chr1:45725516:C:T	45725516	T,T	C,C	1,1	inf,inf	inf,inf	8.2866,1.78387	0.0131752	0.0131752
1	chr1:45760134:A:C	45760134	C,C	A,A	1,1	inf,inf	inf,inf	7.29723,2.85482	0.0129639	0.0129639
1	chr1:45761400:T:C	45761400	C,C	T,T	1,1	inf,inf	inf,inf	7.24434,2.88207	0.012218	0.012218
1	chr1:45766312:G:A	45766312	A,A	G,G	1,1	inf,inf	inf,inf	7.19913,2.91208	0.0117754	0.0117754
1	chr1:45673204:G:A	45673204	A,A	G,G	1,1	inf,inf	inf,inf	7.41398,2.67493	0.011595	0.011595
1	chr1:45550079:G:T	45550079	T,T	G,G	1,1	inf,inf	inf,inf	8.00876,2.00527	0.0110878	0.0110878
1	chr1:45680817:C:CA	45680817	CA,CA	C,C	1,1	inf,inf	inf,inf	7.37233,2.67537	0.0106026	0.0106026
1	chr1:45763780:C:G	45763780	G,G	C,C	1,1	inf,inf	inf,inf	7.22687,2.82435	0.0104609	0.0104609
1	chr1:45670549:TAGTTTTA:T	45670549	T,T	TAGTTTTA,TAGTTTTA	1,1	inf,inf	inf,inf	7.34836,2.6913	0.0103949	0.0103949
1	chr1:45666437:C:T	45666437	T,T	C,C	1,1	inf,inf	inf,inf	7.28991,2.75128	0.0103402	0.0103402
1	chr1:45677231:G:C	45677231	C,C	G,G	1,1	inf,inf	inf,inf	7.38387,2.62942	0.00990728	0.00990728
1	chr1:45682466:A:C	45682466	C,C	A,A	1,1	inf,inf	inf,inf	7.30047,2.70464	0.00962572	0.00962572
1	chr1:45634722:G:C	45634722	C,C	G,G	1,1	inf,inf	inf,inf	7.31853,2.68457	0.0096119	0.0096119
1	chr1:45651489:C:T	45651489	T,T	C,C	1,1	inf,inf	inf,inf	7.36178,2.63717	0.00959267	0.00959267
1	chr1:45664107:C:T	45664107	T,T	C,C	1,1	inf,inf	inf,inf	7.3002,2.68787	0.00929916	0.00929916
1	chr1:45685133:C:T	45685133	T,T	C,C	1,1	inf,inf	inf,inf	7.28249,2.70323	0.00923113	0.00923113
1	chr1:45636979:TAA:T	45636979	T,T	TAA,TAA	1,1	inf,inf	inf,inf	7.29563,2.68637	0.00917942	0.00917942
1	chr1:45673666:C:A	45673666	A,A	C,C	1,1	inf,inf	inf,inf	7.33361,2.63742	0.00902836	0.00902836
1	chr1:45697130:G:A	45697130	A,A	G,G	1,1	inf,inf	inf,inf	7.26847,2.7055	0.00899605	0.00899605
1	chr1:45664580:A:C	45664580	C,C	A,A	1,1	inf,inf	inf,inf	7.25546,2.7175	0.00896106	0.00896106
1	chr1:45658855:C:T	45658855	T,T	C,C	1,1	inf,inf	inf,inf	7.23123,2.73411	0.00879326	0.00879326
1	chr1:45636134:A:C	45636134	C,C	A,A	1,1	inf,inf	inf,inf	7.3101,2.64811	0.00876703	0.00876703
1	chr1:45661824:A:C	45661824	C,C	A,A	1,1	inf,inf	inf,inf	7.16827,2.79764	0.00872642	0.00872642
1	chr1:45701037:A:G	45701037	G,G	A,A	1,1	inf,inf	inf,inf	7.25238,2.6761	0.00818583	0.00818583
1	chr1:45668962:C:T	45668962	T,T	C,C	1,1	inf,inf	inf,inf	7.28401,2.64179	0.00817942	0.00817942
1	chr1:45642819:A:C	45642819	C,C	A,A	1,1	inf,inf	inf,inf	7.27262,2.65263	0.00815668	0.00815668
1	chr1:45669892:ACTC:A	45669892	A,A	ACTC,ACTC	1,1	inf,inf	inf,inf	7.22521,2.70297	0.00814878	0.00814878
1	chr1:45691415:C:T	45691415	T,T	C,C	1,1	inf,inf	inf,inf	7.19727,2.73151	0.00812613	0.00812613
1	chr1:45621241:C:T	45621241	T,T	C,C	1,1	-inf,-inf	inf,inf	7.19852,2.72949	0.00811502	0.00811502
1	chr1:45641571:C:T	45641571	T,T	C,C	1,1	inf,inf	inf,inf	7.27403,2.64322	0.00802754	0.00802754
1	chr1:45624580:A:G	45624580	G,G	A,A	1,1	-inf,-inf	inf,inf	6.94072,2.99718	0.00800195	0.00800195
1	chr1:45691877:G:GA	45691877	GA,GA	G,G	1,1	inf,inf	inf,inf	7.2461,2.66824	0.00794774	0.00794774
1	chr1:45690820:A:G	45690820	G,G	A,A	1,1	inf,inf	inf,inf	7.1691,2.75035	0.00794236	0.00794236
1	chr1:45634650:T:C	45634650	C,C	T,T	1,1	inf,inf	inf,inf	7.19785,2.71334	0.0078423	0.0078423
1	chr1:45684771:A:G	45684771	G,G	A,A	1,1	inf,inf	inf,inf	7.21129,2.68607	0.00764052	0.00764052
1	chr1:45648485:C:T	45648485	T,T	C,C	1,1	inf,inf	inf,inf	7.259,2.63193	0.0075949	0.0075949
1	chr1:45630304:G:A	45630304	A,A	G,G	1,1	inf,inf	inf,inf	7.20717,2.6872	0.00759	0.00759
1	chr1:45628355:A:G	45628355	G,G	A,A	1,1	inf,inf	inf,inf	6.7332,3.1907	0.00758844	0.00758844
1	chr1:45669306:T:C	45669306	C,C	T,T	1,1	inf,inf	inf,inf	7.18671,2.70195	0.00748057	0.00748057
1	chr1:45687876:C:T	45687876	T,T	C,C	1,1	inf,inf	inf,inf	7.11095,2.77789	0.0074041	0.0074041
1	chr1:45694588:C:T	45694588	T,T	C,C	1,1	inf,inf	inf,inf	7.20092,2.67468	0.00730049	0.00730049
1	chr1:45707809:C:T	45707809	T,T	C,C	1,1	inf,inf	inf,inf	7.27767,2.58686	0.00722097	0.00722097
1	chr1:45645384:C:T	45645384	T,T	C,C	1,1	inf,inf	inf,inf	7.2074,2.66143	0.0072081	0.0072081
1	chr1:45644422:A:G	45644422	G,G	A,A	1,1	inf,inf	inf,inf	7.21177,2.65669	0.0072072	0.0072072
1	chr1:45641250:T:A	45641250	A,A	T,T	1,1	inf,inf	inf,inf	7.17692,2.69335	0.0071972	0.0071972
1	chr1:45668544:G:C	45668544	C,C	G,G	1,1	inf,inf	inf,inf	7.11172,2.76064	0.00716133	0.00716133
1	chr1:45642196:T:C	45642196	C,C	T,T	1,1	inf,inf	inf,inf	7.14839,2.70662	0.00694978	0.00694978
1	chr1:45664197:G:T	45664197	T,T	G,G	1,1	inf,inf	inf,inf	7.17625,2.6744	0.00691633	0.00691633
1	chr1:45616759:C:A	45616759	A,A	C,C	1,1	-inf,-inf	inf,inf	7.29439,2.54265	0.00684949	0.00684949
1	chr1:45736278:G:A	45736278	A,A	G,G	1,1	inf,inf	inf,inf	7.54945,2.26458	0.0068262	0.0068262
1	chr1:45672538:CAT:C	45672538	C,C	CAT,CAT	1,1	inf,inf	inf,inf	7.18923,2.65381	0.00682376	0.00682376
1	chr1:45629600:T:C	45629600	C,C	T,T	1,1	inf,inf	inf,inf	7.1909,2.64889	0.00678058	0.00678058
1	chr1:45638964:C:T	45638964	T,T	C,C	1,1	inf,inf	inf,inf	7.4648,2.34806	0.00670949	0.00670949
1	chr1:45619684:C:T	45619684	T,T	C,C	1,1	-inf,-inf	inf,inf	7.22532,2.60316	0.00666162	0.00666162
1	chr1:45621905:G:A	45621905	A,A	G,G	1,1	-inf,-inf	inf,inf	7.14216,2.67973	0.00649337	0.00649337
1	chr1:45676507:A:G	45676507	G,G	A,A	1,1	inf,inf	inf,inf	7.13422,2.682	0.00641197	0.00641197
1	chr1:45613182:A:G	45613182	G,G	A,A	1,1	-inf,-inf	inf,inf	7.03753,2.77899	0.00632922	0.00632922
1	chr1:45726310:T:C	45726310	C,C	T,T	1,1	inf,inf	inf,inf	7.45892,2.32075	0.00627284	0.00627284
1	chr1:45645169:G:A	45645169	A,A	G,G	1,1	inf,inf	inf,inf	7.14474,2.65758	0.00624383	0.00624383
1	chr1:45615610:T:C	45615610	C,C	T,T	1,1	-inf,-inf	inf,inf	7.0722,2.72886	0.00616346	0.00616346
1	chr1:45692234:C:T	45692234	T,T	C,C	1,1	inf,inf	inf,inf	7.08535,2.71458	0.00616083	0.00616083
1	chr1:45701534:G:A	45701534	A,A	G,G	1,1	inf,inf	inf,inf	7.18578,2.59815	0.00605291	0.00605291
1	chr1:45729703:T:C	45729703	C,C	T,T	1,1	inf,inf	inf,inf	7.48064,2.27716	0.00602807	0.00602807
1	chr1:45692659:T:G	45692659	G,G	T,T	1,1	inf,inf	inf,inf	7.07941,2.70927	0.00601694	0.00601694
1	chr1:45651513:C:T	45651513	T,T	C,C	1,1	inf,inf	inf,inf	7.12167,2.66252	0.00599887	0.00599887
1	chr1:45648756:A:G	45648756	G,G	A,A	1,1	inf,inf	inf,inf	7.13299,2.64918	0.00598427	0.00598427
1	chr1:45676794:C:A	45676794	A,A	C,C	1,1	inf,inf	inf,inf	7.03253,2.74452	0.00583827	0.00583827
1	chr1:45613821:A:G	45613821	G,G	A,A	1,1	-inf,-inf	inf,inf	7.18057,2.58552	0.00583428	0.00583428
1	chr1:45616288:C:T	45616288	T,T	C,C	1,1	-inf,-inf	inf,inf	7.23605,2.52356	0.00580797	0.00580797
1	chr1:45589928:C:T	45589928	T,T	C,C	1,1	-inf,-inf	inf,inf	7.27591,2.47477	0.00574072	0.00574072
1	chr1:45699174:A:T	45699174	T,T	A,A	1,1	inf,inf	inf,inf	7.0966,2.66502	0.00571049	0.00571049
1	chr1:45723242:G:T	45723242	T,T	G,G	1,1	inf,inf	inf,inf	7.45428,2.27458	0.00566371	0.00566371
1	chr1:45697584:A:G	45697584	G,G	A,A	1,1	inf,inf	inf,inf	7.07634,2.67741	0.00560382	0.00560382
1	chr1:45702970:A:G	45702970	G,G	A,A	1,1	inf,inf	inf,inf	7.14569,2.60295	0.005603	0.005603
1	chr1:45701189:G:C	45701189	C,C	G,G	1,1	inf,inf	inf,inf	7.10187,2.64665	0.00556555	0.00556555
1	chr1:45736611:C:T	45736611	T,T	C,C	1,1	inf,inf	inf,inf	7.42919,2.28927	0.00552289	0.00552289
1	chr1:45671083:C:T	45671083	T,T	C,C	1,1	inf,inf	inf,inf	7.0743,2.66883	0.00548318	0.00548318
1	chr1:45715534:A:G	45715534	G,G	A,A	1,1	-inf,-inf	inf,inf	7.41916,2.29543	0.00547072	0.00547072
1	chr1:45627380:AAC:A	45627380	A,A	AAC,AAC	1,1	inf,inf	inf,inf	7.03981,2.70014	0.00542115	0.00542115
1	chr1:45620405:C:T	45620405	T,T	C,C	1,1	-inf,-inf	inf,inf	7.02377,2.71725	0.00542069	0.00542069
1	chr1:45706390:C:T	45706390	T,T	C,C	1,1	inf,inf	inf,inf	7.14942,2.57312	0.00531873	0.00531873
1	chr1:45705086:A:C	45705086	C,C	A,A	1,1	inf,inf	inf,inf	7.18719,2.52482	0.00523739	0.00523739
1	chr1:45700401:CA:C	45700401	C,C	CA,CA	1,1	inf,inf	inf,inf	7.07907,2.64094	0.00523644	0.00523644
1	chr1:45704426:T:C	45704426	C,C	T,T	1,1	inf,inf	inf,inf	7.14297,2.56977	0.00520963	0.00520963
1	chr1:45554736:G:A	45554736	A,A	G,G	1,1	inf,inf	inf,inf	7.61717,2.0528	0.00519796	0.00519796
1	chr1:45722560:G:GAAATAA	45722560	GAAATAA,GAAATAA	G,G	1,1	inf,inf	inf,inf	7.3657,2.32563	0.0051741	0.0051741
1	chr1:45613719:T:C	45613719	C,C	T,T	1,1	-inf,-inf	inf,inf	7.14462,2.56284	0.0051557	0.0051557
1	chr1:45619440:A:G	45619440	G,G	A,A	1,1	-inf,-inf	inf,inf	7.06715,2.64043	0.00509768	0.00509768
1	chr1:45722371:T:C	45722371	C,C	T,T	1,1	inf,inf	inf,inf	7.36864,2.31287	0.00507625	0.00507625
1	chr1:45732866:T:C	45732866	C,C	T,T	1,1	inf,inf	inf,inf	7.3553,2.32723	0.00507489	0.00507489
1	chr1:45617293:C:T	45617293	T,T	C,C	1,1	-inf,-inf	inf,inf	7.14674,2.5505	0.00505231	0.00505231
1	chr1:45706329:A:G	45706329	G,G	A,A	1,1	inf,inf	inf,inf	7.05852,2.62313	0.00483139	0.00483139
1	chr1:45740868:A:G	45740868	G,G	A,A	1,1	inf,inf	inf,inf	7.40837,2.23577	0.00474555	0.00474555
1	chr1:45692041:A:G	45692041	G,G	A,A	1,1	inf,inf	inf,inf	7.08091,2.58691	0.00471414	0.00471414
1	chr1:45716376:T:C	45716376	C,C	T,T	1,1	-inf,-inf	inf,inf	7.30082,2.34363	0.00465937	0.00465937
1	chr1:45704872:G:A	45704872	A,A	G,G	1,1	inf,inf	inf,inf	7.07071,2.58861	0.00462695	0.00462695
1	chr1:45729539:TAAC:T	45729539	T,T	TAAC,TAAC	1,1	inf,inf	inf,inf	7.33098,2.30372	0.00459337	0.00459337
```
