## Supplementary material for "Characterization of shared and ancestry-specific signals driving complex traits using multi-ancestry fine-mapping": susiex_nc1.cs80.snp

```
BP	SNP	PIP(CS1)	LogBF(CS1,Pop1)	LogBF(CS1,Pop2)
45017545	chr1:45017545:TC:T	1.85272e-08	0.751513	1.75259
45017685	chr1:45017685:C:T	1.28574e-08	-1.72936e-10	2.13878
45019003	chr1:45019003:G:A	3.35873e-10	-1.72936e-10	-1.50616
45019757	chr1:45019757:C:T	1.1069e-07	-1.72936e-10	4.2916
45019797	chr1:45019797:A:G	3.37869e-10	-1.72936e-10	-1.50023
45020206	chr1:45020206:C:T	5.05762e-10	-1.72936e-10	-1.09683
45021149	chr1:45021149:C:T	1.18535e-08	-1.72936e-10	2.05748
45021579	chr1:45021579:C:G	8.66499e-10	-0.960739	0.402307
45021692	chr1:45021692:T:C	1.16859e-08	-1.72936e-10	2.04324
45021815	chr1:45021815:T:C	9.24214e-10	-0.881837	0.387887
45022376	chr1:45022376:C:T	5.27622e-10	-1.72936e-10	-1.05451
45022540	chr1:45022540:G:A	6.97772e-10	-0.971669	0.196668
45023438	chr1:45023438:C:T	7.10332e-10	-0.933635	0.176473
45023470	chr1:45023470:C:T	6.05981e-10	-1.72936e-10	-0.916045
45023635	chr1:45023635:T:C	6.41559e-09	-1.72936e-10	1.44359
45024230	chr1:45024230:G:A	6.59295e-10	0.745342	-1.57706
45024547	chr1:45024547:A:AT	2.12717e-10	-1.15232	-0.810612
45024666	chr1:45024666:A:T	1.48331e-07	-1.72936e-10	4.58431
45024694	chr1:45024694:G:A	3.51696e-10	-1.72936e-10	-1.46013
45024741	chr1:45024741:G:A	3.38034e-10	-1.72936e-10	-1.49975
45025374	chr1:45025374:T:C	1.39491e-08	-1.72936e-10	2.22028
45025630	chr1:45025630:A:G	5.23975e-10	-1.72936e-10	-1.06145
45025778	chr1:45025778:C:T	6.0365e-10	-0.919898	-5.64276e-10
45025832	chr1:45025832:A:G	2.72755e-10	-1.77787	0.0635477
45026186	chr1:45026186:C:A	6.2391e-10	0.503566	-1.39045
45026421	chr1:45026421:A:T	7.50336e-10	-0.872177	0.169805
45027074	chr1:45027074:T:C	4.59262e-10	-1.72936e-10	-1.19327
45027279	chr1:45027279:C:T	4.26362e-10	-1.72936e-10	-1.26761
45027428	chr1:45027428:C:T	1.32254e-08	-1.72936e-10	2.167
45027662	chr1:45027662:A:G	3.14355e-10	-1.72936e-10	-1.57237
45027813	chr1:45027813:G:A	3.31539e-10	-1.72936e-10	-1.51915
45028521	chr1:45028521:T:C	1.36871e-07	-1.72936e-10	4.5039
45028625	chr1:45028625:A:G	3.42314e-10	-1.72936e-10	-1.48717
45028773	chr1:45028773:A:T	1.56673e-09	-1.72936e-10	0.0338549
45028777	chr1:45028777:T:A	8.3394e-09	-1.72936e-10	1.70585
45029078	chr1:45029078:T:C	2.09687e-10	-1.18533	-0.791951
45029569	chr1:45029569:C:T	3.37846e-10	-1.72936e-10	-1.5003
45029833	chr1:45029833:T:C	3.34241e-10	-1.72936e-10	-1.51103
45030308	chr1:45030308:C:T	1.46705e-09	-1.72936e-10	-0.0318854
45030445	chr1:45030445:C:T	3.37711e-10	-1.72936e-10	-1.5007
45030476	chr1:45030476:C:A	2.24581e-10	-1.19007	-0.718583
45030526	chr1:45030526:C:T	2.87029e-08	-1.72936e-10	2.94186
45030679	chr1:45030679:T:C	1.04324e-07	-1.72936e-10	4.23236
45030723	chr1:45030723:A:G	2.13704e-10	-1.17027	-0.788029
45030801	chr1:45030801:T:TC	3.13215e-10	-1.72936e-10	-1.576
45030996	chr1:45030996:G:A	5.78371e-10	0.591586	-1.55426
45031336	chr1:45031336:T:C	3.36167e-10	-1.72936e-10	-1.50528
45032509	chr1:45032509:C:A	1.02175e-09	-1.41281	1.01919
45032513	chr1:45032513:G:A	3.39111e-10	-1.72936e-10	-1.49657
45032619	chr1:45032619:G:C	3.26343e-10	-1.72936e-10	-1.53494
45032733	chr1:45032733:C:T	2.7054e-08	0.585721	2.29698
45032777	chr1:45032777:G:A	3.97871e-10	-1.72936e-10	-1.33677
45032978	chr1:45032978:T:A	5.19711e-10	-1.72936e-10	-1.06962
45033141	chr1:45033141:C:T	5.37495e-10	0.54117	-1.57714
45033694	chr1:45033694:A:AGGT	5.24251e-10	0.489023	-1.54995
45033830	chr1:45033830:T:C	6.00695e-10	-1.69268	0.767871
45033975	chr1:45033975:C:T	8.49388e-10	-0.89341	0.315032
45034134	chr1:45034134:A:G	3.29324e-10	-1.72936e-10	-1.52585
45034141	chr1:45034141:C:T	1.32139e-07	-1.72936e-10	4.46872
45034254	chr1:45034254:T:C	3.26288e-10	-1.72936e-10	-1.53511
45034622	chr1:45034622:A:G	6.01686e-10	-1.68944	0.76628
45034731	chr1:45034731:T:C	3.35806e-10	-1.72936e-10	-1.50636
45034881	chr1:45034881:A:G	4.20609e-10	0.179939	-1.46113
45034993	chr1:45034993:G:A	6.06489e-10	-1.69122	0.776013
45036393	chr1:45036393:T:C	2.52225e-09	0.510014	-5.64276e-10
45036603	chr1:45036603:C:T	8.84405e-10	-1.72936e-10	-0.537979
45036822	chr1:45036822:G:A	3.88651e-10	0.195294	-1.55551
45036880	chr1:45036880:C:T	1.55638e-09	0.943114	-0.91589
45037880	chr1:45037880:G:A	2.83354e-10	-1.20606	-0.470136
45037914	chr1:45037914:T:C	3.8669e-09	-1.72936e-10	0.937314
45037967	chr1:45037967:G:A	8.20768e-10	-0.962858	0.350206
45038811	chr1:45038811:GT:G	1.59722e-10	-1.17313	-1.07633
45038852	chr1:45038852:T:A	3.09293e-10	-1.35245	-0.236154
45039134	chr1:45039134:C:T	4.0813e-10	0.265337	-1.57664
45039216	chr1:45039216:C:T	5.03647e-10	-1.72936e-10	-1.10102
45039399	chr1:45039399:T:G	4.27083e-10	-1.72936e-10	-1.26592
45039742	chr1:45039742:T:C	3.14557e-09	0.730858	-5.64276e-10
45039745	chr1:45039745:C:G	4.22216e-09	-1.72936e-10	1.02521
45039796	chr1:45039796:C:T	5.88554e-10	-1.72936e-10	-0.945225
45039865	chr1:45039865:C:T	4.2464e-09	-1.72936e-10	1.03093
45040007	chr1:45040007:T:C	3.90076e-10	-1.72936e-10	-1.35655
45040641	chr1:45040641:A:C	5.04296e-10	-1.72936e-10	-1.09973
45041204	chr1:45041204:G:C	3.31314e-10	-1.72936e-10	-1.51983
45041252	chr1:45041252:A:G	4.30539e-09	-1.72936e-10	1.04473
45041292	chr1:45041292:G:T	7.30837e-11	-1.62036	-1.41093
45041313	chr1:45041313:T:G	5.04655e-10	-1.72936e-10	-1.09902
45041443	chr1:45041443:C:T	6.72369e-10	-0.812086	-5.64276e-10
45041464	chr1:45041464:T:C	1.4177e-10	-1.2564	-1.11229
45041507	chr1:45041507:G:T	4.33125e-09	-1.72936e-10	1.05072
45041511	chr1:45041511:C:T	4.85924e-09	-1.72936e-10	1.16574
45041697	chr1:45041697:C:T	1.61799e-09	-1.72936e-10	0.0660483
45041746	chr1:45041746:C:T	1.32918e-09	-0.130574	-5.64276e-10
45041829	chr1:45041829:C:T	3.25916e-10	-1.72936e-10	-1.53625
45041844	chr1:45041844:G:A	2.5811e-10	-1.76951	-5.64276e-10
45042216	chr1:45042216:A:T	3.89759e-10	-1.72936e-10	-1.35736
45042424	chr1:45042424:G:C	6.91178e-10	-1.72936e-10	-0.784496
45042565	chr1:45042565:A:T	3.47734e-10	-1.72936e-10	-1.47146
45042634	chr1:45042634:G:A	1.57618e-10	-1.17803	-1.08469
45042642	chr1:45042642:T:C	1.56793e-09	0.0346194	-5.64276e-10
45042647	chr1:45042647:T:A	1.3864e-08	-1.72936e-10	2.21416
45043050	chr1:45043050:T:C	3.39616e-10	-1.72936e-10	-1.49508
45043793	chr1:45043793:GAGA:G	3.73493e-08	1.12215	2.08303
45044040	chr1:45044040:A:G	2.76163e-10	-1.49967	-0.202231
45044067	chr1:45044067:G:A	4.65983e-10	-1.17689	-0.0018576
45044295	chr1:45044295:A:G	4.14577e-08	1.21213	2.09741
45044581	chr1:45044581:G:A	1.98259e-09	1.3774	-1.10814
45044950	chr1:45044950:G:A	3.54959e-10	-1.72936e-10	-1.45089
45044988	chr1:45044988:A:G	1.82096e-09	0.0434364	0.140787
45045060	chr1:45045060:GTCTTA:G	3.71588e-09	0.622739	0.274737
45045678	chr1:45045678:T:C	6.86769e-09	1.31562	0.196067
45046178	chr1:45046178:T:C	3.85736e-10	-1.72936e-10	-1.36774
45047558	chr1:45047558:T:C	3.3112e-10	-1.72936e-10	-1.52041
45047590	chr1:45047590:G:C	1.49657e-09	-1.72936e-10	-0.0119618
45047880	chr1:45047880:C:T	2.0301e-10	-1.68777	-0.321869
45047916	chr1:45047916:A:G	3.30847e-10	-1.72936e-10	-1.52124
45048020	chr1:45048020:A:C	5.86656e-10	-1.72936e-10	-0.948456
45048146	chr1:45048146:T:C	7.36341e-10	-1.72936e-10	-0.7212
45048336	chr1:45048336:G:A	6.36838e-10	-1.72936e-10	-0.866378
45048435	chr1:45048435:A:G	3.14319e-10	-1.72936e-10	-1.57248
45048497	chr1:45048497:T:C	3.30933e-10	-1.72936e-10	-1.52098
45048661	chr1:45048661:A:G	3.94798e-10	-1.72936e-10	-1.34452
45048683	chr1:45048683:T:C	3.4132e-10	-1.72936e-10	-1.49007
45048994	chr1:45048994:GGTGGCTTGCGCCTGTA:G	3.13762e-10	-1.72936e-10	-1.57426
45049322	chr1:45049322:G:A	3.70529e-10	-1.72936e-10	-1.40796
45050211	chr1:45050211:C:T	1.39511e-07	-0.772668	5.29567
45050235	chr1:45050235:A:C	3.12297e-10	-1.72936e-10	-1.57894
45050303	chr1:45050303:G:A	3.3595e-10	-1.72936e-10	-1.50593
45050795	chr1:45050795:A:G	3.2931e-09	-1.72936e-10	0.776692
45050850	chr1:45050850:A:T	2.40735e-09	0.66544	-0.202049
45051908	chr1:45051908:G:A	9.23758e-09	0.544248	1.26389
45052381	chr1:45052381:G:A	3.15289e-10	-1.72936e-10	-1.56941
45052831	chr1:45052831:T:C	3.38873e-10	-1.72936e-10	-1.49727
45053472	chr1:45053472:G:A	3.78987e-10	-1.38539	-5.64276e-10
45054249	chr1:45054249:C:T	1.16866e-08	1.13474	0.908559
45054435	chr1:45054435:A:AG	3.12216e-10	-1.72936e-10	-1.5792
45054509	chr1:45054509:G:A	7.2534e-10	-1.72936e-10	-0.736253
45054663	chr1:45054663:TTATTAAA:T	1.37646e-10	-1.54989	-0.848325
45055236	chr1:45055236:T:C	2.67844e-10	-1.59068	-0.141811
45056087	chr1:45056087:C:T	4.49413e-10	-1.72936e-10	-1.21495
45056588	chr1:45056588:G:A	1.63709e-09	1.16944	-1.09166
45057631	chr1:45057631:A:C	8.97593e-07	-1.72936e-10	6.38458
45057705	chr1:45057705:A:C	1.07033e-08	1.13204	0.823374
45057900	chr1:45057900:T:A	2.04245e-09	1.33939	-1.04038
45057988	chr1:45057988:T:C	3.76846e-10	-1.72936e-10	-1.39106
45058221	chr1:45058221:T:C	9.52547e-08	-0.757916	4.89933
45058541	chr1:45058541:C:T	2.31876e-10	-1.58537	-0.291319
45059865	chr1:45059865:C:T	9.43957e-10	-1.72936e-10	-0.472813
45059909	chr1:45059909:T:C	3.56574e-09	-1.72936e-10	0.856233
45060052	chr1:45060052:A:C	5.02768e-10	-1.72936e-10	-1.10276
45060952	chr1:45060952:T:C	3.12679e-10	-1.72936e-10	-1.57772
45061290	chr1:45061290:C:A	3.6242e-10	-1.72936e-10	-1.43009
45061402	chr1:45061402:ACT:A	3.23886e-10	-1.72936e-10	-1.5425
45062355	chr1:45062355:C:CT	4.8603e-10	0.122356	-1.25898
45063250	chr1:45063250:C:T	3.22189e-08	-1.72936e-10	3.05741
45063599	chr1:45063599:T:A	2.57718e-10	-1.57948	-0.191543
45063732	chr1:45063732:C:T	7.49926e-10	-1.53352	0.830604
45063838	chr1:45063838:T:C	3.12467e-10	-1.72936e-10	-1.5784
45063955	chr1:45063955:T:C	8.9767e-09	0.449046	1.33045
45064021	chr1:45064021:G:A	2.4083e-09	0.62774	-0.163957
45064132	chr1:45064132:G:C	9.7086e-09	0.94378	0.914093
45064226	chr1:45064226:A:G	3.16381e-10	-1.72936e-10	-1.56595
45064739	chr1:45064739:C:A	2.56894e-10	-1.77423	-5.64276e-10
45064837	chr1:45064837:T:C	1.42393e-07	-0.679534	5.22299
45064900	chr1:45064900:C:T	3.12684e-10	-1.72936e-10	-1.5777
45066520	chr1:45066520:G:A	4.88103e-09	-1.72936e-10	1.17022
45066527	chr1:45066527:A:G	2.9644e-10	-1.63105	-5.64276e-10
45067415	chr1:45067415:A:C	3.12989e-10	-1.72936e-10	-1.57672
45067488	chr1:45067488:C:T	1.11654e-07	-0.84637	5.14664
45067580	chr1:45067580:A:G	3.6889e-10	-1.72936e-10	-1.41239
45067771	chr1:45067771:TA:T	4.17353e-10	-1.72936e-10	-1.28896
45069046	chr1:45069046:A:G	4.25389e-10	-1.72936e-10	-1.26989
45069237	chr1:45069237:T:G	3.30209e-10	-1.72936e-10	-1.52317
45069421	chr1:45069421:G:A	8.25214e-10	-1.72936e-10	-0.607251
45069455	chr1:45069455:A:C	3.38949e-10	-1.72936e-10	-1.49704
45070332	chr1:45070332:A:G	2.13438e-10	-1.74938	-0.210163
45070406	chr1:45070406:C:T	3.17414e-10	-1.72936e-10	-1.56269
45070645	chr1:45070645:T:C	4.62049e-10	-1.18722	-5.64276e-10
45070886	chr1:45070886:G:C	3.19112e-10	-1.72936e-10	-1.55735
45071220	chr1:45071220:C:T	3.13645e-10	-1.72936e-10	-1.57463
45072044	chr1:45072044:A:G	3.1362e-10	-1.72936e-10	-1.57471
45072138	chr1:45072138:T:C	3.6269e-10	-1.72936e-10	-1.42935
45072222	chr1:45072222:G:A	3.1222e-10	-1.72936e-10	-1.57919
45072359	chr1:45072359:C:T	2.58208e-10	-1.76913	-5.64276e-10
45072370	chr1:45072370:T:G	3.20493e-10	-1.72936e-10	-1.55303
45072574	chr1:45072574:A:T	3.47219e-10	-1.72936e-10	-1.47294
45073672	chr1:45073672:C:G	3.22284e-10	-1.72936e-10	-1.54746
45074756	chr1:45074756:A:T	3.20683e-10	-1.72936e-10	-1.55244
45074875	chr1:45074875:C:T	2.94764e-10	-1.63672	-5.64276e-10
45075015	chr1:45075015:T:C	1.42829e-10	-1.6873	-0.673946
45075023	chr1:45075023:C:T	3.14547e-10	-1.72936e-10	-1.57176
45075403	chr1:45075403:G:A	3.12215e-10	-1.72936e-10	-1.5792
45075665	chr1:45075665:C:T	3.12257e-10	-1.72936e-10	-1.57907
45076076	chr1:45076076:C:T	3.20224e-10	-1.72936e-10	-1.55387
45076709	chr1:45076709:C:T	3.12232e-10	-1.72936e-10	-1.57915
45077239	chr1:45077239:T:C	2.97855e-09	0.807524	-0.131227
45077567	chr1:45077567:A:C	3.74251e-10	-1.72936e-10	-1.39797
45079330	chr1:45079330:T:A	2.15955e-10	-1.68266	-0.265163
45079497	chr1:45079497:C:T	5.04917e-09	-1.72936e-10	1.20409
45079703	chr1:45079703:C:A	1.12693e-09	-0.295643	-5.64276e-10
45080165	chr1:45080165:C:T	3.12815e-10	-1.72936e-10	-1.57728
45080247	chr1:45080247:T:C	3.14039e-10	-1.72936e-10	-1.57338
45080592	chr1:45080592:G:A	3.50272e-09	1.04846	-0.210057
45081531	chr1:45081531:T:G	5.45338e-07	-1.72936e-10	5.88627
45081552	chr1:45081552:A:G	3.1259e-10	-1.72936e-10	-1.578
45081622	chr1:45081622:A:G	3.12435e-10	-1.72936e-10	-1.5785
45081690	chr1:45081690:A:G	1.91123e-10	-1.74067	-0.329309
45082582	chr1:45082582:C:T	3.75122e-10	-1.75551	0.359867
45082636	chr1:45082636:A:G	2.45459e-10	-1.74931	-0.0704506
45083662	chr1:45083662:T:C	5.78346e-10	-1.72936e-10	-0.962721
45083683	chr1:45083683:A:G	3.41932e-10	-1.48828	-5.64276e-10
45083776	chr1:45083776:T:G	3.1221e-10	-1.72936e-10	-1.57922
45084034	chr1:45084034:C:T	4.28679e-10	-1.72936e-10	-1.26219
45085301	chr1:45085301:G:A	3.73117e-10	-1.77694	0.375937
45085427	chr1:45085427:G:A	6.08326e-07	-1.72936e-10	5.99557
45085532	chr1:45085532:T:G	3.17961e-10	-1.56096	-5.64276e-10
45085724	chr1:45085724:C:T	4.22876e-10	-1.27581	-5.64276e-10
45085965	chr1:45085965:A:C	3.15201e-10	-1.72936e-10	-1.56968
45086011	chr1:45086011:A:G	1.08969e-08	0.334445	1.6389
45086431	chr1:45086431:C:G	4.49218e-10	-1.72936e-10	-1.21538
45086644	chr1:45086644:G:A	4.11316e-10	-1.72936e-10	-1.30353
45086914	chr1:45086914:T:C	3.12879e-10	-1.72936e-10	-1.57708
45086945	chr1:45086945:G:A	5.66783e-10	-1.72936e-10	-0.982916
45087032	chr1:45087032:C:T	2.74771e-10	-1.70696	-5.64276e-10
45087415	chr1:45087415:C:T	4.01575e-10	-1.72936e-10	-1.3275
45087594	chr1:45087594:T:A	3.1221e-10	-1.72936e-10	-1.57922
45088353	chr1:45088353:G:A	1.06233e-08	0.312785	1.63513
45088934	chr1:45088934:C:A	4.62417e-10	-1.18643	-5.64276e-10
45089001	chr1:45089001:C:T	2.38781e-09	-1.72936e-10	0.45524
45089042	chr1:45089042:C:T	2.84208e-10	-1.67319	-5.64276e-10
45089071	chr1:45089071:C:T	4.35825e-10	-1.72936e-10	-1.24565
45089170	chr1:45089170:G:A	1.04767e-08	0.196508	1.73751
45089390	chr1:45089390:G:T	3.12263e-10	-1.72936e-10	-1.57905
45090028	chr1:45090028:G:T	2.61136e-09	0.544731	-5.64276e-10
45091422	chr1:45091422:C:G	7.31725e-10	-1.72936e-10	-0.727489
45093219	chr1:45093219:A:T	1.06182e-08	0.322109	1.62533
45093529	chr1:45093529:G:A	8.19635e-10	0.503783	-1.11782
45093869	chr1:45093869:G:A	6.74579e-10	-1.72936e-10	-0.808805
45093880	chr1:45093880:G:A	1.38931e-08	0.469333	1.74692
45094006	chr1:45094006:G:A	5.06517e-10	-1.72936e-10	-1.09534
45094050	chr1:45094050:T:C	3.94478e-10	-1.75269	0.407362
45094054	chr1:45094054:T:C	4.50514e-10	-1.72324	0.51074
45094296	chr1:45094296:C:T	3.17106e-10	-1.72936e-10	-1.56366
45094494	chr1:45094494:G:A	4.29496e-10	-1.72936e-10	-1.26028
45094593	chr1:45094593:C:T	4.40894e-09	-1.72936e-10	1.0685
45095252	chr1:45095252:T:A	3.15718e-10	-1.72936e-10	-1.56804
45095318	chr1:45095318:G:A	1.42546e-09	0.823531	-0.884173
45095932	chr1:45095932:G:A	1.13235e-09	-0.290839	-5.64276e-10
45096091	chr1:45096091:C:T	7.57532e-10	-1.72936e-10	-0.692828
45096616	chr1:45096616:G:A	3.12608e-10	-1.72936e-10	-1.57794
45096900	chr1:45096900:C:G	3.16772e-10	-1.72936e-10	-1.56471
45097325	chr1:45097325:C:A	3.13013e-10	-1.72936e-10	-1.57665
45097341	chr1:45097341:A:C	3.15445e-10	-1.72936e-10	-1.56891
45097415	chr1:45097415:T:C	3.15438e-10	-1.72936e-10	-1.56893
45097660	chr1:45097660:T:C	8.99153e-10	0.507058	-1.0285
45097733	chr1:45097733:A:G	3.13107e-10	-1.72936e-10	-1.57635
45097846	chr1:45097846:T:C	3.12352e-10	-1.72936e-10	-1.57876
45097885	chr1:45097885:TAAGTACTATAAAG:T	3.16816e-10	-1.72936e-10	-1.56457
45097985	chr1:45097985:G:A	3.17615e-10	-1.72936e-10	-1.56205
45098107	chr1:45098107:AAAGAGACAGAG:A	3.13013e-10	-1.72936e-10	-1.57665
45098144	chr1:45098144:T:C	4.14552e-10	-1.72936e-10	-1.2957
45098550	chr1:45098550:A:T	3.25346e-10	-1.72936e-10	-1.538
45098968	chr1:45098968:T:C	3.1282e-10	-1.72936e-10	-1.57727
45099201	chr1:45099201:G:A	1.50463e-08	-0.575057	2.87105
45099214	chr1:45099214:G:T	9.69021e-10	0.599425	-1.04603
45099261	chr1:45099261:C:A	8.65348e-10	-1.72936e-10	-0.559762
45099424	chr1:45099424:A:C	3.15381e-10	-1.72936e-10	-1.56911
45099507	chr1:45099507:C:A	3.30017e-10	0.00527761	-1.52903
45099748	chr1:45099748:G:A	1.09236e-08	0.283936	1.69186
45100058	chr1:45100058:C:T	3.1303e-10	-1.72936e-10	-1.57659
45100249	chr1:45100249:C:A	3.81577e-10	-1.75541	0.37683
45100304	chr1:45100304:T:A	3.15989e-10	-1.72936e-10	-1.56719
45101616	chr1:45101616:C:CA	5.41768e-10	-1.72936e-10	-1.02806
45101695	chr1:45101695:G:A	3.12841e-10	-1.72936e-10	-1.5772
45102175	chr1:45102175:T:C	3.41026e-10	-1.72936e-10	-1.49094
45102902	chr1:45102902:G:A	5.45213e-10	-1.72936e-10	-1.02172
45102931	chr1:45102931:C:T	1.81463e-09	-1.72936e-10	0.180743
45103234	chr1:45103234:T:C	4.27414e-10	-1.72936e-10	-1.26514
45103558	chr1:45103558:G:A	3.91563e-10	-1.72936e-10	-1.35275
45103637	chr1:45103637:C:T	3.12932e-10	-1.72936e-10	-1.57691
45103675	chr1:45103675:G:T	1.34415e-10	-1.6195	-0.802465
45103731	chr1:45103731:G:A	3.56263e-10	-1.44723	-5.64276e-10
45104675	chr1:45104675:T:G	3.1305e-10	-1.72936e-10	-1.57653
45104930	chr1:45104930:G:A	3.13013e-10	-1.72936e-10	-1.57665
45105077	chr1:45105077:G:A	3.17107e-10	-1.72936e-10	-1.56366
45105329	chr1:45105329:C:A	5.61661e-10	-1.72936e-10	-0.991996
45106713	chr1:45106713:A:G	3.13743e-10	-1.72936e-10	-1.57432
45106731	chr1:45106731:A:G	3.13681e-10	-1.72936e-10	-1.57452
45106736	chr1:45106736:T:C	3.12329e-10	-1.72936e-10	-1.57884
45107272	chr1:45107272:A:C	4.35068e-10	-1.72936e-10	-1.24739
45107364	chr1:45107364:C:T	3.13548e-10	-1.72936e-10	-1.57494
45107378	chr1:45107378:C:T	1.2061e-09	-1.72936e-10	-0.227744
45107521	chr1:45107521:T:C	3.1566e-10	-1.72936e-10	-1.56823
45108160	chr1:45108160:C:T	3.17595e-10	-1.72936e-10	-1.56212
45108342	chr1:45108342:T:TG	1.14962e-08	0.429809	1.59707
45108519	chr1:45108519:G:A	3.13574e-10	-1.72936e-10	-1.57486
45108803	chr1:45108803:T:C	3.12994e-10	-1.72936e-10	-1.57671
45109478	chr1:45109478:G:T	3.18359e-10	-1.72936e-10	-1.55971
45109527	chr1:45109527:C:T	3.13589e-10	-1.72936e-10	-1.57481
45109614	chr1:45109614:G:A	3.21043e-09	0.921896	-0.170629
45109787	chr1:45109787:T:C	3.13295e-10	-1.72936e-10	-1.57575
45109876	chr1:45109876:T:G	4.14961e-10	-1.72936e-10	-1.29471
45109880	chr1:45109880:T:A	3.17047e-10	-1.72936e-10	-1.56384
45109895	chr1:45109895:C:T	3.13071e-10	-1.72936e-10	-1.57646
45110191	chr1:45110191:T:C	2.88672e-09	0.850887	-0.205906
45110237	chr1:45110237:G:A	2.98807e-10	-1.6231	-5.64276e-10
45110635	chr1:45110635:C:A	4.02018e-10	-1.72936e-10	-1.3264
45110922	chr1:45110922:C:T	9.92231e-11	-1.75598	-0.96954
45111464	chr1:45111464:C:A	3.17115e-10	-1.72936e-10	-1.56363
45111715	chr1:45111715:T:C	8.78257e-10	0.550996	-1.09595
45112121	chr1:45112121:C:T	3.13035e-10	-1.72936e-10	-1.57658
45112166	chr1:45112166:C:A	2.42393e-10	-1.75352	-0.0788134
45112194	chr1:45112194:T:C	3.13361e-10	-1.72936e-10	-1.57554
45112260	chr1:45112260:T:A	1.35694e-08	-0.725471	2.91815
45112339	chr1:45112339:C:T	3.16393e-10	-1.72936e-10	-1.56591
45112979	chr1:45112979:T:C	3.13008e-10	-1.72936e-10	-1.57666
45113041	chr1:45113041:C:T	3.13013e-10	-1.72936e-10	-1.57665
45113170	chr1:45113170:A:T	3.1292e-10	-1.72936e-10	-1.57695
45113341	chr1:45113341:T:C	3.34565e-10	-1.51006	-5.64276e-10
45113443	chr1:45113443:A:G	3.12628e-10	-1.72936e-10	-1.57788
45114000	chr1:45114000:C:T	3.12722e-10	-1.72936e-10	-1.57758
45114462	chr1:45114462:G:A	3.15484e-10	-1.72936e-10	-1.56879
45114958	chr1:45114958:G:A	3.51043e-09	0.974028	-0.133427
45115069	chr1:45115069:C:T	3.09838e-10	-1.68373	0.0968835
45115471	chr1:45115471:G:A	6.26248e-10	0.323844	-1.20699
45115623	chr1:45115623:GC:G	3.24884e-10	-1.72936e-10	-1.53942
45115845	chr1:45115845:C:T	5.82063e-09	-1.72936e-10	1.34627
45115938	chr1:45115938:G:A	3.27483e-10	-1.72936e-10	-1.53146
45115981	chr1:45115981:G:A	3.19485e-10	-1.72936e-10	-1.55618
45116216	chr1:45116216:ACAGCAATGAGTTTCATTGCTT:A	1.06627e-09	0.744982	-1.09595
45116265	chr1:45116265:A:C	3.24138e-09	0.933916	-0.173057
45116297	chr1:45116297:A:G	6.93823e-10	-1.72936e-10	-0.780676
45116601	chr1:45116601:G:A	5.79369e-10	-1.72936e-10	-0.960954
45117495	chr1:45117495:T:G	3.94627e-10	-1.72936e-10	-1.34495
45117637	chr1:45117637:C:T	3.13552e-10	-1.72936e-10	-1.57493
45119535	chr1:45119535:C:T	1.26488e-08	-0.67571	2.79813
45119662	chr1:45119662:T:A	3.12299e-10	-1.72936e-10	-1.57893
45119676	chr1:45119676:T:C	2.07522e-10	-1.67275	-0.314904
45119999	chr1:45119999:C:G	3.16607e-10	-1.72936e-10	-1.56523
45120204	chr1:45120204:C:T	9.99223e-10	0.719639	-1.13556
45120205	chr1:45120205:G:A	5.48217e-09	-1.72936e-10	1.28636
45120293	chr1:45120293:G:A	3.34599e-10	-1.77229	0.262331
45120473	chr1:45120473:ACTT:A	2.07405e-10	-1.69087	-0.297353
45120492	chr1:45120492:T:C	3.12213e-10	-1.72936e-10	-1.57921
45120611	chr1:45120611:G:A	3.16979e-10	-1.72936e-10	-1.56406
45120973	chr1:45120973:C:T	4.13485e-10	-1.72936e-10	-1.29827
45121216	chr1:45121216:G:A	1.34371e-10	-1.62166	-0.800625
45121438	chr1:45121438:A:G	3.13402e-10	-1.72936e-10	-1.57541
45122024	chr1:45122024:C:T	4.01113e-10	-1.72936e-10	-1.32865
45122420	chr1:45122420:T:C	3.13478e-10	-1.72936e-10	-1.57516
45122444	chr1:45122444:G:A	1.01682e-09	0.698203	-1.09666
45122647	chr1:45122647:T:G	3.13402e-10	-1.72936e-10	-1.57541
45122859	chr1:45122859:A:G	1.24442e-08	0.529313	1.5768
45122974	chr1:45122974:C:A	3.56333e-09	0.995286	-0.139728
45123103	chr1:45123103:T:A	3.13357e-10	-1.72936e-10	-1.57555
45123127	chr1:45123127:A:T	3.12833e-10	-1.72936e-10	-1.57722
45123172	chr1:45123172:CAG:C	9.61892e-10	0.643064	-1.09706
45123343	chr1:45123343:AT:A	1.37251e-08	-0.649501	2.85359
45123501	chr1:45123501:C:T	3.13013e-10	-1.72936e-10	-1.57665
45124269	chr1:45124269:C:T	1.32719e-10	-1.69657	-0.738083
45124501	chr1:45124501:C:T	1.04697e-09	0.591411	-0.960646
45124857	chr1:45124857:GACATT:G	3.17738e-10	-1.72936e-10	-1.56167
45125122	chr1:45125122:A:AC	3.1407e-10	-1.72936e-10	-1.57328
45125717	chr1:45125717:T:C	1.34588e-08	-0.664331	2.84883
45125940	chr1:45125940:A:C	3.13412e-10	-1.72936e-10	-1.57538
45125986	chr1:45125986:T:C	3.13968e-10	-1.72936e-10	-1.5736
45126009	chr1:45126009:A:G	3.95605e-10	-1.72936e-10	-1.34248
45126759	chr1:45126759:G:A	3.47192e-09	0.953489	-0.123921
45126945	chr1:45126945:G:C	3.12827e-10	-1.72936e-10	-1.57724
45126956	chr1:45126956:G:A	6.39451e-07	-1.72936e-10	6.04547
45127013	chr1:45127013:C:T	3.14147e-10	-1.72936e-10	-1.57303
45127214	chr1:45127214:G:A	6.47354e-11	-1.75448	-1.39811
45127628	chr1:45127628:G:A	3.19805e-10	-1.72936e-10	-1.55518
45127729	chr1:45127729:A:C	1.63121e-07	4.67936	-5.64276e-10
45127781	chr1:45127781:A:G	4.74755e-10	-1.72936e-10	-1.16009
45128093	chr1:45128093:G:A	3.13353e-10	-1.72936e-10	-1.57556
45128653	chr1:45128653:T:C	3.66209e-10	-1.72936e-10	-1.41969
45128802	chr1:45128802:C:T	2.76477e-10	-1.73956	0.0387957
45129143	chr1:45129143:C:T	3.12699e-10	-1.72936e-10	-1.57765
45129447	chr1:45129447:A:G	3.13441e-10	-1.72936e-10	-1.57528
45129484	chr1:45129484:T:C	3.8609e-09	1.07526	-0.139496
45129600	chr1:45129600:T:C	9.8608e-10	-0.429156	-5.64276e-10
45129806	chr1:45129806:A:G	9.94685e-10	0.665863	-1.08633
45129820	chr1:45129820:T:C	4.15055e-10	-1.72936e-10	-1.29448
45129954	chr1:45129954:G:C	8.99627e-08	4.32791	-0.243649
45129979	chr1:45129979:C:T	3.68429e-09	1.00484	-0.115899
45130075	chr1:45130075:T:A	3.13362e-10	-1.72936e-10	-1.57553
45130247	chr1:45130247:T:C	3.13367e-10	-1.72936e-10	-1.57552
45130441	chr1:45130441:GAA:G	9.56778e-10	0.643777	-1.1031
45130775	chr1:45130775:C:G	1.23533e-08	-0.675507	2.77429
45131159	chr1:45131159:A:C	3.36148e-09	-0.0403729	0.837615
45131463	chr1:45131463:T:C	1.63668e-10	-1.73495	-0.490105
45131493	chr1:45131493:G:A	3.13144e-10	-1.72936e-10	-1.57623
45131545	chr1:45131545:G:A	3.12219e-10	-1.72936e-10	-1.57919
45131550	chr1:45131550:C:A	3.17972e-10	-0.137982	-1.42295
45131580	chr1:45131580:C:T	3.13185e-10	-1.72936e-10	-1.5761
45131603	chr1:45131603:T:C	6.83292e-10	-1.72936e-10	-0.795971
45131799	chr1:45131799:T:C	3.13273e-10	-1.72936e-10	-1.57582
45131901	chr1:45131901:T:C	3.19093e-10	-1.72936e-10	-1.55741
45132448	chr1:45132448:C:T	3.18814e-10	-1.72936e-10	-1.55829
45132597	chr1:45132597:C:T	3.12493e-10	-1.72936e-10	-1.57831
45132695	chr1:45132695:G:A	3.12266e-10	-1.72936e-10	-1.57904
45132696	chr1:45132696:T:C	1.61452e-09	-1.72936e-10	0.0638998
45133023	chr1:45133023:T:C	3.1362e-10	-1.72936e-10	-1.57471
45133222	chr1:45133222:T:A	3.13747e-10	-1.72936e-10	-1.57431
45133361	chr1:45133361:C:T	3.12271e-10	-1.72936e-10	-1.57902
45133866	chr1:45133866:G:A	5.18619e-10	-1.07172	-5.64276e-10
45134402	chr1:45134402:C:T	2.89214e-09	0.851217	-0.204359
45134636	chr1:45134636:G:A	3.69486e-10	-1.72936e-10	-1.41078
45134668	chr1:45134668:G:C	2.85038e-09	1.0426	-0.410288
45134756	chr1:45134756:G:A	3.14204e-10	-1.72936e-10	-1.57285
45134768	chr1:45134768:T:C	3.14266e-10	-1.72936e-10	-1.57266
45135196	chr1:45135196:A:G	6.14581e-10	-1.72936e-10	-0.901952
45135207	chr1:45135207:G:A	7.22431e-11	-1.53532	-1.50754
45135226	chr1:45135226:A:G	3.14265e-10	-1.72936e-10	-1.57266
45135298	chr1:45135298:T:C	9.09202e-10	0.583783	-1.09411
45135517	chr1:45135517:C:T	1.73742e-09	-1.72936e-10	0.137262
45135616	chr1:45135616:T:C	3.13337e-10	-1.72936e-10	-1.57561
45135617	chr1:45135617:C:T	1.0184e-08	0.225032	1.68064
45135729	chr1:45135729:T:G	3.13359e-10	-1.72936e-10	-1.57554
45136154	chr1:45136154:C:T	1.18621e-08	0.406352	1.65186
45136178	chr1:45136178:G:A	3.143e-10	-1.72936e-10	-1.57254
45136214	chr1:45136214:T:C	3.12291e-10	-1.72936e-10	-1.57896
45136404	chr1:45136404:T:C	1.30879e-08	-0.685812	2.84236
45136689	chr1:45136689:C:G	3.12297e-10	-1.72936e-10	-1.57894
45137132	chr1:45137132:G:T	3.14098e-10	-1.72936e-10	-1.57319
45137440	chr1:45137440:A:G	3.12449e-10	-1.72936e-10	-1.57845
45137595	chr1:45137595:C:T	3.13352e-10	-1.72936e-10	-1.57557
45137920	chr1:45137920:A:G	3.14329e-10	-1.72936e-10	-1.57245
45137935	chr1:45137935:T:C	6.01557e-10	-1.72936e-10	-0.923372
45138256	chr1:45138256:C:G	3.22895e-10	-1.72936e-10	-1.54556
45138336	chr1:45138336:G:C	3.15443e-10	-1.72936e-10	-1.56892
45138736	chr1:45138736:A:G	3.14186e-10	-1.72936e-10	-1.57291
45138858	chr1:45138858:A:T	2.79966e-09	1.04707	-0.432714
45139256	chr1:45139256:A:C	5.15052e-09	-1.72936e-10	1.22396
45139611	chr1:45139611:A:G	3.13841e-10	-1.72936e-10	-1.57401
45140085	chr1:45140085:G:A	3.12287e-10	-1.72936e-10	-1.57897
45140343	chr1:45140343:A:C	9.80514e-10	0.66143	-1.09625
45141032	chr1:45141032:T:A	5.62727e-10	-1.72936e-10	-0.990098
45141386	chr1:45141386:C:A	1.00353e-09	0.684331	-1.09595
45141802	chr1:45141802:AG:A	9.36342e-10	0.653607	-1.13452
45141803	chr1:45141803:G:A	6.90539e-09	-1.72936e-10	1.51716
45141806	chr1:45141806:T:A	9.93137e-10	0.675171	-1.0972
45142741	chr1:45142741:A:G	3.1547e-10	-1.72936e-10	-1.56883
45142946	chr1:45142946:G:A	3.96454e-10	-1.72936e-10	-1.34033
45143092	chr1:45143092:C:T	9.03687e-08	5.06326	-0.9745
45143131	chr1:45143131:T:C	3.13584e-10	-1.72936e-10	-1.57483
45143458	chr1:45143458:A:G	1.13864e-09	0.682011	-0.967313
45143622	chr1:45143622:ACT:A	1.78177e-10	-1.63583	-0.504285
45144351	chr1:45144351:G:C	3.35581e-10	-1.72936e-10	-1.50703
45144472	chr1:45144472:C:T	3.13196e-10	-1.72936e-10	-1.57606
45144702	chr1:45144702:T:C	3.6176e-10	-1.72936e-10	-1.43191
45144939	chr1:45144939:A:G	4.46139e-10	-1.72936e-10	-1.22226
45145232	chr1:45145232:C:T	3.12513e-10	-1.72936e-10	-1.57825
45145389	chr1:45145389:T:C	8.02634e-09	1.66759	-5.64276e-10
45145535	chr1:45145535:C:G	1.71931e-10	-1.64086	-0.534945
45145918	chr1:45145918:T:A	3.12711e-10	-1.72936e-10	-1.57761
45146366	chr1:45146366:T:C	7.72896e-10	0.460906	-1.13366
45146640	chr1:45146640:A:T	3.13514e-10	-1.72936e-10	-1.57505
45147000	chr1:45147000:G:A	1.25058e-08	-1.72936e-10	2.11105
45147907	chr1:45147907:CAG:C	5.65718e-09	0.490591	0.827196
45148003	chr1:45148003:A:C	1.4877e-08	-1.72936e-10	2.28468
45148976	chr1:45148976:T:C	4.66201e-10	-1.72936e-10	-1.17828
45149757	chr1:45149757:A:G	4.02291e-10	-1.32572	-5.64276e-10
45150141	chr1:45150141:G:T	2.82355e-10	-1.761	0.0812694
45150188	chr1:45150188:A:G	4.82197e-10	-1.72936e-10	-1.14454
45150793	chr1:45150793:C:T	9.3142e-10	0.623274	-1.10946
45151323	chr1:45151323:A:G	3.12219e-10	-1.72936e-10	-1.57919
45151622	chr1:45151622:G:A	5.10592e-09	-1.72936e-10	1.21526
45151640	chr1:45151640:G:A	1.17087e-10	-1.0267	-1.53328
45152293	chr1:45152293:A:T	4.63186e-10	-1.72936e-10	-1.18477
45152332	chr1:45152332:G:A	3.40966e-10	-1.72936e-10	-1.49111
45152361	chr1:45152361:T:A	3.12674e-10	-1.72936e-10	-1.57773
45152640	chr1:45152640:A:G	3.2451e-10	-1.72936e-10	-1.54058
45152770	chr1:45152770:A:C	5.21825e-10	-1.72936e-10	-1.06556
45153013	chr1:45153013:A:G	2.6612e-09	0.992861	-0.429221
45153641	chr1:45153641:T:C	1.03586e-09	0.676209	-1.05611
45153750	chr1:45153750:T:C	8.20989e-08	3.99279	-5.64276e-10
45153787	chr1:45153787:TAA:T	2.18283e-10	-1.64753	-0.289574
45153979	chr1:45153979:G:C	3.78922e-10	-1.72032	0.334755
45154462	chr1:45154462:C:T	6.74187e-08	4.65507	-0.85929
45154864	chr1:45154864:AAG:A	1.02382e-08	0.221899	1.68909
45154908	chr1:45154908:G:A	3.18977e-10	-1.72936e-10	-1.55777
45155166	chr1:45155166:G:A	1.48251e-08	-0.689326	2.97051
45155618	chr1:45155618:G:A	3.12287e-10	-1.72936e-10	-1.57897
45155799	chr1:45155799:G:A	1.51936e-08	-1.72936e-10	2.30573
45155820	chr1:45155820:G:A	9.98062e-10	0.635998	-1.05308
45156134	chr1:45156134:A:G	3.90911e-10	-1.72936e-10	-1.35441
45156270	chr1:45156270:G:A	4.98377e-10	-1.72936e-10	-1.11154
45156303	chr1:45156303:A:AG	2.53133e-09	0.909482	-0.395878
45156555	chr1:45156555:G:A	7.46921e-10	-0.706934	-5.64276e-10
45156891	chr1:45156891:C:G	2.87997e-10	-1.77373	0.11379
45157199	chr1:45157199:G:C	3.12263e-10	-1.72936e-10	-1.57905
45157213	chr1:45157213:C:T	7.29437e-10	-0.730621	-5.64276e-10
45157279	chr1:45157279:A:G	5.04701e-09	-1.72936e-10	1.20366
45157394	chr1:45157394:C:T	1.11386e-09	0.733297	-1.04061
45157590	chr1:45157590:C:T	3.13511e-10	-1.72936e-10	-1.57506
45157731	chr1:45157731:T:C	5.09902e-10	-1.72936e-10	-1.08867
45157858	chr1:45157858:T:C	5.02591e-10	-1.72936e-10	-1.10312
45157966	chr1:45157966:T:A	2.73898e-09	0.95914	-0.366692
45158370	chr1:45158370:C:T	3.29501e-10	-0.13036	-1.39495
45158466	chr1:45158466:G:T	2.55994e-10	-1.77774	-5.64276e-10
45158685	chr1:45158685:G:T	3.44805e-10	-1.72936e-10	-1.47992
45158690	chr1:45158690:T:C	4.267e-10	-1.72936e-10	-1.26681
45158853	chr1:45158853:T:C	5.0393e-10	-1.72936e-10	-1.10046
45159713	chr1:45159713:C:T	2.87873e-10	-1.66037	-5.64276e-10
45159885	chr1:45159885:G:A	1.05652e-09	-1.72936e-10	-0.360162
45160159	chr1:45160159:AC:A	1.0206e-08	0.334065	1.57377
45160564	chr1:45160564:C:T	2.84226e-09	0.993335	-0.363874
45160879	chr1:45160879:T:C	5.57462e-10	-1.72936e-10	-0.999499
45161071	chr1:45161071:T:C	5.17034e-10	-1.72936e-10	-1.07478
45161332	chr1:45161332:C:T	6.64887e-11	-1.71461	-1.41125
45161436	chr1:45161436:A:G	4.06888e-10	-1.31436	-5.64276e-10
45161991	chr1:45161991:C:T	9.923e-09	0.249056	1.63066
45162298	chr1:45162298:C:T	3.12287e-10	-1.72936e-10	-1.57897
45162419	chr1:45162419:C:T	1.09459e-08	0.331939	1.64589
45162566	chr1:45162566:C:G	2.8716e-10	-1.66285	-5.64276e-10
45162721	chr1:45162721:G:GC	8.64105e-10	0.53475	-1.09595
45162783	chr1:45162783:C:G	1.39553e-06	-1.72936e-10	6.82589
45162790	chr1:45162790:T:C	4.87547e-10	-0.00407181	-1.12943
45163068	chr1:45163068:C:T	4.15324e-10	-1.72936e-10	-1.29383
45163197	chr1:45163197:C:T	1.1142e-08	0.404066	1.59152
45163316	chr1:45163316:T:C	1.70059e-08	0.699306	1.71912
45163457	chr1:45163457:A:C	3.20342e-10	-1.72936e-10	-1.5535
45163549	chr1:45163549:C:A	2.59395e-10	-1.76454	-5.64276e-10
45163753	chr1:45163753:G:A	1.03047e-08	0.26175	1.65571
45163900	chr1:45163900:G:C	4.79704e-10	-1.14972	-5.64276e-10
45163997	chr1:45163997:C:G	3.6884e-10	-1.71604	0.303507
45164075	chr1:45164075:G:C	3.13519e-10	-1.72936e-10	-1.57503
45164523	chr1:45164523:G:A	3.12268e-10	-1.72936e-10	-1.57903
45164962	chr1:45164962:A:G	3.13504e-10	-1.72936e-10	-1.57508
45165540	chr1:45165540:A:G	3.13556e-10	-1.72936e-10	-1.57492
45165563	chr1:45165563:C:A	7.72084e-10	-0.6738	-5.64276e-10
45165564	chr1:45165564:C:T	5.11874e-10	-1.72936e-10	-1.08482
45165565	chr1:45165565:A:G	5.64297e-10	-1.72936e-10	-0.987313
45165623	chr1:45165623:G:A	3.20258e-10	-1.72936e-10	-1.55377
45165626	chr1:45165626:A:G	4.58031e-10	-1.72936e-10	-1.19596
45165694	chr1:45165694:C:T	1.12971e-09	-1.72936e-10	-0.293181
45165781	chr1:45165781:C:T	8.49878e-10	0.220423	-0.798224
45165854	chr1:45165854:C:A	3.66242e-10	-1.72936e-10	-1.4196
45166374	chr1:45166374:T:C	1.46679e-08	-0.641448	2.91197
45166440	chr1:45166440:T:G	3.13678e-10	-1.72936e-10	-1.57453
45167317	chr1:45167317:C:T	1.55661e-08	-0.547348	2.8773
45167389	chr1:45167389:A:T	3.40782e-08	1.60616	1.50736
45167878	chr1:45167878:A:T	1.62195e-08	0.687945	1.68313
45168117	chr1:45168117:A:C	4.04263e-09	1.15258	-0.170818
45168124	chr1:45168124:G:C	3.20941e-10	-0.136503	-1.41513
45168215	chr1:45168215:A:G	4.71225e-10	-1.72936e-10	-1.16756
45168250	chr1:45168250:C:T	3.12941e-10	-1.72936e-10	-1.57688
45168502	chr1:45168502:A:T	1.61623e-09	1.31754	-1.25258
45169503	chr1:45169503:A:C	4.70969e-10	-1.72936e-10	-1.1681
45169812	chr1:45169812:A:G	3.22028e-10	-1.72936e-10	-1.54825
45169918	chr1:45169918:T:C	3.12231e-10	-1.72936e-10	-1.57915
45170130	chr1:45170130:G:A	3.71314e-09	1.26751	-0.370774
45170868	chr1:45170868:G:A	5.13428e-10	-1.72936e-10	-1.08178
45170904	chr1:45170904:A:C	2.07595e-10	-1.66101	-0.326296
45170941	chr1:45170941:G:A	2.6521e-10	-1.74237	-5.64276e-10
45171220	chr1:45171220:A:G	1.53354e-08	0.71584	1.59918
45171602	chr1:45171602:T:C	3.12218e-10	-1.72936e-10	-1.57919
45172303	chr1:45172303:A:G	3.13482e-10	-1.72936e-10	-1.57515
45172328	chr1:45172328:T:C	4.75043e-10	-1.72936e-10	-1.15949
45172641	chr1:45172641:T:C	3.44911e-10	-1.72936e-10	-1.47961
45172689	chr1:45172689:G:A	1.27752e-08	0.488506	1.64387
45172932	chr1:45172932:G:A	1.21841e-09	-0.217591	-5.64276e-10
45173253	chr1:45173253:A:G	3.22057e-09	-1.72936e-10	0.754419
45173570	chr1:45173570:T:C	5.6144e-10	-1.72936e-10	-0.992389
45173747	chr1:45173747:G:A	3.12271e-10	-1.72936e-10	-1.57902
45174012	chr1:45174012:C:T	3.19349e-10	-1.72936e-10	-1.55661
45174069	chr1:45174069:A:G	4.09996e-10	-1.71895	0.412208
45174096	chr1:45174096:A:G	1.45128e-08	-0.688045	2.94794
45174329	chr1:45174329:A:G	1.61452e-09	-1.72936e-10	0.0638998
45174444	chr1:45174444:C:G	3.03319e-10	-1.72247	0.114357
45174740	chr1:45174740:A:G	9.3916e-10	-1.72936e-10	-0.477908
45174795	chr1:45174795:A:C	3.00234e-10	-1.71524	0.0969097
45174816	chr1:45174816:ACAGTT:A	5.12919e-09	-1.72936e-10	1.21981
45174874	chr1:45174874:A:T	5.60951e-07	-1.72936e-10	5.91449
45174966	chr1:45174966:CATT:C	5.13729e-10	-1.72936e-10	-1.0812
45175782	chr1:45175782:A:C	1.60642e-08	-0.63402	2.99548
45175973	chr1:45175973:T:C	2.55551e-10	-1.77947	-5.64276e-10
45176003	chr1:45176003:A:G	1.41814e-09	1.03009	-1.09588
45176196	chr1:45176196:G:A	3.18345e-10	-1.72936e-10	-1.55976
45176288	chr1:45176288:G:A	4.92052e-10	-1.72936e-10	-1.12431
45178380	chr1:45178380:C:T	3.2926e-10	-1.72936e-10	-1.52605
45178696	chr1:45178696:G:A	3.1339e-10	-1.72936e-10	-1.57545
45178970	chr1:45178970:A:C	3.12259e-10	-1.72936e-10	-1.57906
45179397	chr1:45179397:C:T	1.35516e-08	-0.653287	2.84465
45179978	chr1:45179978:C:G	5.10451e-09	-1.72936e-10	1.21499
45180056	chr1:45180056:C:A	3.1262e-10	-1.72936e-10	-1.57791
45180145	chr1:45180145:G:A	1.19551e-08	0.488264	1.57776
45180215	chr1:45180215:G:A	3.32499e-10	-1.72936e-10	-1.51626
45180233	chr1:45180233:T:C	5.00149e-10	-1.72936e-10	-1.10799
45180285	chr1:45180285:T:C	3.0021e-10	-1.72213	0.103722
45180646	chr1:45180646:T:C	3.36e-10	-1.72407	0.218285
45180710	chr1:45180710:C:T	1.20435e-08	1.56142	0.511968
45181493	chr1:45181493:A:G	3.12256e-10	-1.72936e-10	-1.57907
45181523	chr1:45181523:C:CAGG	2.33337e-10	-1.74545	-0.124963
45181806	chr1:45181806:C:A	1.52314e-09	1.09747	-1.09183
45182212	chr1:45182212:C:T	3.68443e-10	-1.41361	-5.64276e-10
45182273	chr1:45182273:T:G	3.58156e-10	-1.74888	0.306953
45182359	chr1:45182359:G:A	3.5035e-10	-1.72936e-10	-1.46396
45183090	chr1:45183090:A:G	2.7457e-09	0.926748	-0.331848
45183105	chr1:45183105:C:T	3.15447e-10	-1.72936e-10	-1.5689
45183363	chr1:45183363:TC:T	3.23369e-10	-1.72936e-10	-1.5441
45183764	chr1:45183764:A:G	3.12468e-10	-1.72936e-10	-1.57839
45183890	chr1:45183890:C:T	3.21488e-10	-1.72936e-10	-1.54993
45183980	chr1:45183980:A:G	2.67173e-09	0.918829	-0.351242
45183983	chr1:45183983:G:C	1.10301e-08	0.348168	1.63732
45183993	chr1:45183993:T:A	5.33596e-07	-1.72936e-10	5.8645
45184189	chr1:45184189:A:T	2.39081e-09	0.804849	-0.348355
45184361	chr1:45184361:C:A	3.42871e-10	-1.72936e-10	-1.48554
45184436	chr1:45184436:T:C	9.01764e-11	-1.77246	-1.04866
45184494	chr1:45184494:G:A	3.22735e-10	-1.72936e-10	-1.54606
45184747	chr1:45184747:A:C	3.39709e-10	-1.72936e-10	-1.49481
45185272	chr1:45185272:T:C	1.1396e-10	-1.42929	-1.15775
45185351	chr1:45185351:A:C	3.12794e-10	-1.72936e-10	-1.57735
45185498	chr1:45185498:T:C	2.60261e-09	-1.72936e-10	0.541375
45186636	chr1:45186636:C:T	8.65681e-10	0.521736	-1.08111
45186637	chr1:45186637:G:A	7.35464e-09	-1.72936e-10	1.58019
45186827	chr1:45186827:G:A	1.04919e-09	-0.367115	-5.64276e-10
45188030	chr1:45188030:T:C	3.12519e-10	-1.72936e-10	-1.57823
45188169	chr1:45188169:C:T	5.67306e-10	-1.72936e-10	-0.981994
45188869	chr1:45188869:C:G	8.68207e-09	1.74612	-5.64276e-10
45189051	chr1:45189051:C:T	1.25478e-08	0.459817	1.65459
45189625	chr1:45189625:G:A	2.75223e-09	1.00137	-0.404092
45189844	chr1:45189844:A:G	1.32809e-09	-1.696	1.5646
45189878	chr1:45189878:A:C	1.86973e-09	0.210654	-5.64276e-10
45190152	chr1:45190152:G:GA	3.92309e-10	-1.72936e-10	-1.35084
45190618	chr1:45190618:G:T	1.04043e-09	0.65376	-1.02926
45191245	chr1:45191245:G:T	1.36665e-08	-0.696389	2.8962
45191297	chr1:45191297:T:A	3.20427e-10	-1.72936e-10	-1.55324
45192649	chr1:45192649:C:T	3.33502e-10	-1.72936e-10	-1.51325
45192688	chr1:45192688:C:T	1.21889e-08	0.374426	1.71096
45193118	chr1:45193118:A:T	3.19633e-10	-1.72936e-10	-1.55572
45193460	chr1:45193460:G:A	2.58536e-10	-1.76786	-5.64276e-10
45193776	chr1:45193776:C:T	5.61768e-10	-1.72936e-10	-0.991805
45194138	chr1:45194138:C:T	6.09599e-10	-1.72936e-10	-0.910092
45194297	chr1:45194297:G:A	3.32568e-10	-1.72936e-10	-1.51605
45194351	chr1:45194351:T:C	3.36626e-10	-1.72936e-10	-1.50392
45194491	chr1:45194491:C:T	3.43765e-10	0.0889462	-1.57188
45194872	chr1:45194872:G:A	5.06176e-10	-1.72936e-10	-1.09601
45195049	chr1:45195049:T:C	3.37543e-10	-1.72936e-10	-1.5012
45195077	chr1:45195077:T:C	7.76999e-09	0.412982	1.22215
45195601	chr1:45195601:T:C	1.50039e-07	4.83867	-0.242911
45196023	chr1:45196023:ACACC:A	3.18034e-10	-1.72936e-10	-1.56073
45196159	chr1:45196159:G:A	5.02334e-10	-1.72936e-10	-1.10363
45196278	chr1:45196278:T:C	3.83846e-10	-1.72936e-10	-1.37265
45196786	chr1:45196786:A:G	5.11349e-09	-1.72936e-10	1.21674
45197135	chr1:45197135:A:G	1.11074e-08	-0.731866	2.72434
45197193	chr1:45197193:T:C	3.41415e-10	-1.72936e-10	-1.48979
45197366	chr1:45197366:G:A	1.62079e-10	-1.67272	-0.562092
45197579	chr1:45197579:C:T	1.47352e-10	-1.64768	-0.682388
45198177	chr1:45198177:C:T	3.40966e-10	-1.72936e-10	-1.49111
45198264	chr1:45198264:C:T	7.32084e-10	0.562015	-1.28901
45198764	chr1:45198764:A:G	3.73089e-10	-1.72936e-10	-1.40108
45198769	chr1:45198769:C:T	4.87177e-10	-1.72936e-10	-1.13427
45198942	chr1:45198942:C:T	2.55433e-10	-1.69962	-0.0803172
45198945	chr1:45198945:T:C	3.4566e-09	1.01188	-0.186729
45199073	chr1:45199073:C:T	2.60438e-10	-1.76053	-5.64276e-10
45199355	chr1:45199355:G:A	1.00224e-09	0.683106	-1.096
45199362	chr1:45199362:G:A	5.80779e-09	-1.72936e-10	1.34406
45199732	chr1:45199732:A:C	5.02496e-10	-1.72936e-10	-1.10331
45199755	chr1:45199755:C:T	1.84138e-10	-1.65409	-0.45312
45199908	chr1:45199908:G:A	2.96227e-09	1.09165	-0.420836
45200080	chr1:45200080:G:A	1.15201e-09	-1.72936e-10	-0.273634
45200267	chr1:45200267:G:A	1.17207e-08	-0.700501	2.74672
45200315	chr1:45200315:T:A	5.04833e-10	-1.72936e-10	-1.09867
45201768	chr1:45201768:G:A	3.01229e-09	1.09348	-0.405916
45202684	chr1:45202684:T:C	2.06898e-10	-1.29916	-0.691501
45202943	chr1:45202943:A:G	1.00146e-09	0.690058	-1.10373
45202977	chr1:45202977:T:C	4.86264e-10	-1.72936e-10	-1.13614
45203062	chr1:45203062:T:C	2.02517e-10	-1.74992	-0.262149
45203327	chr1:45203327:T:C	4.66046e-10	-1.72936e-10	-1.17861
45203401	chr1:45203401:C:T	3.30813e-10	-1.72936e-10	-1.52134
45203556	chr1:45203556:T:C	3.14831e-10	-1.72936e-10	-1.57086
45203736	chr1:45203736:C:T	5.61838e-10	-1.72936e-10	-0.99168
45204773	chr1:45204773:C:T	9.3617e-10	0.614854	-1.09595
45204843	chr1:45204843:A:G	4.65533e-10	-1.72936e-10	-1.17971
45205017	chr1:45205017:T:C	4.69112e-10	-1.72936e-10	-1.17205
45205164	chr1:45205164:A:C	3.12227e-10	-1.72936e-10	-1.57916
45205271	chr1:45205271:C:T	4.88383e-10	-1.72936e-10	-1.13179
45205509	chr1:45205509:AAG:A	1.17057e-09	-1.72936e-10	-0.257646
45205538	chr1:45205538:T:C	3.13629e-10	-1.72936e-10	-1.57468
45206294	chr1:45206294:A:G	1.59023e-08	-0.706317	3.05765
45206881	chr1:45206881:A:G	7.92585e-09	0.293731	1.36126
45207111	chr1:45207111:T:C	1.62594e-08	-0.789069	3.1626
45207139	chr1:45207139:T:G	4.71704e-10	-1.16654	-5.64276e-10
45207261	chr1:45207261:C:T	8.30431e-09	0.373735	1.3279
45207860	chr1:45207860:G:A	4.84185e-09	-1.72936e-10	1.16216
45208518	chr1:45208518:T:A	3.12387e-10	-1.72936e-10	-1.57865
45209448	chr1:45209448:A:G	1.49229e-08	-0.713847	3.00161
45209558	chr1:45209558:A:G	1.61452e-09	-1.72936e-10	0.0638998
45210257	chr1:45210257:A:G	3.16044e-10	-1.72936e-10	-1.56701
45210403	chr1:45210403:T:C	1.03743e-09	0.750077	-1.12847
45210644	chr1:45210644:G:T	3.31729e-10	-1.72936e-10	-1.51857
45211735	chr1:45211735:G:A	7.19173e-10	-1.72936e-10	-0.744792
45212146	chr1:45212146:C:A	1.48439e-09	0.747053	-0.76719
45212288	chr1:45212288:C:G	9.65239e-09	0.4219	1.43017
45212310	chr1:45212310:T:C	7.19742e-10	-1.72936e-10	-0.744001
45212453	chr1:45212453:C:G	1.95174e-10	-1.65692	-0.392083
45212723	chr1:45212723:G:C	3.07399e-10	-1.66871	0.0739616
45212802	chr1:45212802:T:C	2.51133e-10	-1.76009	-0.0368198
45213196	chr1:45213196:G:A	4.81703e-10	-1.76565	0.620079
45213252	chr1:45213252:T:G	4.71533e-09	0.202207	0.933475
45213618	chr1:45213618:G:T	1.61927e-09	-1.72936e-10	0.0668397
45214021	chr1:45214021:T:C	3.12452e-10	-1.72936e-10	-1.57844
45214307	chr1:45214307:T:TATC	5.05739e-10	-1.72936e-10	-1.09687
45214467	chr1:45214467:T:C	2.32056e-09	0.42667	-5.64276e-10
45214935	chr1:45214935:C:T	8.44059e-10	-1.72936e-10	-0.584671
45215412	chr1:45215412:G:T	3.20307e-10	-1.72936e-10	-1.55361
45216104	chr1:45216104:G:A	3.33185e-10	-1.72936e-10	-1.5142
45217203	chr1:45217203:C:T	6.73008e-09	-1.72936e-10	1.49145
45217328	chr1:45217328:C:T	3.38038e-10	-1.72936e-10	-1.49974
45217747	chr1:45217747:G:A	4.49651e-09	0.119388	0.968775
45218357	chr1:45218357:A:G	2.14175e-10	-1.76741	-0.188693
45218659	chr1:45218659:A:G	9.24528e-09	0.501997	1.30698
45218890	chr1:45218890:C:T	6.21994e-09	1.41262	-5.64276e-10
45219475	chr1:45219475:T:C	3.13719e-10	-1.72936e-10	-1.57439
45219813	chr1:45219813:A:G	4.5677e-10	-1.76918	0.570465
45220192	chr1:45220192:G:A	4.59029e-09	-1.72936e-10	1.10881
45220468	chr1:45220468:G:A	6.50057e-10	-0.845833	-5.64276e-10
45220501	chr1:45220501:A:G	3.15443e-10	-1.72936e-10	-1.56892
45220639	chr1:45220639:A:C	1.30205e-09	0.633625	-0.784825
45220872	chr1:45220872:C:T	8.41969e-10	-1.72936e-10	-0.587151
45220912	chr1:45220912:A:G	8.95229e-10	0.538031	-1.06385
45221121	chr1:45221121:T:C	3.45605e-10	0.0514056	-1.529
45222116	chr1:45222116:G:T	4.22868e-10	-1.27583	-5.64276e-10
45222369	chr1:45222369:T:C	3.12229e-10	-1.72936e-10	-1.57916
45222578	chr1:45222578:G:C	1.40059e-10	-1.6774	-0.703428
45223013	chr1:45223013:C:T	6.65777e-09	-1.72936e-10	1.48065
45223589	chr1:45223589:A:G	5.95497e-11	-1.65853	-1.57755
45223929	chr1:45223929:T:C	1.00256e-09	0.627465	-1.04005
45224131	chr1:45224131:T:C	3.30713e-10	-1.72936e-10	-1.52164
45224153	chr1:45224153:C:T	5.91343e-10	-1.72936e-10	-0.940498
45224524	chr1:45224524:T:C	3.42878e-10	-1.76041	0.274892
45224965	chr1:45224965:ATAAG:A	2.87857e-10	-1.66043	-5.64276e-10
45225111	chr1:45225111:C:T	3.38113e-10	-1.72936e-10	-1.49951
45225235	chr1:45225235:C:T	3.39902e-10	-1.72936e-10	-1.49424
45225500	chr1:45225500:A:G	1.60231e-09	0.677063	-0.620754
45225667	chr1:45225667:G:C	3.12415e-10	-1.72936e-10	-1.57856
45225833	chr1:45225833:A:G	3.38084e-10	-1.72936e-10	-1.4996
45226377	chr1:45226377:T:G	9.341e-10	0.806295	-1.28961
45226665	chr1:45226665:C:T	3.17727e-09	0.0600841	0.6808
45226720	chr1:45226720:G:A	4.18995e-10	-1.72936e-10	-1.28503
45227061	chr1:45227061:T:A	4.52952e-09	1.01353	0.0819456
45227262	chr1:45227262:C:A	3.38113e-10	-1.72936e-10	-1.49951
45227835	chr1:45227835:C:T	2.41033e-09	0.772225	-0.3076
45227920	chr1:45227920:A:AT	6.29397e-10	-1.72936e-10	-0.878131
45227921	chr1:45227921:G:T	6.30298e-10	-1.72936e-10	-0.876701
45227926	chr1:45227926:T:TTTGC	6.2817e-10	-1.72936e-10	-0.880082
45227940	chr1:45227940:C:T	3.342e-10	-1.72936e-10	-1.51115
45228345	chr1:45228345:T:C	2.87762e-09	0.0207068	0.621118
45229000	chr1:45229000:A:G	1.49277e-08	-0.712957	3.00104
45229124	chr1:45229124:C:T	1.32082e-08	-0.675534	2.84124
45229797	chr1:45229797:A:G	1.05298e-09	-1.72936e-10	-0.363515
45230477	chr1:45230477:C:G	1.7816e-08	-0.691171	3.15613
45231975	chr1:45231975:T:G	1.15692e-09	-0.269376	-5.64276e-10
45232069	chr1:45232069:ATTATGAACCAGCTATTCTTC:A	6.03076e-09	-1.72936e-10	1.38173
45232247	chr1:45232247:C:T	9.65611e-10	0.680795	-1.13093
45233047	chr1:45233047:G:C	8.77702e-10	0.820033	-1.36562
45233060	chr1:45233060:A:G	5.34503e-09	-1.72936e-10	1.26103
45233075	chr1:45233075:A:T	4.33712e-10	-1.72936e-10	-1.25051
45233098	chr1:45233098:T:C	3.12417e-10	-1.72936e-10	-1.57856
45233348	chr1:45233348:A:G	2.05039e-09	0.302889	-5.64276e-10
45233396	chr1:45233396:A:T	8.97316e-10	0.605545	-1.12903
45233528	chr1:45233528:T:C	7.63735e-10	0.75671	-1.44138
45233642	chr1:45233642:G:T	4.58143e-10	-1.72936e-10	-1.19571
45233912	chr1:45233912:A:G	1.46021e-08	-0.738768	3.00479
45234153	chr1:45234153:C:A	5.89333e-07	-1.72936e-10	5.96385
45234571	chr1:45234571:A:G	3.11625e-08	1.34379	1.68029
45234683	chr1:45234683:C:A	4.57121e-10	-1.72936e-10	-1.19794
45236233	chr1:45236233:T:G	4.10191e-10	-1.76061	0.454339
45236891	chr1:45236891:T:C	4.15696e-10	-1.72936e-10	-1.29294
45237548	chr1:45237548:T:C	5.03135e-08	0.0716829	3.43145
45237620	chr1:45237620:A:G	5.40646e-10	-1.03013	-5.64276e-10
45238168	chr1:45238168:A:G	3.89635e-10	-1.67461	0.316923
45238306	chr1:45238306:G:T	4.58632e-10	-1.19465	-5.64276e-10
45238537	chr1:45238537:G:A	1.04689e-09	-1.72936e-10	-0.369316
45238816	chr1:45238816:T:C	5.93333e-10	0.260592	-1.19773
45238842	chr1:45238842:C:T	6.41069e-09	-1.72936e-10	1.44283
45239100	chr1:45239100:C:T	3.39821e-09	-1.72936e-10	0.80811
45239428	chr1:45239428:T:C	5.38284e-10	-1.03451	-5.64276e-10
45239491	chr1:45239491:G:A	6.02946e-09	-1.72936e-10	1.38152
45239591	chr1:45239591:G:C	3.13068e-10	-1.72936e-10	-1.57647
45239642	chr1:45239642:C:T	7.27117e-10	-1.72936e-10	-0.733806
45239672	chr1:45239672:A:G	3.37571e-10	-1.72936e-10	-1.50112
45240037	chr1:45240037:C:A	3.40373e-08	-0.6918	3.80412
45240129	chr1:45240129:G:A	3.48094e-10	-1.47042	-5.64276e-10
45240866	chr1:45240866:C:T	3.1684e-10	-1.72936e-10	-1.5645
45241369	chr1:45241369:A:G	3.37131e-10	-1.72936e-10	-1.50242
45241444	chr1:45241444:T:C	3.46322e-10	-1.72936e-10	-1.47553
45242436	chr1:45242436:G:A	6.57898e-09	0.534792	0.93395
45242443	chr1:45242443:G:A	1.09415e-09	0.767953	-1.09312
45243144	chr1:45243144:G:A	6.13222e-08	3.83766	-0.136656
45244377	chr1:45244377:G:A	5.06642e-10	-1.72936e-10	-1.09509
45245522	chr1:45245522:A:C	3.29675e-08	-0.596295	3.67668
45245893	chr1:45245893:G:C	7.52128e-10	-1.72936e-10	-0.699987
45246077	chr1:45246077:A:G	3.24583e-10	-1.72936e-10	-1.54035
45246147	chr1:45246147:T:C	5.33944e-10	-1.72936e-10	-1.0426
45246280	chr1:45246280:T:C	2.03032e-08	0.209881	2.38576
45246334	chr1:45246334:G:T	8.10206e-10	0.499172	-1.12478
45246562	chr1:45246562:C:T	3.34671e-10	-1.72936e-10	-1.50975
45246636	chr1:45246636:G:A	3.28441e-10	-1.72936e-10	-1.52854
45246945	chr1:45246945:A:G	2.43866e-07	-1.72936e-10	5.08148
45247137	chr1:45247137:C:T	8.32737e-10	0.53987	-1.13805
45247212	chr1:45247212:C:T	1.63397e-09	-1.72936e-10	0.0758737
45247372	chr1:45247372:C:T	4.48089e-10	-1.72936e-10	-1.2179
45247537	chr1:45247537:T:C	4.40905e-10	-1.72936e-10	-1.23406
45247816	chr1:45247816:G:A	2.22043e-08	0.268718	2.41643
45247861	chr1:45247861:G:A	4.75246e-10	-1.72936e-10	-1.15906
45248394	chr1:45248394:G:A	3.34431e-10	-1.72936e-10	-1.51046
45248498	chr1:45248498:C:T	3.34671e-10	-1.72936e-10	-1.50975
45248918	chr1:45248918:C:T	6.69281e-10	-1.72936e-10	-0.816689
45249124	chr1:45249124:G:A	2.62142e-10	-1.67622	-0.0777831
45249216	chr1:45249216:AT:A	2.6455e-09	0.927427	-0.369705
45249473	chr1:45249473:T:C	2.13103e-08	0.18834	2.45571
45249821	chr1:45249821:C:T	4.42801e-10	-1.72936e-10	-1.22977
45250181	chr1:45250181:G:A	2.74088e-10	-0.477479	-1.23197
45250190	chr1:45250190:T:C	8.04093e-10	-1.77671	1.14353
45250374	chr1:45250374:A:C	3.48287e-10	-1.72936e-10	-1.46987
45250868	chr1:45250868:G:A	4.2398e-10	0.257179	-1.53039
45251548	chr1:45251548:C:G	5.85416e-10	-1.72936e-10	-0.950571
45251779	chr1:45251779:C:T	6.89533e-10	0.367708	-1.15459
45252022	chr1:45252022:G:A	3.29288e-10	-1.72936e-10	-1.52596
45252027	chr1:45252027:A:G	5.60366e-09	1.03852	0.269764
45252493	chr1:45252493:G:A	6.38405e-10	-1.72936e-10	-0.86392
45253426	chr1:45253426:C:T	6.42791e-10	-1.72936e-10	-0.857074
45253515	chr1:45253515:A:G	3.18354e-10	-1.72936e-10	-1.55973
45253586	chr1:45253586:G:A	1.49837e-09	-1.72936e-10	-0.0107577
45253599	chr1:45253599:T:C	7.68207e-10	-1.77227	1.09344
45253955	chr1:45253955:G:A	9.12617e-10	0.56014	-1.06672
45254053	chr1:45254053:C:T	6.32134e-10	-1.72936e-10	-0.873792
45254118	chr1:45254118:G:A	4.30092e-10	0.305929	-1.56482
45254303	chr1:45254303:C:G	5.76464e-09	1.17529	0.161313
45254438	chr1:45254438:G:A	1.97218e-09	0.797002	-0.533
45254452	chr1:45254452:A:C	3.19808e-10	-1.72936e-10	-1.55517
45255214	chr1:45255214:G:T	3.54058e-08	-0.521314	3.67305
45255277	chr1:45255277:G:A	3.19176e-10	-1.72936e-10	-1.55715
45256262	chr1:45256262:A:G	2.72538e-08	-0.46442	3.35447
45256607	chr1:45256607:T:C	3.17835e-10	-1.72936e-10	-1.56136
45256694	chr1:45256694:G:C	6.40288e-09	1.44161	-5.64276e-10
45257513	chr1:45257513:G:A	3.48645e-08	0.236075	2.90025
45257530	chr1:45257530:T:C	1.48487e-09	-1.72936e-10	-0.0198104
45257731	chr1:45257731:T:A	4.42813e-10	-1.72936e-10	-1.22975
45257763	chr1:45257763:A:G	3.18335e-10	-1.72936e-10	-1.55979
45257904	chr1:45257904:G:T	6.21662e-10	-1.72936e-10	-0.890496
45257977	chr1:45257977:G:A	2.38012e-08	0.217435	2.53716
45258300	chr1:45258300:T:C	3.19104e-10	-1.72936e-10	-1.55738
45259315	chr1:45259315:C:T	3.391e-10	-1.72936e-10	-1.4966
45259634	chr1:45259634:C:T	3.25272e-10	-1.72936e-10	-1.53823
45259721	chr1:45259721:C:T	8.81698e-10	0.439924	-0.980969
45260060	chr1:45260060:G:T	3.39082e-09	-1.72936e-10	0.805934
45260850	chr1:45260850:T:C	3.18294e-10	-1.72936e-10	-1.55992
45261099	chr1:45261099:A:T	8.60784e-10	0.538967	-1.10402
45262372	chr1:45262372:T:C	3.16739e-10	-1.72936e-10	-1.56482
45262617	chr1:45262617:T:C	5.61127e-07	-1.72936e-10	5.91481
45262992	chr1:45262992:T:C	3.31121e-10	-1.72936e-10	-1.52041
45263014	chr1:45263014:A:G	1.02785e-09	-1.76979	1.38212
45263562	chr1:45263562:C:T	1.97231e-09	0.92714	-0.663075
45264022	chr1:45264022:G:A	3.12566e-10	-1.72936e-10	-1.57808
45264187	chr1:45264187:T:G	1.10759e-09	0.72161	-1.03456
45264938	chr1:45264938:T:C	3.40439e-10	-1.72936e-10	-1.49266
45266205	chr1:45266205:C:A	3.4513e-10	-0.201815	-1.27716
45266238	chr1:45266238:A:G	2.09817e-09	0.0672627	0.258665
45266425	chr1:45266425:T:C	1.01279e-09	-1.72936e-10	-0.402425
45266642	chr1:45266642:T:A	2.25163e-10	-1.70436	-0.201708
45267183	chr1:45267183:C:T	4.60415e-10	-1.72936e-10	-1.19076
45267384	chr1:45267384:G:A	3.74615e-10	0.00732156	-1.40432
45267731	chr1:45267731:T:C	3.63911e-10	-1.77061	0.344628
45267909	chr1:45267909:C:T	5.96765e-09	0.323114	1.0481
45268802	chr1:45268802:CAGA:C	6.72693e-10	-1.72936e-10	-0.811604
45269433	chr1:45269433:G:A	2.86743e-10	-0.360836	-1.30347
45269844	chr1:45269844:G:A	3.05569e-10	-0.322259	-1.27846
45269850	chr1:45269850:A:G	1.12686e-09	0.610006	-0.905713
45270075	chr1:45270075:C:G	4.15389e-10	-1.72936e-10	-1.29368
45270668	chr1:45270668:C:T	4.55927e-10	-1.72936e-10	-1.20056
45270770	chr1:45270770:T:C	5.47281e-09	-0.899682	2.18434
45270841	chr1:45270841:C:A	1.63233e-10	-0.648842	-1.57887
45271180	chr1:45271180:A:T	7.32761e-09	-1.56737	3.14388
45271556	chr1:45271556:G:A	1.6451e-09	-1.72936e-10	0.0826617
45271618	chr1:45271618:A:G	1.21894e-10	-1.74073	-0.779007
45271728	chr1:45271728:G:A	1.61149e-09	-0.379706	0.441724
45271766	chr1:45271766:T:C	2.52597e-07	-0.419975	5.53663
45272182	chr1:45272182:G:A	1.56651e-09	-0.381853	0.415565
45272733	chr1:45272733:A:T	8.9716e-10	0.386112	-0.909771
45273023	chr1:45273023:A:T	1.03444e-08	1.36884	0.552469
45273465	chr1:45273465:A:C	3.22606e-10	-1.72936e-10	-1.54646
45273909	chr1:45273909:G:A	3.376e-10	-1.72936e-10	-1.50103
45274281	chr1:45274281:TGA:T	3.12684e-10	-1.72936e-10	-1.5777
45274435	chr1:45274435:G:T	2.74784e-07	-0.421311	5.62216
45274797	chr1:45274797:T:C	1.21005e-10	-1.77306	-0.754003
45275029	chr1:45275029:A:G	1.21286e-10	-1.74039	-0.784359
45275380	chr1:45275380:C:T	2.18378e-09	-0.381888	0.747807
45277208	chr1:45277208:C:T	2.87573e-10	-1.66142	-5.64276e-10
45277242	chr1:45277242:C:T	1.51203e-09	-0.45365	0.451962
45277436	chr1:45277436:A:G	2.06969e-09	-0.42347	0.735728
45277589	chr1:45277589:G:A	1.49597e-09	-0.435681	0.423316
45277855	chr1:45277855:A:C	1.85291e-09	-0.408802	0.610421
45277957	chr1:45277957:T:C	2.22185e-07	-0.364899	5.35327
45278267	chr1:45278267:G:C	2.47902e-09	0.492725	-5.64276e-10
45278940	chr1:45278940:T:C	1.87107e-09	-0.388857	0.600227
45279027	chr1:45279027:A:G	3.46139e-10	-1.72936e-10	-1.47605
45279138	chr1:45279138:A:G	9.34356e-10	0.34038	-0.823416
45279483	chr1:45279483:C:T	3.96443e-10	-1.72936e-10	-1.34036
45279773	chr1:45279773:G:A	1.78906e-07	2.24964	2.52208
45280091	chr1:45280091:T:C	4.63939e-10	-1.18314	-5.64276e-10
45280154	chr1:45280154:T:A	1.69926e-09	-0.442927	0.557981
45280663	chr1:45280663:C:T	3.20552e-10	-1.72936e-10	-1.55285
45280937	chr1:45280937:T:A	4.08733e-09	-1.72936e-10	0.992753
45281156	chr1:45281156:T:C	2.56975e-07	-0.543299	5.67714
45281655	chr1:45281655:C:T	3.38806e-09	-1.72936e-10	0.805118
45281827	chr1:45281827:G:A	4.93479e-09	-1.72936e-10	1.18117
45281846	chr1:45281846:G:C	2.88578e-10	-0.24794	-1.40999
45282442	chr1:45282442:C:T	3.73617e-10	-1.39966	-5.64276e-10
45282473	chr1:45282473:C:T	1.00923e-09	0.459666	-0.865614
45282484	chr1:45282484:G:A	2.01572e-10	-1.62052	-0.396223
45282897	chr1:45282897:A:G	4.88977e-09	1.23984	-0.0678309
45283120	chr1:45283120:T:C	3.15752e-10	-1.72936e-10	-1.56794
45283171	chr1:45283171:C:A	3.19127e-10	-1.72936e-10	-1.55731
45283297	chr1:45283297:T:A	7.05745e-09	-0.298871	1.83782
45283769	chr1:45283769:A:AT	1.10048e-10	-1.74024	-0.881739
45283950	chr1:45283950:C:A	1.27987e-08	-0.303194	2.4374
45284067	chr1:45284067:T:C	3.63152e-09	-0.973741	1.84825
45284126	chr1:45284126:T:C	3.18509e-10	-1.72936e-10	-1.55924
45284323	chr1:45284323:T:C	2.67066e-09	-0.145118	0.712305
45284374	chr1:45284374:G:A	2.73033e-09	-0.947815	1.5371
45284442	chr1:45284442:A:C	6.96787e-08	1.7921	2.03666
45284623	chr1:45284623:A:G	1.04564e-10	-1.74569	-0.927406
45284687	chr1:45284687:G:A	1.55612e-09	-1.72936e-10	0.0270556
45284745	chr1:45284745:C:T	5.95417e-07	-1.72936e-10	5.97412
45284935	chr1:45284935:A:G	2.80228e-07	-0.396397	5.61686
45285210	chr1:45285210:C:T	1.9492e-09	0.252279	-5.64276e-10
45285252	chr1:45285252:C:T	4.21271e-10	-1.72936e-10	-1.27962
45285274	chr1:45285274:A:G	1.05207e-10	-1.73813	-0.928836
45285283	chr1:45285283:A:C	1.04149e-10	-1.73908	-0.937986
45285397	chr1:45285397:A:T	3.12321e-10	-1.72936e-10	-1.57886
45285425	chr1:45285425:C:G	3.20029e-10	-1.72936e-10	-1.55448
45285434	chr1:45285434:A:G	6.03151e-09	-1.72936e-10	1.38186
45285617	chr1:45285617:C:T	5.43859e-09	1.3827	-0.104319
45285956	chr1:45285956:A:G	8.40877e-10	0.321964	-0.910412
45286781	chr1:45286781:C:A	3.13759e-10	-1.72936e-10	-1.57427
45287700	chr1:45287700:C:G	3.9846e-10	-1.72936e-10	-1.33529
45288014	chr1:45288014:A:C	1.7643e-09	-0.429514	0.582129
45288302	chr1:45288302:G:A	1.58387e-09	-0.495241	0.539974
45288442	chr1:45288442:G:A	1.36194e-09	-0.416345	0.310114
45289393	chr1:45289393:G:A	3.30345e-10	-0.166172	-1.35658
45289745	chr1:45289745:G:A	3.91064e-10	-1.72936e-10	-1.35402
45289868	chr1:45289868:C:T	8.0069e-10	-1.72936e-10	-0.63742
45290250	chr1:45290250:G:A	1.26114e-08	1.5347	0.584764
45290623	chr1:45290623:C:G	5.24606e-09	-1.72936e-10	1.24234
45291452	chr1:45291452:T:C	1.98157e-07	2.06116	2.81277
45291587	chr1:45291587:A:G	1.41969e-10	-1.7068	-0.660481
45291643	chr1:45291643:G:A	1.31538e-10	-1.75371	-0.689891
45291913	chr1:45291913:GA:G	3.17767e-10	-1.72936e-10	-1.56157
45292247	chr1:45292247:C:T	3.22473e-10	-1.72936e-10	-1.54687
45292831	chr1:45292831:C:T	2.03337e-10	-1.76823	-0.239793
45292839	chr1:45292839:A:G	7.91079e-10	0.202426	-0.851922
45292871	chr1:45292871:A:G	3.71965e-10	-1.72936e-10	-1.4041
45293764	chr1:45293764:C:T	3.12998e-10	-1.72936e-10	-1.5767
45294019	chr1:45294019:G:T	1.71649e-07	2.29417	2.43615
45294148	chr1:45294148:A:C	1.07853e-10	-1.73445	-0.907669
45294500	chr1:45294500:G:A	4.1385e-10	-1.72936e-10	-1.29739
45295278	chr1:45295278:C:T	3.24956e-10	-1.72936e-10	-1.5392
45295483	chr1:45295483:A:G	1.31248e-10	-1.72601	-0.719801
45295568	chr1:45295568:C:T	3.11479e-10	-1.58156	-5.64276e-10
45295638	chr1:45295638:T:C	7.50781e-09	1.42803	0.172772
45295711	chr1:45295711:G:T	1.90754e-10	-0.493738	-1.57817
45295715	chr1:45295715:C:T	3.14603e-10	-1.72936e-10	-1.57158
45295788	chr1:45295788:G:A	1.34723e-08	1.61444	0.571051
45296232	chr1:45296232:C:T	3.22464e-10	-1.72936e-10	-1.5469
45296290	chr1:45296290:A:G	3.22379e-10	-1.72936e-10	-1.54716
45296904	chr1:45296904:T:C	1.2394e-09	-0.200514	-5.64276e-10
45297347	chr1:45297347:C:T	3.20856e-10	-1.72936e-10	-1.5519
45297444	chr1:45297444:TC:T	8.19308e-09	1.62865	0.0594988
45297835	chr1:45297835:G:A	1.60365e-09	0.0571451	-5.64276e-10
45297870	chr1:45297870:A:G	2.98011e-07	2.45886	2.82313
45297957	chr1:45297957:A:T	3.21542e-10	-1.72936e-10	-1.54977
45298304	chr1:45298304:C:A	3.12308e-10	-1.72936e-10	-1.5789
45298586	chr1:45298586:C:T	3.85864e-07	-0.498959	6.0393
45298664	chr1:45298664:A:G	3.93952e-07	-0.430453	5.99154
45299131	chr1:45299131:C:T	1.22454e-09	-1.51023	1.29765
45299851	chr1:45299851:C:T	5.14427e-07	4.65459	1.17332
45299977	chr1:45299977:C:T	3.43872e-09	-1.21891	2.03887
45300507	chr1:45300507:C:T	7.21714e-10	0.817856	-1.55912
45300520	chr1:45300520:A:G	2.53141e-07	1.1794	3.93941
45300779	chr1:45300779:G:T	8.78091e-10	0.237714	-0.782858
45300989	chr1:45300989:C:T	4.52188e-10	-1.72936e-10	-1.20879
45301295	chr1:45301295:A:G	4.10832e-10	-1.72936e-10	-1.30471
45301319	chr1:45301319:C:T	1.3283e-08	2.29748	-0.126134
45301350	chr1:45301350:C:A	2.004e-10	-0.692977	-1.3296
45301759	chr1:45301759:C:G	4.02269e-07	3.79364	1.78834
45302603	chr1:45302603:A:G	4.40389e-10	-1.72936e-10	-1.23523
45303039	chr1:45303039:G:T	3.1309e-10	-1.72936e-10	-1.5764
45303250	chr1:45303250:C:G	3.51212e-10	-1.72936e-10	-1.4615
45303288	chr1:45303288:A:G	5.66497e-10	-1.52424	0.540815
45303780	chr1:45303780:G:A	9.1669e-10	-1.72936e-10	-0.502125
45305358	chr1:45305358:G:A	5.13978e-08	-1.66184	5.18629
45305393	chr1:45305393:G:C	5.60388e-09	2.63068	-1.32236
45305605	chr1:45305605:T:C	1.83818e-09	-1.72936e-10	0.193639
45305816	chr1:45305816:G:A	2.64654e-10	-1.74447	-5.64276e-10
45306061	chr1:45306061:T:G	3.46843e-10	-1.72936e-10	-1.47402
45306168	chr1:45306168:C:G	1.54472e-09	-1.72936e-10	0.0197016
45306666	chr1:45306666:T:C	5.37514e-08	-1.72936e-10	3.56923
45306841	chr1:45306841:C:G	3.43825e-10	-1.72936e-10	-1.48276
45307232	chr1:45307232:A:G	9.38677e-08	-1.72936e-10	4.12675
45307377	chr1:45307377:G:A	3.5362e-10	-1.72936e-10	-1.45467
45308398	chr1:45308398:G:T	2.21901e-07	-1.72936e-10	4.98709
45308594	chr1:45308594:A:AC	3.38398e-10	-1.72936e-10	-1.49867
45308762	chr1:45308762:GA:G	3.41898e-10	-1.72936e-10	-1.48838
45308768	chr1:45308768:ATT:A	3.41766e-10	-1.72936e-10	-1.48877
45308861	chr1:45308861:T:C	2.12307e-08	-1.72936e-10	2.64031
45309006	chr1:45309006:C:T	6.48598e-08	2.0993	1.65779
45309024	chr1:45309024:T:G	1.79116e-09	-1.72936e-10	0.167723
45309100	chr1:45309100:A:G	2.96473e-07	2.71969	2.55713
45309277	chr1:45309277:AC:A	1.69675e-07	-1.70052	6.41926
45309280	chr1:45309280:A:T	3.09163e-10	-1.58903	-5.64276e-10
45309290	chr1:45309290:A:T	1.87629e-09	-1.72936e-10	0.214158
45309586	chr1:45309586:A:C	6.91431e-11	-1.51014	-1.57657
45309675	chr1:45309675:C:G	2.96329e-09	-1.72936e-10	0.671161
45309950	chr1:45309950:T:C	2.7938e-08	-1.76162	4.67647
45309984	chr1:45309984:C:T	1.21554e-08	-1.7036	3.78624
45310044	chr1:45310044:A:G	5.74452e-11	-1.75738	-1.51468
45310160	chr1:45310160:A:C	6.46542e-10	-1.72936e-10	-0.851256
45310274	chr1:45310274:T:C	3.88488e-10	-1.72936e-10	-1.36063
45311311	chr1:45311311:C:G	2.08095e-07	-1.72936e-10	4.92286
45311338	chr1:45311338:C:G	2.39239e-08	-1.72936e-10	2.75974
45311430	chr1:45311430:A:G	2.88131e-08	-1.76975	4.71544
45311578	chr1:45311578:A:G	1.3847e-08	-1.71856	3.9315
45311780	chr1:45311780:T:C	3.36504e-10	-1.72936e-10	-1.50428
45312001	chr1:45312001:G:A	3.35841e-10	-1.72936e-10	-1.50626
45312730	chr1:45312730:T:C	5.06166e-10	-1.72936e-10	-1.09603
45313270	chr1:45313270:C:T	3.28424e-10	-1.72936e-10	-1.52859
45313603	chr1:45313603:G:A	2.43793e-09	-1.72936e-10	0.47601
45313628	chr1:45313628:G:A	6.12432e-10	-0.905455	-5.64276e-10
45313839	chr1:45313839:C:A	3.8186e-10	-1.72936e-10	-1.37784
45313969	chr1:45313969:C:T	1.47129e-09	-1.72936e-10	-0.0289959
45314096	chr1:45314096:G:A	1.03003e-08	-1.72936e-10	1.91703
45314343	chr1:45314343:C:T	3.50395e-10	-1.72936e-10	-1.46383
45314473	chr1:45314473:G:A	3.15902e-10	-1.72936e-10	-1.56746
45314508	chr1:45314508:C:T	4.88875e-08	-1.72936e-10	3.47438
45315406	chr1:45315406:T:C	3.32261e-10	-1.72936e-10	-1.51697
45315571	chr1:45315571:T:C	3.0758e-08	-1.77635	4.78736
45315718	chr1:45315718:T:C	6.81512e-08	-1.76947	5.57606
45315740	chr1:45315740:A:AT	3.33258e-10	-1.72936e-10	-1.51398
45315843	chr1:45315843:C:T	7.93571e-10	-1.72936e-10	-0.64635
45315899	chr1:45315899:T:C	3.17375e-10	-1.72936e-10	-1.56281
45316027	chr1:45316027:A:AC	2.77355e-07	-1.72936e-10	5.21016
45316281	chr1:45316281:G:GT	1.82686e-09	-1.72936e-10	0.187458
45316406	chr1:45316406:C:T	3.17579e-10	-1.72936e-10	-1.56217
45316661	chr1:45316661:G:A	3.32339e-10	-1.72936e-10	-1.51674
45316966	chr1:45316966:G:A	3.70345e-10	-1.72936e-10	-1.40846
45317114	chr1:45317114:C:T	2.66129e-10	-1.73891	-5.64276e-10
45317120	chr1:45317120:G:T	3.21731e-08	-1.72936e-10	3.05599
45317648	chr1:45317648:A:G	3.12937e-10	-1.72936e-10	-1.57689
45317650	chr1:45317650:T:A	1.48253e-09	-1.72936e-10	-0.021387
45317672	chr1:45317672:AG:A	3.32243e-10	-1.72936e-10	-1.51703
45317712	chr1:45317712:A:G	5.58801e-09	2.67235	-1.36686
45317862	chr1:45317862:A:G	1.39277e-08	-1.72936e-10	2.21874
45317971	chr1:45317971:C:T	3.7203e-10	-1.72936e-10	-1.40392
45317984	chr1:45317984:G:A	1.3345e-06	3.62867	3.15251
45318329	chr1:45318329:T:C	2.44554e-09	-1.72936e-10	0.479128
45318391	chr1:45318391:TTAGG:T	3.27337e-10	-1.72936e-10	-1.5319
45318899	chr1:45318899:C:T	4.75086e-10	-1.1594	-5.64276e-10
45319284	chr1:45319284:T:C	3.88142e-10	-1.36152	-5.64276e-10
45319620	chr1:45319620:T:A	3.28362e-10	-1.72936e-10	-1.52878
45319939	chr1:45319939:C:T	2.06858e-09	-1.72936e-10	0.311723
45320089	chr1:45320089:C:CCTT	3.82347e-08	-1.77312	5.00173
45320478	chr1:45320478:A:G	4.44556e-10	-1.22582	-5.64276e-10
45320661	chr1:45320661:G:A	6.86174e-08	-1.72936e-10	3.81341
45320693	chr1:45320693:GCCACCACA:G	2.07304e-09	-1.72936e-10	0.313878
45320729	chr1:45320729:A:G	1.12645e-08	-1.7629	3.76942
45321513	chr1:45321513:T:C	2.53466e-08	-1.70715	4.52465
45321514	chr1:45321514:G:A	2.96476e-08	-1.72936e-10	2.97424
45321603	chr1:45321603:T:G	1.48029e-09	-1.72936e-10	-0.0228979
45322037	chr1:45322037:T:C	3.05311e-09	-1.72936e-10	0.701022
45322861	chr1:45322861:A:G	7.81565e-10	-1.72936e-10	-0.661595
45323079	chr1:45323079:G:A	5.00791e-08	-1.72936e-10	3.49847
45323087	chr1:45323087:G:A	3.52468e-10	-1.72936e-10	-1.45793
45323105	chr1:45323105:A:G	3.5709e-10	-1.72936e-10	-1.44491
45323212	chr1:45323212:T:C	1.58578e-07	1.90618	2.74493
45323423	chr1:45323423:G:T	2.26206e-08	3.7634	-1.05968
45323651	chr1:45323651:C:A	4.06089e-10	-1.72936e-10	-1.31632
45323655	chr1:45323655:G:A	1.40518e-08	-1.72936e-10	2.22761
45323903	chr1:45323903:G:T	9.28257e-10	-1.72936e-10	-0.489585
45323930	chr1:45323930:T:C	3.28118e-10	-1.72936e-10	-1.52952
45324400	chr1:45324400:A:G	3.29338e-10	-1.72936e-10	-1.52581
45324672	chr1:45324672:C:T	3.16003e-10	-1.72936e-10	-1.56714
45324848	chr1:45324848:A:G	4.72474e-10	-1.72936e-10	-1.16491
45325306	chr1:45325306:AAAAT:A	2.31048e-09	-0.729501	1.15182
45325314	chr1:45325314:TA:T	3.6499e-09	2.3733	-1.49374
45325353	chr1:45325353:A:G	6.25107e-10	-1.72936e-10	-0.88497
45325434	chr1:45325434:A:G	3.38206e-10	-1.72936e-10	-1.49924
45325482	chr1:45325482:G:A	3.87195e-09	0.321287	0.617333
45325517	chr1:45325517:T:A	8.52463e-10	0.771003	-1.34577
45326359	chr1:45326359:G:A	4.14296e-10	-1.72936e-10	-1.29631
45327143	chr1:45327143:A:G	9.28928e-10	-1.72936e-10	-0.488863
45327178	chr1:45327178:C:T	3.12589e-10	-1.72936e-10	-1.578
45328343	chr1:45328343:G:A	3.68087e-08	-1.72936e-10	3.1906
45328429	chr1:45328429:G:T	8.24867e-10	-1.72936e-10	-0.607672
45328498	chr1:45328498:A:G	5.08853e-10	-1.72936e-10	-1.09073
45328754	chr1:45328754:T:TG	3.00506e-05	10.58	-0.684498
45329355	chr1:45329355:C:T	1.59463e-09	-1.72936e-10	0.0515033
45330682	chr1:45330682:G:T	2.03398e-08	4.01447	-1.41703
45331833	chr1:45331833:C:G	1.73168e-05	10.4071	-1.06277
45332838	chr1:45332838:T:C	3.12443e-10	-1.72936e-10	-1.57847
45333899	chr1:45333899:T:C	4.27751e-08	-1.72936e-10	3.34082
45334240	chr1:45334240:C:T	2.73237e-10	-0.72426	-0.988295
45334361	chr1:45334361:T:C	6.58535e-09	1.46971	-5.64276e-10
45334724	chr1:45334724:C:T	3.60027e-10	-1.72936e-10	-1.43671
45335526	chr1:45335526:T:C	4.64681e-10	-1.72936e-10	-1.18154
45336309	chr1:45336309:C:T	2.83843e-10	-1.67447	-5.64276e-10
45336894	chr1:45336894:T:TTAC	1.51683e-08	-1.72936e-10	2.30407
45336998	chr1:45336998:A:C	1.42096e-06	7.21569	-0.37174
45337741	chr1:45337741:A:G	5.67044e-11	-1.76779	-1.51725
45337869	chr1:45337869:A:G	3.4173e-10	-1.72936e-10	-1.48887
45338274	chr1:45338274:G:A	3.75909e-10	-1.72936e-10	-1.39355
45338283	chr1:45338283:C:T	1.48457e-09	-1.72936e-10	-0.0200108
45338378	chr1:45338378:C:T	1.77699e-05	10.1438	-0.773654
45339301	chr1:45339301:C:G	3.41406e-10	-1.72936e-10	-1.48982
45340381	chr1:45340381:G:A	2.16801e-09	0.358673	-5.64276e-10
45340760	chr1:45340760:C:T	4.11738e-05	10.8127	-0.602303
45341261	chr1:45341261:G:A	5.93509e-07	5.85018	0.120735
45341506	chr1:45341506:T:C	3.2303e-10	-1.72936e-10	-1.54515
45343191	chr1:45343191:G:A	4.22404e-09	1.02565	-5.64276e-10
45343310	chr1:45343310:G:A	1.75239e-09	-1.72936e-10	0.145841
45343735	chr1:45343735:A:G	3.16801e-10	-1.72936e-10	-1.56462
45344269	chr1:45344269:C:T	3.08937e-10	-1.58975	-5.64276e-10
45344272	chr1:45344272:G:T	7.88722e-09	1.65011	-5.64276e-10
45344419	chr1:45344419:A:G	1.38786e-06	6.99656	-0.176182
45344558	chr1:45344558:T:A	2.95865e-10	-1.63299	-5.64276e-10
45345251	chr1:45345251:G:A	2.55322e-08	-0.886263	3.71106
45345464	chr1:45345464:C:T	4.44034e-10	-1.72936e-10	-1.22699
45345623	chr1:45345623:C:A	1.96142e-08	-1.72936e-10	2.56112
45346336	chr1:45346336:C:T	6.80831e-10	-1.72936e-10	-0.799579
45346500	chr1:45346500:CTTCT:C	2.58829e-10	-1.76673	-5.64276e-10
45347362	chr1:45347362:C:T	1.49114e-06	6.80987	0.0822813
45347505	chr1:45347505:C:T	2.60146e-10	-1.76165	-5.64276e-10
45347769	chr1:45347769:T:C	1.69602e-06	6.86828	0.152623
45348045	chr1:45348045:G:A	1.4334e-09	-1.72936e-10	-0.055088
45348148	chr1:45348148:G:A	1.70589e-06	6.91416	0.112545
45348335	chr1:45348335:T:C	3.22761e-10	-1.72936e-10	-1.54598
45348336	chr1:45348336:A:G	3.17657e-10	-1.72936e-10	-1.56192
45348386	chr1:45348386:A:G	2.53601e-06	7.63185	-0.208647
45349908	chr1:45349908:A:G	1.71712e-06	6.88207	0.151198
45350161	chr1:45350161:C:T	3.96417e-10	-1.72936e-10	-1.34043
45350592	chr1:45350592:C:T	3.64555e-10	-1.72936e-10	-1.42422
45351458	chr1:45351458:C:T	3.16067e-10	-1.72936e-10	-1.56694
45351648	chr1:45351648:C:T	1.28062e-09	-1.72936e-10	-0.167794
45351837	chr1:45351837:TTA:T	3.49789e-10	0.0520654	-1.51763
45353397	chr1:45353397:C:T	1.18507e-05	10.0736	-1.10855
45353562	chr1:45353562:G:T	5.89309e-09	-1.72936e-10	1.35864
45353817	chr1:45353817:T:C	1.17238e-06	6.85332	-0.20167
45354200	chr1:45354200:G:A	2.59888e-05	10.5704	-0.820116
45354492	chr1:45354492:G:A	9.57067e-09	1.53819	0.305378
45354713	chr1:45354713:G:A	6.32956e-10	-1.72936e-10	-0.872492
45354995	chr1:45354995:C:A	2.64151e-05	10.5059	-0.739339
45355246	chr1:45355246:T:C	7.9047e-07	-1.72936e-10	6.25749
45355721	chr1:45355721:A:G	1.24667e-06	6.95645	-0.24335
45355806	chr1:45355806:A:G	8.0062e-07	-1.72936e-10	6.27025
45356768	chr1:45356768:G:A	2.08436e-10	-0.984622	-0.998641
45356916	chr1:45356916:G:A	3.76552e-10	-1.72936e-10	-1.39184
45357355	chr1:45357355:G:A	8.4418e-10	-1.72936e-10	-0.584528
45357361	chr1:45357361:G:C	4.87842e-10	-1.72936e-10	-1.1329
45357565	chr1:45357565:A:G	4.03023e-08	-1.72936e-10	3.28127
45357960	chr1:45357960:C:T	2.60543e-08	-1.72936e-10	2.84505
45358767	chr1:45358767:T:G	3.17872e-10	-1.72936e-10	-1.56125
45359536	chr1:45359536:G:C	1.88175e-09	-1.72936e-10	0.217062
45359902	chr1:45359902:C:T	5.32911e-10	-1.04454	-5.64276e-10
45360242	chr1:45360242:C:T	9.72586e-10	-1.72936e-10	-0.442935
45360600	chr1:45360600:T:TA	3.0483e-05	10.6607	-0.750866
45361534	chr1:45361534:C:T	3.13072e-10	-1.72936e-10	-1.57646
45362072	chr1:45362072:G:A	2.67256e-10	-1.73469	-5.64276e-10
45362296	chr1:45362296:G:T	3.02477e-05	10.6549	-0.752898
45363271	chr1:45363271:G:A	2.7051e-05	10.4657	-0.675356
45363877	chr1:45363877:T:G	6.84388e-11	-1.71009	-1.38686
45364453	chr1:45364453:G:A	5.31202e-09	-1.72936e-10	1.25483
45365152	chr1:45365152:A:G	1.68798e-06	6.91788	0.0982661
45365382	chr1:45365382:T:C	3.21072e-10	-1.72936e-10	-1.55123
45366061	chr1:45366061:G:A	2.43815e-08	-1.72936e-10	2.77868
45366243	chr1:45366243:G:C	1.48142e-06	6.78342	0.102203
45367044	chr1:45367044:G:C	5.66963e-07	-1.72936e-10	5.92516
45367088	chr1:45367088:T:C	3.19307e-10	-1.55674	-5.64276e-10
45367520	chr1:45367520:T:G	1.40618e-08	-1.72936e-10	2.22832
45367850	chr1:45367850:G:A	2.54624e-08	-1.72936e-10	2.82206
45367964	chr1:45367964:C:A	4.51003e-10	-1.72936e-10	-1.21142
45368056	chr1:45368056:G:A	3.73525e-10	-1.72936e-10	-1.39991
45368080	chr1:45368080:C:T	3.76171e-10	-1.72936e-10	-1.39285
45368176	chr1:45368176:A:T	3.08929e-07	-1.72936e-10	5.31797
45368627	chr1:45368627:G:A	3.96524e-10	-1.72936e-10	-1.34016
45369099	chr1:45369099:G:C	7.46867e-10	-1.72936e-10	-0.707007
45369101	chr1:45369101:A:G	2.77847e-05	10.6332	-0.81607
45369369	chr1:45369369:T:C	1.35502e-06	7.01454	-0.218108
45369571	chr1:45369571:G:T	4.92947e-07	-1.72936e-10	5.78526
45369678	chr1:45369678:G:A	7.84094e-10	-1.72936e-10	-0.658365
45370172	chr1:45370172:G:C	4.9121e-07	-1.72936e-10	5.78173
45370864	chr1:45370864:G:A	1.02831e-09	-1.72936e-10	-0.38722
45372121	chr1:45372121:G:A	2.15454e-08	-1.72936e-10	2.65502
45372803	chr1:45372803:C:G	9.18501e-09	1.36463	0.437804
45372946	chr1:45372946:C:T	9.48886e-10	-1.72936e-10	-0.467605
45373864	chr1:45373864:G:C	7.48182e-10	-1.72936e-10	-0.705247
45373917	chr1:45373917:G:T	3.30455e-10	-1.72936e-10	-1.52242
45373971	chr1:45373971:A:G	2.98449e-05	10.6984	-0.809747
45374092	chr1:45374092:T:C	4.51374e-10	-1.72936e-10	-1.2106
45376619	chr1:45376619:A:T	2.56976e-10	-1.77391	-5.64276e-10
45377062	chr1:45377062:A:G	3.35886e-10	-1.72936e-10	-1.50612
45377206	chr1:45377206:C:G	1.94516e-09	0.250205	-5.64276e-10
45377213	chr1:45377213:A:T	5.76447e-07	-1.72936e-10	5.94174
45377479	chr1:45377479:T:C	8.54855e-07	6.29613	0.0396684
45378138	chr1:45378138:A:T	2.08971e-06	8.08144	-0.851799
45378575	chr1:45378575:T:C	4.51374e-10	-1.72936e-10	-1.2106
45378605	chr1:45378605:C:T	7.82321e-10	-1.72936e-10	-0.660629
45379591	chr1:45379591:A:G	4.41209e-07	-1.72936e-10	5.67438
45379655	chr1:45379655:G:A	4.13818e-10	-1.72936e-10	-1.29747
45379894	chr1:45379894:T:A	3.74058e-10	-1.72936e-10	-1.39848
45380088	chr1:45380088:C:T	4.25831e-10	-1.72936e-10	-1.26885
45380089	chr1:45380089:G:A	4.81905e-10	-1.72936e-10	-1.14515
45381111	chr1:45381111:C:G	8.13457e-10	-1.72936e-10	-0.621601
45381143	chr1:45381143:G:A	1.6239e-08	-1.72936e-10	2.37228
45381260	chr1:45381260:G:A	8.85463e-10	-1.72936e-10	-0.536783
45381678	chr1:45381678:A:T	4.41707e-08	3.37292	-5.64276e-10
45382021	chr1:45382021:T:A	9.60962e-10	-1.72936e-10	-0.454959
45382309	chr1:45382309:G:A	2.66889e-05	10.4906	-0.713699
45383259	chr1:45383259:G:T	1.5557e-05	10.2825	-1.04537
45384120	chr1:45384120:C:A	1.57862e-06	6.93895	0.0102184
45386038	chr1:45386038:C:T	6.24673e-10	-0.885665	-5.64276e-10
45386394	chr1:45386394:AAGAT:A	3.42099e-10	-1.48779	-5.64276e-10
45386836	chr1:45386836:T:C	2.1568e-07	-1.72936e-10	4.95866
45386843	chr1:45386843:G:A	5.89434e-10	-1.72936e-10	-0.943732
45386892	chr1:45386892:T:C	2.61651e-05	10.6564	-0.899324
45386893	chr1:45386893:C:A	5.62649e-10	0.446431	-1.43667
45387023	chr1:45387023:T:C	4.00096e-10	-1.72936e-10	-1.33119
45387755	chr1:45387755:C:T	7.83515e-10	-1.72936e-10	-0.659103
45387867	chr1:45387867:C:T	2.95443e-05	10.7703	-0.891757
45388091	chr1:45388091:C:T	5.71115e-10	-1.72936e-10	-0.975303
45388243	chr1:45388243:T:C	1.68312e-09	-1.72936e-10	0.105514
45388415	chr1:45388415:A:T	2.45561e-06	8.05112	-0.660131
45390793	chr1:45390793:C:T	3.46037e-10	-1.72936e-10	-1.47635
45391504	chr1:45391504:G:C	8.96925e-07	6.65658	-0.272746
45392346	chr1:45392346:C:A	2.22245e-09	-1.72936e-10	0.383473
45393315	chr1:45393315:C:T	3.74768e-10	-1.72936e-10	-1.39659
45393633	chr1:45393633:C:T	5.90783e-10	-1.72936e-10	-0.941444
45393660	chr1:45393660:G:A	2.04991e-05	10.1752	-0.6622
45393671	chr1:45393671:A:G	3.61969e-07	6.46742	-0.990999
45394064	chr1:45394064:A:T	5.08154e-10	-1.72936e-10	-1.09211
45394483	chr1:45394483:CAAACCCATG:C	3.12231e-10	-1.72936e-10	-1.57915
45394641	chr1:45394641:TA:T	1.02546e-05	9.59299	-0.772643
45394756	chr1:45394756:G:A	3.19027e-10	-1.72936e-10	-1.55762
45395464	chr1:45395464:C:T	3.90357e-10	-1.72936e-10	-1.35583
45395973	chr1:45395973:T:G	4.16039e-10	-1.72936e-10	-1.29211
45396109	chr1:45396109:A:T	3.63028e-10	-1.72936e-10	-1.42841
45396172	chr1:45396172:C:T	5.96918e-10	-1.72936e-10	-0.931114
45396813	chr1:45396813:T:G	2.20349e-09	0.374906	-5.64276e-10
45397031	chr1:45397031:C:T	4.05722e-09	0.98536	-5.64276e-10
45397203	chr1:45397203:T:C	6.20379e-10	-1.72936e-10	-0.892563
45397347	chr1:45397347:C:T	1.60709e-10	-1.04911	-1.19419
45397590	chr1:45397590:C:A	3.794e-10	-1.72936e-10	-1.3843
45397643	chr1:45397643:C:T	2.05374e-07	-1.72936e-10	4.90969
45397789	chr1:45397789:C:T	3.58657e-10	-1.72936e-10	-1.44053
45399023	chr1:45399023:C:A	1.12166e-09	-1.72936e-10	-0.30033
45399089	chr1:45399089:C:T	1.23707e-05	10.1266	-1.11867
45399843	chr1:45399843:C:T	1.83125e-07	-1.72936e-10	4.79503
45400019	chr1:45400019:C:T	1.91476e-07	-1.72936e-10	4.83962
45400330	chr1:45400330:A:G	5.03173e-10	-1.72936e-10	-1.10196
45401328	chr1:45401328:C:T	3.66097e-10	-1.42	-5.64276e-10
45401853	chr1:45401853:A:C	3.29978e-09	-1.72936e-10	0.778717
45401956	chr1:45401956:A:G	3.8045e-10	-1.72936e-10	-1.38154
45402091	chr1:45402091:G:A	3.17479e-10	-1.72936e-10	-1.56248
45402272	chr1:45402272:T:C	0.000155894	12.6362	-1.09444
45403362	chr1:45403362:G:C	4.66566e-10	-1.72936e-10	-1.17749
45404199	chr1:45404199:C:T	1.6439e-07	-1.72936e-10	4.6871
45404485	chr1:45404485:A:C	1.74793e-08	-1.72936e-10	2.44588
45404607	chr1:45404607:G:A	6.79798e-05	11.4651	-0.753238
45406990	chr1:45406990:T:C	1.10259e-06	7.04217	-0.451893
45410440	chr1:45410440:C:T	1.52766e-07	-1.72936e-10	4.61377
45410549	chr1:45410549:A:G	5.61088e-08	-1.72936e-10	3.61215
45410618	chr1:45410618:T:A	5.76113e-10	-1.72936e-10	-0.966589
45411327	chr1:45411327:C:T	5.39744e-05	11.2999	-0.818738
45411959	chr1:45411959:G:A	5.42388e-08	-1.72936e-10	3.57826
45412214	chr1:45412214:A:C	3.15912e-10	-1.56743	-5.64276e-10
45412297	chr1:45412297:C:T	5.58043e-10	-1.72936e-10	-0.998458
45413984	chr1:45413984:C:T	5.78998e-10	-1.72936e-10	-0.961595
45414402	chr1:45414402:G:A	1.37765e-07	-1.72936e-10	4.51041
45414619	chr1:45414619:T:C	1.98914e-08	-1.72936e-10	2.57515
45414755	chr1:45414755:G:C	7.51858e-08	-1.72936e-10	3.90482
45414853	chr1:45414853:C:G	3.2151e-10	-1.72936e-10	-1.54986
45414997	chr1:45414997:C:T	2.51115e-05	10.458	-0.742057
45415079	chr1:45415079:C:T	6.58442e-07	6.76999	-0.695257
45415590	chr1:45415590:G:A	4.16204e-05	10.7061	-0.484865
45415790	chr1:45415790:C:A	4.03664e-10	-1.72936e-10	-1.32231
45416487	chr1:45416487:A:T	1.17177e-09	-0.256619	-5.64276e-10
45417076	chr1:45417076:G:A	1.2567e-08	-1.72936e-10	2.11594
45417842	chr1:45417842:C:T	4.1664e-10	0.288526	-1.5792
45417893	chr1:45417893:C:T	8.41931e-07	7.05813	-0.737569
45417894	chr1:45417894:A:G	3.54463e-10	-1.72936e-10	-1.45229
45417971	chr1:45417971:C:G	6.3835e-07	6.72286	-0.679107
45418064	chr1:45418064:A:G	1.71023e-07	-1.72936e-10	4.72666
45418404	chr1:45418404:A:G	1.21994e-09	-1.72936e-10	-0.216337
45419098	chr1:45419098:C:T	6.6048e-10	-1.72936e-10	-0.829927
45419251	chr1:45419251:C:T	4.63293e-10	-1.72936e-10	-1.18453
45419268	chr1:45419268:G:A	6.31111e-10	-1.72936e-10	-0.875412
45419459	chr1:45419459:A:G	5.80425e-08	-1.72936e-10	3.64604
45419624	chr1:45419624:G:A	6.32099e-10	-1.72936e-10	-0.873848
45420199	chr1:45420199:AC:A	3.20522e-10	-1.72936e-10	-1.55294
45420323	chr1:45420323:G:A	3.20382e-10	-1.72936e-10	-1.55338
45420434	chr1:45420434:G:T	3.21675e-10	-1.72936e-10	-1.54935
45420960	chr1:45420960:T:C	4.98523e-10	-1.72936e-10	-1.11124
45421136	chr1:45421136:T:C	1.28974e-07	-1.72936e-10	4.44447
45421219	chr1:45421219:A:G	2.22135e-10	-1.10126	-0.818348
45421373	chr1:45421373:A:G	1.43777e-07	-1.72936e-10	4.55313
45421838	chr1:45421838:G:A	3.21726e-10	-1.72936e-10	-1.54919
45422904	chr1:45422904:C:G	5.61443e-08	-1.72936e-10	3.61279
45423164	chr1:45423164:G:T	3.5335e-10	-1.72936e-10	-1.45543
45423426	chr1:45423426:G:A	3.10181e-07	-1.72936e-10	5.32202
45423496	chr1:45423496:G:A	1.2429e-07	-1.72936e-10	4.40748
45423794	chr1:45423794:T:C	6.25782e-10	-1.72936e-10	-0.883891
45424057	chr1:45424057:C:T	2.81262e-09	-1.72936e-10	0.618977
45424483	chr1:45424483:T:C	1.49779e-08	1.88238	0.40906
45424511	chr1:45424511:T:C	4.02348e-05	10.6734	-0.486083
45424727	chr1:45424727:C:T	6.82804e-07	6.85174	-0.740666
45424737	chr1:45424737:C:G	6.64693e-10	-1.72936e-10	-0.823568
45425757	chr1:45425757:C:G	3.3884e-10	-1.72936e-10	-1.49737
45425786	chr1:45425786:C:T	4.26495e-05	10.7523	-0.506636
45425790	chr1:45425790:G:A	3.39362e-10	-1.72936e-10	-1.49583
45425887	chr1:45425887:G:A	1.65032e-07	-1.72936e-10	4.691
45426086	chr1:45426086:G:A	6.88577e-07	6.80679	-0.687301
45426372	chr1:45426372:C:T	3.48327e-10	-1.72936e-10	-1.46975
45426710	chr1:45426710:T:C	7.66186e-11	-1.54648	-1.43758
45427037	chr1:45427037:G:A	5.55735e-10	-1.72936e-10	-1.0026
45428139	chr1:45428139:G:A	3.11184e-10	-0.0045763	-1.57793
45428701	chr1:45428701:G:A	2.10973e-09	-1.72936e-10	0.331422
45428947	chr1:45428947:A:G	3.68399e-10	-1.72936e-10	-1.41373
45429219	chr1:45429219:G:T	2.68229e-08	3.81676	-0.942642
45429481	chr1:45429481:A:C	2.99977e-08	2.98598	-5.64276e-10
45430376	chr1:45430376:A:G	1.08767e-10	-1.2252	-1.40848
45430627	chr1:45430627:C:T	1.34423e-07	-1.72936e-10	4.48585
45430836	chr1:45430836:T:C	2.83853e-10	-1.67444	-5.64276e-10
45430861	chr1:45430861:C:T	6.45181e-10	-1.72936e-10	-0.853363
45431107	chr1:45431107:G:A	1.40053e-10	-1.02734	-1.35353
45431113	chr1:45431113:C:T	3.36314e-10	-1.72936e-10	-1.50485
45431248	chr1:45431248:C:T	6.52541e-11	-1.70202	-1.44258
45431863	chr1:45431863:A:G	1.41621e-07	-1.72936e-10	4.53802
45432404	chr1:45432404:T:C	1.42601e-07	-1.72936e-10	4.54491
45432406	chr1:45432406:C:T	5.61217e-10	-0.992786	-5.64276e-10
45432519	chr1:45432519:A:G	1.4903e-08	1.88848	0.397942
45433442	chr1:45433442:G:A	3.10423e-05	10.3819	-0.453938
45433506	chr1:45433506:G:A	7.55134e-11	-1.77268	-1.22591
45433744	chr1:45433744:A:G	7.53753e-11	-1.52607	-1.47435
45433959	chr1:45433959:T:G	1.7278e-08	-1.72936e-10	2.4343
45434123	chr1:45434123:A:G	4.08473e-05	10.7545	-0.552052
45434442	chr1:45434442:C:A	4.09129e-09	2.15615	-1.16243
45434518	chr1:45434518:T:C	7.82751e-11	-1.50556	-1.4571
45434723	chr1:45434723:T:C	7.34735e-08	-1.72936e-10	3.88179
45435276	chr1:45435276:G:A	1.01339e-10	-1.30711	-1.39731
45435698	chr1:45435698:G:A	2.93603e-08	2.55657	0.407932
45436734	chr1:45436734:T:C	3.07161e-08	3.40552	-0.395868
45437614	chr1:45437614:C:T	1.23724e-08	1.2043	0.896029
45437816	chr1:45437816:C:T	1.19311e-10	-1.2414	-1.29976
45439143	chr1:45439143:A:G	1.15241e-10	-1.24682	-1.32905
45439417	chr1:45439417:T:C	4.73741e-07	-1.72936e-10	5.74552
45440710	chr1:45440710:G:A	6.0857e-10	-1.72936e-10	-0.911781
45441466	chr1:45441466:C:T	7.13851e-11	-1.77458	-1.28022
45441508	chr1:45441508:A:G	9.64722e-05	11.4288	-0.366945
45442591	chr1:45442591:T:C	6.47675e-11	-1.77649	-1.3756
45443102	chr1:45443102:G:A	4.78454e-10	-1.72936e-10	-1.15233
45443110	chr1:45443110:C:T	8.89266e-05	11.391	-0.410528
45443125	chr1:45443125:A:AT	8.60391e-05	11.3695	-0.422115
45444230	chr1:45444230:C:T	3.37276e-10	-1.72936e-10	-1.50199
45444322	chr1:45444322:A:G	8.72698e-05	11.3676	-0.405985
45444916	chr1:45444916:C:CT	1.16244e-10	-1.77712	-0.790085
45444988	chr1:45444988:TC:T	3.8228e-08	2.71797	0.510458
45446055	chr1:45446055:G:T	8.57699e-10	-0.56864	-5.64276e-10
45446333	chr1:45446333:C:T	8.25067e-05	11.3489	-0.443449
45446590	chr1:45446590:A:T	5.78293e-09	1.33977	-5.64276e-10
45446723	chr1:45446723:C:T	1.80401e-08	-1.72936e-10	2.47746
45447226	chr1:45447226:A:C	3.54096e-08	3.46984	-0.317993
45447768	chr1:45447768:C:T	4.78696e-10	-1.72936e-10	-1.15183
45448188	chr1:45448188:T:C	7.92547e-05	11.2468	-0.381512
45448376	chr1:45448376:A:T	3.48277e-08	3.47329	-0.338019
45448668	chr1:45448668:A:G	4.02421e-07	-1.72936e-10	5.58236
45449092	chr1:45449092:G:A	4.90405e-10	-1.72936e-10	-1.12766
45449467	chr1:45449467:CA:C	3.34982e-10	-1.72936e-10	-1.50882
45450220	chr1:45450220:A:T	3.73121e-08	3.49863	-0.294454
45450250	chr1:45450250:G:A	8.73355e-11	-1.63597	-1.21716
45450389	chr1:45450389:G:A	9.85836e-05	11.5828	-0.499269
45450934	chr1:45450934:C:T	2.25283e-09	-1.72936e-10	0.397049
45451223	chr1:45451223:T:G	1.41935e-08	-1.72936e-10	2.23765
45451610	chr1:45451610:C:T	1.03866e-09	-0.377208	-5.64276e-10
45451841	chr1:45451841:C:G	4.64592e-09	2.27235	-1.1515
45453562	chr1:45453562:A:C	0.000113514	11.7522	-0.527657
45453787	chr1:45453787:A:G	2.18131e-09	0.364789	-5.64276e-10
45454133	chr1:45454133:T:C	1.8846e-09	1.70312	-1.48455
45455041	chr1:45455041:A:G	2.69609e-10	-1.72592	-5.64276e-10
45456444	chr1:45456444:G:A	1.14348e-10	-1.29438	-1.28927
45457996	chr1:45457996:T:C	1.20513e-10	-1.26496	-1.26618
45458179	chr1:45458179:C:G	1.19861e-10	-1.26695	-1.26962
45458307	chr1:45458307:G:A	4.25528e-07	-1.72936e-10	5.63819
45458537	chr1:45458537:C:T	1.15396e-10	-1.30582	-1.26871
45458558	chr1:45458558:C:T	0.000125674	11.8174	-0.491046
45459546	chr1:45459546:A:T	9.82821e-10	-0.432466	-5.64276e-10
45459837	chr1:45459837:T:C	1.05021e-08	-1.72936e-10	1.93643
45460259	chr1:45460259:A:T	4.74947e-08	3.71969	-0.274208
45460679	chr1:45460679:G:C	6.89307e-10	-1.72936e-10	-0.787206
45460691	chr1:45460691:C:T	1.14708e-10	-1.33038	-1.25012
45460823	chr1:45460823:C:G	0.000104085	11.6183	-0.480481
45461845	chr1:45461845:G:T	1.01978e-05	9.00383	-0.189039
45463240	chr1:45463240:T:G	4.84086e-10	-1.72936e-10	-1.14063
45463917	chr1:45463917:C:T	4.70049e-08	2.76487	0.67024
45464366	chr1:45464366:A:G	1.01501e-10	-1.32544	-1.37738
45464574	chr1:45464574:C:T	0.000135892	11.2739	0.130562
45465578	chr1:45465578:G:C	4.69393e-10	-1.72936e-10	-1.17145
45465750	chr1:45465750:A:G	3.12659e-07	-1.72936e-10	5.32998
45466592	chr1:45466592:G:A	1.13917e-10	-1.25013	-1.3373
45467215	chr1:45467215:T:C	1.09832e-10	-1.32093	-1.30302
45468890	chr1:45468890:G:A	1.10196e-10	-1.33062	-1.29001
45469546	chr1:45469546:T:C	1.04481e-08	-1.72936e-10	1.93128
45470345	chr1:45470345:C:G	1.21806e-10	-1.29517	-1.22529
45470613	chr1:45470613:C:T	1.06835e-10	-1.32411	-1.32749
45470668	chr1:45470668:C:T	3.46909e-10	-1.72936e-10	-1.47383
45470679	chr1:45470679:G:A	0.000125976	11.1535	0.175208
45471033	chr1:45471033:C:T	1.15294e-10	-1.31518	-1.26022
45471612	chr1:45471612:T:C	4.22011e-10	-1.72936e-10	-1.27786
45471656	chr1:45471656:T:G	1.61151e-09	-1.72936e-10	0.0620326
45472023	chr1:45472023:G:A	5.60219e-05	11.0693	-0.550941
45472078	chr1:45472078:C:T	3.11418e-08	2.58565	0.437764
45472359	chr1:45472359:A:T	1.81382e-09	-1.72936e-10	0.180298
45472714	chr1:45472714:C:T	1.17706e-10	-1.10641	-1.4483
45473464	chr1:45473464:C:T	7.04145e-11	-1.76995	-1.29854
45473672	chr1:45473672:T:C	4.55471e-10	-1.72936e-10	-1.20156
45474170	chr1:45474170:C:A	2.60392e-10	-1.76071	-5.64276e-10
45474458	chr1:45474458:C:T	9.27428e-11	-1.66922	-1.12384
45474495	chr1:45474495:C:T	2.18212e-08	-1.72936e-10	2.66774
45474521	chr1:45474521:C:T	2.177e-09	-1.72936e-10	0.362812
45475082	chr1:45475082:AG:A	9.34644e-11	-1.31942	-1.46589
45475453	chr1:45475453:T:C	1.089e-10	-1.33424	-1.29823
45475549	chr1:45475549:A:G	2.00719e-09	-1.72936e-10	0.281596
45475677	chr1:45475677:G:T	0.00011107	11.281	-0.0781904
45476198	chr1:45476198:G:T	2.32147e-09	-1.72936e-10	0.427063
45476420	chr1:45476420:A:G	1.99659e-07	5.24524	-0.363769
45477278	chr1:45477278:C:A	1.84628e-07	-1.72936e-10	4.8032
45477322	chr1:45477322:T:A	1.16132e-08	-1.72936e-10	2.03701
45477484	chr1:45477484:T:C	6.28095e-11	-1.75194	-1.43085
45477796	chr1:45477796:C:A	2.2826e-07	-1.72936e-10	5.01535
45478081	chr1:45478081:C:T	2.62963e-10	-1.75088	-5.64276e-10
45478646	chr1:45478646:G:C	3.12396e-10	-1.72936e-10	-1.57862
45478787	chr1:45478787:A:G	4.68786e-10	-1.72936e-10	-1.17275
45478852	chr1:45478852:T:C	1.57199e-07	-1.72936e-10	4.64237
45479423	chr1:45479423:A:G	2.2683e-09	-1.72936e-10	0.403891
45480081	chr1:45480081:CAA:C	1.1151e-10	-1.77775	-0.831028
45480226	chr1:45480226:C:T	5.4708e-07	7.22152	-1.33207
45480896	chr1:45480896:G:A	5.71416e-10	-1.72936e-10	-0.974777
45480964	chr1:45480964:G:T	5.78908e-07	7.32687	-1.38086
45480982	chr1:45480982:T:C	8.41812e-11	-1.7639	-1.12602
45481342	chr1:45481342:G:A	1.68261e-07	-1.72936e-10	4.71038
45481748	chr1:45481748:C:T	1.09233e-10	-1.77741	-0.852002
45483005	chr1:45483005:C:T	1.12436e-09	1.13588	-1.43381
45483271	chr1:45483271:A:G	2.36871e-09	-1.72936e-10	0.447207
45485420	chr1:45485420:C:T	6.68684e-10	-1.72936e-10	-0.817583
45485483	chr1:45485483:A:G	9.8619e-11	-1.77584	-0.955794
45485652	chr1:45485652:G:A	1.82237e-09	-1.72936e-10	0.185002
45486394	chr1:45486394:G:A	1.08372e-10	-1.775	-0.86232
45486899	chr1:45486899:C:T	1.39929e-09	-1.7465	1.66732
45488361	chr1:45488361:G:A	3.2623e-07	6.22099	-0.848525
45488960	chr1:45488960:C:T	6.29856e-11	-1.66483	-1.51516
45488978	chr1:45488978:C:T	3.40515e-07	6.28416	-0.868834
45488992	chr1:45488992:G:A	1.49945e-07	-1.72936e-10	4.59513
45489384	chr1:45489384:C:T	1.06763e-10	-1.77652	-0.875763
45491009	chr1:45491009:G:A	2.91341e-06	-1.72936e-10	7.56194
45491028	chr1:45491028:C:A	1.09064e-10	-1.77736	-0.853604
45491057	chr1:45491057:C:T	1.32833e-08	-1.72936e-10	2.17137
45491322	chr1:45491322:A:G	3.32578e-10	-1.72936e-10	-1.51602
45491489	chr1:45491489:G:A	3.173e-10	-1.72936e-10	-1.56305
45491618	chr1:45491618:T:C	1.07778e-10	-1.77552	-0.867296
45491937	chr1:45491937:G:A	0.000588882	11.8442	1.02663
45493111	chr1:45493111:A:G	3.69812e-10	-1.72936e-10	-1.4099
45493963	chr1:45493963:TAATA:T	2.69365e-09	-1.72936e-10	0.57576
45495161	chr1:45495161:G:A	2.76179e-09	-1.72936e-10	0.600742
45496737	chr1:45496737:T:C	0.000830124	11.9288	1.2854
45498566	chr1:45498566:T:C	1.10861e-10	-1.7789	-0.835717
45498741	chr1:45498741:T:C	2.35179e-09	-1.72936e-10	0.440039
45499094	chr1:45499094:T:C	9.56701e-11	-1.18354	-1.57845
45499635	chr1:45499635:G:A	5.91235e-07	7.09978	-1.13271
45499668	chr1:45499668:T:C	1.09551e-10	-1.77929	-0.847221
45500626	chr1:45500626:A:G	0.000836105	11.8995	1.32185
45500910	chr1:45500910:G:A	1.12495e-10	-1.77634	-0.823646
45501357	chr1:45501357:C:T	3.62965e-09	-1.72936e-10	0.873998
45501431	chr1:45501431:A:C	1.51239e-05	-1.72936e-10	9.20889
45502768	chr1:45502768:G:A	6.11716e-10	-0.906626	-5.64276e-10
45502832	chr1:45502832:G:A	3.09688e-06	-1.72936e-10	7.62301
45502953	chr1:45502953:C:T	3.13892e-10	-1.72936e-10	-1.57384
45503014	chr1:45503014:C:G	1.24305e-10	-1.46954	-1.03062
45503364	chr1:45503364:G:C	1.14193e-10	-1.77695	-0.808046
45504436	chr1:45504436:A:G	3.7854e-06	-1.72936e-10	7.82377
45505160	chr1:45505160:A:G	9.59445e-11	-1.18823	-1.57089
45505586	chr1:45505586:G:A	4.57621e-10	-1.72936e-10	-1.19685
45506087	chr1:45506087:T:C	5.316e-07	7.26353	-1.40278
45506301	chr1:45506301:G:C	2.23637e-07	-1.72936e-10	4.99489
45507135	chr1:45507135:C:T	2.33578e-07	-1.72936e-10	5.03838
45507452	chr1:45507452:G:C	3.12902e-10	-1.72936e-10	-1.577
45507763	chr1:45507763:A:AT	1.17959e-10	-1.77765	-0.774905
45508022	chr1:45508022:C:T	2.61696e-06	-1.72936e-10	7.45463
45508256	chr1:45508256:G:A	6.48345e-07	7.5205	-1.46122
45508487	chr1:45508487:C:G	2.18026e-08	2.66689	-5.64276e-10
45508686	chr1:45508686:T:TAG	1.90596e-09	-1.72936e-10	0.229847
45508729	chr1:45508729:A:G	2.80515e-08	-1.72936e-10	2.9189
45509104	chr1:45509104:C:T	2.46702e-09	-1.72936e-10	0.487872
45509177	chr1:45509177:A:G	1.04003e-08	-1.72936e-10	1.9267
45509494	chr1:45509494:A:G	0.00117056	12.3802	1.17767
45509628	chr1:45509628:G:A	6.56611e-11	-1.65131	-1.48708
45510563	chr1:45510563:C:CT	1.73412e-08	-1.72936e-10	2.43795
45510809	chr1:45510809:G:A	1.95092e-08	-1.72936e-10	2.55575
45510915	chr1:45510915:A:G	1.14709e-10	-1.77693	-0.803566
45511300	chr1:45511300:C:T	2.55845e-10	-1.77832	-5.64276e-10
45511456	chr1:45511456:G:T	3.2537e-09	-1.72936e-10	0.764654
45511593	chr1:45511593:T:C	2.32301e-09	-1.72936e-10	0.427726
45512013	chr1:45512013:A:G	6.32718e-11	-1.66933	-1.50613
45513003	chr1:45513003:T:C	1.26282e-10	-1.77854	-0.705836
45513251	chr1:45513251:T:C	2.40723e-09	-1.72936e-10	0.463339
45513301	chr1:45513301:A:G	3.07889e-06	-1.72936e-10	7.61718
45513566	chr1:45513566:G:T	1.27123e-10	-1.77874	-0.698996
45513993	chr1:45513993:C:T	2.93495e-06	-1.72936e-10	7.56931
45515190	chr1:45515190:T:G	1.56e-09	-1.75066	1.78021
45515267	chr1:45515267:G:C	2.75937e-06	-1.72936e-10	7.50762
45515408	chr1:45515408:A:G	1.24803e-10	-1.77956	-0.716602
45515472	chr1:45515472:G:A	1.57744e-09	-1.7506	1.79126
45515586	chr1:45515586:A:G	1.16353e-10	-1.7788	-0.787461
45515840	chr1:45515840:T:C	1.20617e-10	-1.77954	-0.75073
45516636	chr1:45516636:G:A	2.46399e-09	-1.72936e-10	0.486645
45516813	chr1:45516813:G:A	0.00112301	12.1188	1.39753
45517172	chr1:45517172:A:G	1.0855e-10	-1.77771	-0.857971
45517408	chr1:45517408:C:T	5.65461e-07	7.15767	-1.23517
45517676	chr1:45517676:A:G	1.24846e-10	-1.77879	-0.717026
45517941	chr1:45517941:G:A	2.86606e-06	-1.72936e-10	7.54556
45518228	chr1:45518228:C:T	6.17586e-07	7.46574	-1.45506
45518510	chr1:45518510:A:G	5.97144e-10	-1.72936e-10	-0.930736
45518681	chr1:45518681:G:A	1.45439e-09	-1.74791	1.70736
45519180	chr1:45519180:ATGT:A	0.00127165	12.1679	1.47277
45519860	chr1:45519860:A:T	3.01216e-06	-1.72936e-10	7.59528
45519889	chr1:45519889:G:A	0.000933054	11.9888	1.34227
45519989	chr1:45519989:C:T	3.26821e-10	-1.72936e-10	-1.53348
45520044	chr1:45520044:G:A	1.03414e-10	-1.77744	-0.906715
45520307	chr1:45520307:ATTTGTG:A	1.26386e-10	-1.77927	-0.704285
45520812	chr1:45520812:A:G	1.70243e-10	-1.77577	-0.409894
45520979	chr1:45520979:C:G	2.63596e-10	-1.74848	-5.64276e-10
45522407	chr1:45522407:G:A	7.05508e-10	-1.72936e-10	-0.763976
45522443	chr1:45522443:G:A	1.21317e-10	-1.77956	-0.744922
45523092	chr1:45523092:C:T	9.17677e-07	7.55632	-1.14961
45523520	chr1:45523520:A:G	3.63361e-10	-1.72936e-10	-1.4275
45523615	chr1:45523615:T:C	2.55653e-09	-1.72936e-10	0.523511
45523756	chr1:45523756:T:C	1.32843e-06	-1.72936e-10	6.77661
45523830	chr1:45523830:A:G	2.55558e-06	-1.72936e-10	7.4309
45524091	chr1:45524091:AC:A	1.95114e-07	-1.72936e-10	4.85844
45524408	chr1:45524408:T:C	4.13885e-10	-1.72936e-10	-1.2973
45524514	chr1:45524514:T:C	3.05429e-06	-1.72936e-10	7.60916
45524606	chr1:45524606:C:A	1.16138e-10	-1.77935	-0.788767
45525306	chr1:45525306:G:T	1.05092e-07	-1.72936e-10	4.2397
45525407	chr1:45525407:G:A	6.46444e-11	-1.64836	-1.50563
45525565	chr1:45525565:C:T	3.73444e-06	-1.72936e-10	7.81022
45526056	chr1:45526056:C:T	1.51072e-10	-1.10332	-1.20182
45526164	chr1:45526164:C:T	1.89928e-09	-1.75714	1.98347
45526442	chr1:45526442:T:C	1.86437e-09	-1.75871	1.96649
45526448	chr1:45526448:T:A	3.05899e-06	-1.72936e-10	7.6107
45526628	chr1:45526628:C:G	1.88928e-09	-1.75675	1.9778
45526788	chr1:45526788:C:T	1.00272e-10	-1.77377	-0.941231
45527446	chr1:45527446:C:T	1.97891e-09	-1.75463	2.02204
45527768	chr1:45527768:A:G	1.87335e-09	-1.72936e-10	0.21259
45527878	chr1:45527878:G:C	1.02582e-08	-1.72936e-10	1.91294
45528294	chr1:45528294:T:C	1.17182e-10	-1.7739	-0.785261
45528430	chr1:45528430:G:T	5.41204e-06	-1.72936e-10	8.18124
45528629	chr1:45528629:G:A	2.62024e-06	-1.72936e-10	7.45588
45528655	chr1:45528655:T:C	5.66144e-10	-1.72936e-10	-0.984046
45528758	chr1:45528758:A:C	8.48428e-10	-0.579509	-5.64276e-10
45528957	chr1:45528957:G:A	2.02843e-07	-1.72936e-10	4.89729
45529043	chr1:45529043:G:A	1.60395e-10	-1.07657	-1.16868
45529559	chr1:45529559:T:A	1.94165e-09	-1.76332	2.01172
45529560	chr1:45529560:C:A	2.1724e-09	-1.76204	2.12273
45530033	chr1:45530033:A:C	2.04707e-09	-1.72936e-10	0.30127
45530738	chr1:45530738:C:T	1.60609e-07	-1.72936e-10	4.66384
45531229	chr1:45531229:G:A	1.78784e-09	-1.76368	1.92955
45531776	chr1:45531776:C:T	2.91739e-08	2.95814	-5.64276e-10
45531788	chr1:45531788:C:T	2.24957e-07	-1.72936e-10	5.00077
45531808	chr1:45531808:C:T	3.0853e-06	-1.72936e-10	7.61926
45532845	chr1:45532845:G:A	1.12991e-10	-1.7793	-0.816284
45533124	chr1:45533124:C:T	1.80706e-09	-1.75917	1.93573
45533139	chr1:45533139:A:G	2.52045e-09	-1.72936e-10	0.509301
45533216	chr1:45533216:G:A	5.55281e-09	1.29917	-5.64276e-10
45533373	chr1:45533373:G:A	1.94563e-06	-1.72936e-10	7.1582
45533415	chr1:45533415:T:A	2.72713e-10	-1.71447	-5.64276e-10
45533610	chr1:45533610:G:A	2.0185e-09	-1.77779	2.06501
45533689	chr1:45533689:A:G	1.55745e-08	2.3305	-5.64276e-10
45533831	chr1:45533831:G:A	9.65145e-11	-1.77663	-0.976572
45533898	chr1:45533898:T:A	2.55583e-10	-1.77934	-5.64276e-10
45534305	chr1:45534305:A:G	2.04543e-07	-1.72936e-10	4.90564
45535365	chr1:45535365:G:A	1.80892e-09	-1.75844	1.93603
45535658	chr1:45535658:T:G	1.87111e-09	-1.75856	1.96996
45535819	chr1:45535819:G:A	1.98388e-09	0.269917	-5.64276e-10
45535878	chr1:45535878:T:C	1.10049e-10	-1.77952	-0.842453
45535906	chr1:45535906:G:A	4.21908e-10	-1.27811	-5.64276e-10
45536296	chr1:45536296:C:T	6.28599e-10	-1.72936e-10	-0.879401
45536686	chr1:45536686:C:G	3.93452e-06	-1.72936e-10	7.86241
45537407	chr1:45537407:C:T	2.593e-06	-1.72936e-10	7.44543
45537721	chr1:45537721:A:T	2.76037e-06	-1.72936e-10	7.50798
45537773	chr1:45537773:T:C	3.36542e-05	8.26921	1.73954
45537961	chr1:45537961:C:T	3.63194e-06	-1.72936e-10	7.78238
45537967	chr1:45537967:C:T	4.03161e-10	-1.32356	-5.64276e-10
45538020	chr1:45538020:G:A	1.93287e-09	-1.72936e-10	0.243869
45538655	chr1:45538655:C:A	3.36065e-06	-1.72936e-10	7.70475
45538659	chr1:45538659:CA:C	3.18952e-06	-1.72936e-10	7.65249
45538869	chr1:45538869:G:T	2.60511e-06	-1.72936e-10	7.45009
45539320	chr1:45539320:A:G	3.1862e-06	-1.72936e-10	7.65145
45540036	chr1:45540036:G:T	1.02723e-06	7.25719	-0.737703
45540220	chr1:45540220:A:T	1.08079e-08	-1.72936e-10	1.96514
45540321	chr1:45540321:G:T	9.74742e-10	-1.72936e-10	-0.44072
45540513	chr1:45540513:G:GA	1.6859e-05	8.15239	1.16512
45540633	chr1:45540633:T:C	3.32165e-06	-1.72936e-10	7.69308
45540901	chr1:45540901:T:C	3.10716e-06	-1.72936e-10	7.62632
45541003	chr1:45541003:C:T	0.000131131	11.5622	-0.193416
45541330	chr1:45541330:T:C	3.14646e-05	8.955	0.986476
45541459	chr1:45541459:G:T	3.21725e-06	-1.72936e-10	7.66114
45541821	chr1:45541821:C:T	3.4378e-06	-1.72936e-10	7.72745
45543241	chr1:45543241:G:A	7.67173e-07	7.35698	-1.12941
45543641	chr1:45543641:G:C	1.19242e-05	8.52696	0.444222
45543644	chr1:45543644:T:C	1.21847e-10	-1.487	-1.03313
45543681	chr1:45543681:A:G	3.19499e-06	-1.72936e-10	7.6542
45543864	chr1:45543864:A:G	1.90063e-10	-1.4806	-0.594937
45544146	chr1:45544146:G:T	0.000411809	12.5045	0.00867278
45544225	chr1:45544225:T:G	9.6175e-10	-1.72936e-10	-0.454139
45544274	chr1:45544274:G:T	1.3031e-06	7.54701	-0.789652
45544980	chr1:45544980:A:G	3.77746e-05	8.59104	1.53321
45545333	chr1:45545333:C:T	2.31788e-05	7.04109	2.59476
45545337	chr1:45545337:C:T	3.14864e-10	-1.72936e-10	-1.57075
45545907	chr1:45545907:T:A	3.17049e-10	-1.72936e-10	-1.56384
45546834	chr1:45546834:T:C	2.56903e-10	-1.77419	-5.64276e-10
45547076	chr1:45547076:C:G	7.03496e-05	9.40926	1.33683
45547090	chr1:45547090:G:A	1.14828e-08	2.02572	-5.64276e-10
45547431	chr1:45547431:A:C	5.11035e-09	-1.72936e-10	1.21613
45547437	chr1:45547437:C:T	1.03207e-09	-1.72936e-10	-0.383576
45547536	chr1:45547536:C:T	4.00765e-05	9.09045	1.09296
45547668	chr1:45547668:G:A	5.53129e-09	-1.72936e-10	1.29528
45547775	chr1:45547775:C:T	4.24143e-05	9.11372	1.12638
45547905	chr1:45547905:G:A	6.1098e-09	1.39476	-5.64276e-10
45548061	chr1:45548061:G:C	3.7822e-05	9.07723	1.04828
45548220	chr1:45548220:T:A	0.0404698	14.3987	2.70225
45548234	chr1:45548234:G:A	6.00785e-10	-1.72936e-10	-0.924656
45548261	chr1:45548261:T:C	0.000107951	8.1591	3.01519
45548376	chr1:45548376:G:A	7.03643e-05	7.95755	2.78875
45548641	chr1:45548641:T:C	9.47429e-11	-1.73992	-1.0318
45548747	chr1:45548747:G:A	3.23221e-10	-1.72936e-10	-1.54456
45549281	chr1:45549281:G:A	1.58126e-09	-1.72936e-10	0.0430852
45549485	chr1:45549485:A:G	5.39683e-11	-1.77934	-1.55516
45549599	chr1:45549599:T:G	0.000143134	8.50482	2.95158
45550079	chr1:45550079:G:T	0.0110878	14.1973	1.60888
45550536	chr1:45550536:T:C	5.97746e-10	-1.72936e-10	-0.929728
45551015	chr1:45551015:T:C	2.37177e-05	8.69517	0.963665
45551293	chr1:45551293:CTCT:C	7.18062e-09	-1.72936e-10	1.55625
45551313	chr1:45551313:ATC:A	1.06346e-09	-1.72936e-10	-0.353613
45551536	chr1:45551536:G:A	1.01784e-09	-1.72936e-10	-0.397455
45551600	chr1:45551600:A:G	1.13165e-09	-0.291462	-5.64276e-10
45553048	chr1:45553048:C:A	2.4706e-06	8.23975	-0.842672
45553150	chr1:45553150:A:C	1.01695e-09	-1.72936e-10	-0.398326
45553492	chr1:45553492:A:G	4.76507e-10	-1.72936e-10	-1.15641
45554103	chr1:45554103:G:A	1.05804e-09	-1.72936e-10	-0.358717
45554390	chr1:45554390:T:TG	9.76188e-10	-1.72936e-10	-0.439238
45554402	chr1:45554402:T:C	1.07059e-09	-1.72936e-10	-0.346928
45554736	chr1:45554736:G:A	0.00519796	13.3462	1.70241
45554879	chr1:45554879:T:C	7.50232e-05	7.84023	2.97019
45554960	chr1:45554960:G:A	2.66535e-06	8.26879	-0.79584
45555094	chr1:45555094:T:C	6.14582e-09	-1.72936e-10	1.40063
45555123	chr1:45555123:T:C	9.73235e-05	8.12115	2.94951
45555254	chr1:45555254:A:G	1.10535e-09	-1.72936e-10	-0.314977
45555356	chr1:45555356:G:A	4.09173e-10	-1.30875	-5.64276e-10
45555884	chr1:45555884:C:A	0.00291651	13.1101	1.36062
45556616	chr1:45556616:C:T	4.93076e-10	-1.72936e-10	-1.12223
45556641	chr1:45556641:G:A	3.18184e-10	-1.72936e-10	-1.56026
45556674	chr1:45556674:C:T	3.13713e-10	-1.72936e-10	-1.57441
45557436	chr1:45557436:C:G	6.3453e-10	-1.72936e-10	-0.870008
45557684	chr1:45557684:A:T	0.00197752	11.5697	2.51256
45558129	chr1:45558129:G:A	6.30454e-10	-1.72936e-10	-0.876453
45558530	chr1:45558530:T:G	6.25589e-10	-1.72936e-10	-0.884201
45558543	chr1:45558543:G:A	6.58275e-09	-1.72936e-10	1.46931
45558546	chr1:45558546:T:C	6.28207e-10	-1.72936e-10	-0.880023
45558643	chr1:45558643:C:G	9.72215e-09	-1.72936e-10	1.85927
45558782	chr1:45558782:G:A	5.80483e-07	6.51678	-0.568061
45558809	chr1:45558809:T:C	1.10543e-10	-1.75681	-0.860678
45558833	chr1:45558833:G:A	1.39143e-05	6.2168	2.90874
45558854	chr1:45558854:A:G	4.2581e-07	6.30329	-0.664438
45558935	chr1:45558935:T:C	4.22016e-10	-1.27785	-5.64276e-10
45559029	chr1:45559029:G:A	1.07162e-10	-1.75595	-0.892604
45559316	chr1:45559316:T:C	2.27049e-08	2.70744	-5.64276e-10
45559351	chr1:45559351:C:T	1.74706e-07	2.67371	2.07426
45559797	chr1:45559797:G:A	6.91383e-09	-1.72936e-10	1.51839
45560105	chr1:45560105:A:G	2.12423e-09	-1.72936e-10	0.338272
45560617	chr1:45560617:G:T	2.15069e-09	-1.72936e-10	0.35065
45561065	chr1:45561065:T:C	6.59071e-10	-1.72936e-10	-0.832063
45561189	chr1:45561189:G:C	6.33341e-10	-1.72936e-10	-0.871885
45561338	chr1:45561338:C:G	2.32216e-09	-1.72936e-10	0.427361
45561347	chr1:45561347:C:T	3.14915e-10	-1.72936e-10	-1.57059
45561351	chr1:45561351:C:G	2.31211e-09	-1.72936e-10	0.423023
45561464	chr1:45561464:C:T	8.25497e-10	-1.72936e-10	-0.606908
45561683	chr1:45561683:T:C	3.2348e-05	6.75672	3.21245
45562592	chr1:45562592:C:T	6.31641e-10	-1.72936e-10	-0.874573
45562705	chr1:45562705:T:A	2.0794e-06	7.35137	-0.126673
45563078	chr1:45563078:CA:C	4.91859e-07	6.31808	-0.535032
45565024	chr1:45565024:G:A	8.67446e-10	-0.55734	-5.64276e-10
45565102	chr1:45565102:G:A	4.35024e-10	-1.24749	-5.64276e-10
45565640	chr1:45565640:A:AT	0.000948708	12.8441	0.503638
45565675	chr1:45565675:A:G	2.93927e-09	-1.72936e-10	0.663025
45565855	chr1:45565855:T:C	3.43374e-10	-1.72936e-10	-1.48407
45566718	chr1:45566718:G:A	3.51812e-10	-1.72936e-10	-1.4598
45566794	chr1:45566794:CT:C	3.35688e-10	-1.72936e-10	-1.50671
45566871	chr1:45566871:G:A	5.5382e-08	3.59912	-5.64276e-10
45567244	chr1:45567244:C:G	8.81256e-09	-1.72936e-10	1.76104
45567302	chr1:45567302:T:C	1.94717e-06	7.36321	-0.204219
45567555	chr1:45567555:C:T	3.13161e-10	-1.72936e-10	-1.57618
45567579	chr1:45567579:G:A	7.50731e-10	-1.72936e-10	-0.701847
45567594	chr1:45567594:A:G	6.3042e-07	7.02914	-0.997893
45567628	chr1:45567628:T:C	8.16185e-06	7.53126	1.06083
45570574	chr1:45570574:G:A	2.45873e-09	-1.72936e-10	0.484508
45570703	chr1:45570703:C:T	3.57628e-10	-1.72936e-10	-1.4434
45571444	chr1:45571444:G:A	3.21741e-10	-1.72936e-10	-1.54915
45571722	chr1:45571722:T:C	0.000115142	11.8103	-0.571492
45571886	chr1:45571886:T:C	4.16003e-07	6.21144	-0.595881
45572055	chr1:45572055:T:C	3.22212e-10	-1.72936e-10	-1.54769
45572463	chr1:45572463:G:A	1.07029e-08	-1.72936e-10	1.95537
45573343	chr1:45573343:A:G	1.27572e-08	2.13096	-5.64276e-10
45573405	chr1:45573405:T:G	0.000899515	12.3509	0.943621
45573530	chr1:45573530:GC:G	0.000144376	11.864	-0.398963
45573940	chr1:45573940:G:A	1.84829e-06	7.32115	-0.214271
45574954	chr1:45574954:T:C	9.45844e-09	-1.72936e-10	1.83177
45575620	chr1:45575620:G:A	8.6915e-10	-1.72936e-10	-0.555378
45575700	chr1:45575700:A:T	4.92206e-10	-1.72936e-10	-1.124
45575843	chr1:45575843:C:T	0.000178378	11.5135	0.163014
45575977	chr1:45575977:C:T	4.67967e-10	-1.72936e-10	-1.1745
45576721	chr1:45576721:G:A	1.31489e-09	-1.72936e-10	-0.141387
45576770	chr1:45576770:T:C	1.44964e-09	-1.72936e-10	-0.0438199
45576830	chr1:45576830:G:A	1.01553e-08	-1.72936e-10	1.90285
45577169	chr1:45577169:G:A	1.46453e-09	-1.72936e-10	-0.0336057
45577689	chr1:45577689:T:C	3.31059e-10	-1.72936e-10	-1.5206
45577856	chr1:45577856:G:A	9.05693e-10	-1.72936e-10	-0.514194
45577929	chr1:45577929:C:T	5.0644e-10	-1.72936e-10	-1.09549
45578642	chr1:45578642:C:T	2.7627e-10	-1.73072	0.0292074
45578773	chr1:45578773:C:G	5.09199e-10	-1.72936e-10	-1.09005
45579558	chr1:45579558:T:C	7.89751e-10	-1.72936e-10	-0.651175
45579562	chr1:45579562:T:C	7.68686e-10	-1.72936e-10	-0.678211
45579571	chr1:45579571:C:T	7.74379e-10	-1.72936e-10	-0.670832
45579578	chr1:45579578:A:C	7.70089e-10	-1.72936e-10	-0.676388
45579581	chr1:45579581:A:C	7.68555e-10	-1.72936e-10	-0.678381
45579583	chr1:45579583:G:A	7.67887e-10	-1.72936e-10	-0.679251
45579840	chr1:45579840:G:A	2.55521e-10	-1.77959	-5.64276e-10
45579850	chr1:45579850:T:C	0.00356654	12.2292	2.4428
45580314	chr1:45580314:C:G	5.0897e-10	-1.72936e-10	-1.0905
45580709	chr1:45580709:T:G	3.7564e-10	-1.39426	-5.64276e-10
45580766	chr1:45580766:G:A	2.17112e-06	7.57669	-0.308828
45580835	chr1:45580835:T:G	0.000530669	12.5442	0.222573
45581377	chr1:45581377:T:C	3.34849e-10	-1.72936e-10	-1.50922
45581451	chr1:45581451:T:G	1.11879e-08	-1.72936e-10	1.99969
45581578	chr1:45581578:C:CA	1.50155e-09	-1.72936e-10	-0.00864185
45581878	chr1:45581878:CCTCCCA:C	2.87325e-08	-1.72936e-10	2.94289
45581886	chr1:45581886:A:G	2.8677e-08	-1.72936e-10	2.94096
45583013	chr1:45583013:C:A	3.93158e-10	-1.72936e-10	-1.34868
45583288	chr1:45583288:G:A	3.7028e-09	0.89395	-5.64276e-10
45583575	chr1:45583575:G:C	3.18572e-10	-1.72936e-10	-1.55904
45583589	chr1:45583589:G:T	8.55547e-10	-1.72936e-10	-0.571153
45584332	chr1:45584332:TTCGG:T	0.000181663	11.5353	0.159494
45584889	chr1:45584889:G:T	2.33604e-10	-1.48648	-0.382785
45584929	chr1:45584929:G:A	3.18423e-10	-1.72936e-10	-1.55951
45585381	chr1:45585381:G:A	2.00159e-09	0.278803	-5.64276e-10
45585744	chr1:45585744:C:T	7.70876e-10	-0.675366	-5.64276e-10
45587291	chr1:45587291:A:G	5.10052e-10	-1.72936e-10	-1.08838
45587425	chr1:45587425:C:T	4.70847e-10	-1.72936e-10	-1.16836
45588011	chr1:45588011:G:A	0.00019852	11.6382	0.145308
45588466	chr1:45588466:C:T	3.24947e-10	-1.72936e-10	-1.53923
45588814	chr1:45588814:A:G	0.00307917	12.4354	2.08958
45589928	chr1:45589928:C:T	0.00574072	12.6056	2.54236
45589998	chr1:45589998:G:A	1.19915e-09	-0.233525	-5.64276e-10
45590186	chr1:45590186:A:G	0.00358117	12.192	2.48403
45590480	chr1:45590480:C:T	0.000295	12.0825	0.0970998
45590528	chr1:45590528:C:T	5.5077e-10	-1.72936e-10	-1.01158
45590866	chr1:45590866:A:G	2.20794e-09	-1.72936e-10	0.376923
45592853	chr1:45592853:T:G	1.61966e-09	-1.72936e-10	0.0670759
45593462	chr1:45593462:G:A	5.72999e-10	0.417752	-1.38976
45594315	chr1:45594315:G:A	4.96084e-10	-1.11615	-5.64276e-10
45595356	chr1:45595356:G:A	3.17947e-10	-1.72936e-10	-1.56101
45596771	chr1:45596771:C:A	3.96091e-10	-1.72936e-10	-1.34125
45596847	chr1:45596847:T:TG	5.25076e-10	-1.72936e-10	-1.05935
45597150	chr1:45597150:T:TA	9.74664e-10	-0.440801	-5.64276e-10
45599224	chr1:45599224:G:A	5.98708e-10	-0.928119	-5.64276e-10
45599803	chr1:45599803:C:T	9.25945e-10	-1.72936e-10	-0.492079
45600326	chr1:45600326:T:C	1.40746e-08	2.22923	-5.64276e-10
45600632	chr1:45600632:TAAAG:T	1.2719e-09	-1.72936e-10	-0.174626
45600936	chr1:45600936:A:G	0.000248422	11.8105	0.197269
45602725	chr1:45602725:G:A	7.94453e-10	-1.72936e-10	-0.645239
45604898	chr1:45604898:A:G	1.17636e-09	-0.252717	-5.64276e-10
45605749	chr1:45605749:A:G	0.000225309	11.9211	-0.0110423
45605791	chr1:45605791:T:C	9.41374e-10	-1.72936e-10	-0.475553
45605883	chr1:45605883:T:C	9.38467e-10	-0.478645	-5.64276e-10
45606007	chr1:45606007:C:T	1.21779e-10	-1.48991	-1.03078
45606712	chr1:45606712:G:T	3.70447e-10	-1.72936e-10	-1.40818
45606713	chr1:45606713:C:T	3.70447e-10	-1.72936e-10	-1.40818
45607817	chr1:45607817:G:A	0.000338385	8.77046	3.54634
45609435	chr1:45609435:T:C	7.3724e-10	-0.71998	-5.64276e-10
45609732	chr1:45609732:A:G	3.13766e-10	-1.72936e-10	-1.57425
45609966	chr1:45609966:C:T	1.60896e-10	-1.05123	-1.19091
45610111	chr1:45610111:A:C	7.40637e-10	-1.72936e-10	-0.715383
45610127	chr1:45610127:A:G	1.91964e-10	-1.4855	-0.580088
45611555	chr1:45611555:C:T	3.35311e-10	-1.72936e-10	-1.50784
45612250	chr1:45612250:C:T	3.19752e-10	-1.72936e-10	-1.55535
45612892	chr1:45612892:T:C	1.08513e-09	-1.72936e-10	-0.333437
45613125	chr1:45613125:C:T	5.2508e-10	-1.72936e-10	-1.05934
45613182	chr1:45613182:A:G	0.00632922	12.0889	3.15666
45613212	chr1:45613212:C:T	0.00381271	12.0782	2.66049
45613443	chr1:45613443:C:T	3.30127e-10	-1.72936e-10	-1.52342
45613505	chr1:45613505:T:C	9.01755e-09	-1.72936e-10	1.78403
45613719	chr1:45613719:T:C	0.0051557	12.3209	2.71953
45613821	chr1:45613821:A:G	0.00583428	12.3989	2.76526
45613908	chr1:45613908:AT:A	0.0042662	11.9621	2.88895
45613998	chr1:45613998:G:A	2.63202e-10	-1.74997	-5.64276e-10
45614068	chr1:45614068:A:G	3.35806e-10	-1.72936e-10	-1.50636
45614639	chr1:45614639:A:G	3.256e-10	-1.72936e-10	-1.53722
45614858	chr1:45614858:T:C	1.42293e-06	7.21206	-0.366724
45615610	chr1:45615610:T:C	0.00616346	12.164	3.05501
45615750	chr1:45615750:C:G	0.00425406	12.0491	2.79916
45616268	chr1:45616268:T:A	1.1076e-08	1.98964	-5.64276e-10
45616288	chr1:45616288:C:T	0.00580797	12.5192	2.64044
45616759	chr1:45616759:C:A	0.00684949	12.6457	2.67887
45617293	chr1:45617293:C:T	0.00505231	12.3256	2.69467
45617554	chr1:45617554:C:T	8.30249e-10	-1.72936e-10	-0.601168
45618412	chr1:45618412:T:C	5.19795e-10	-1.72936e-10	-1.06946
45618599	chr1:45618599:C:T	7.61388e-10	-1.72936e-10	-0.68775
45618711	chr1:45618711:G:T	2.18901e-10	-1.72788	-0.206399
45619049	chr1:45619049:A:G	4.69716e-09	-1.72936e-10	1.13182
45619262	chr1:45619262:G:A	0.00166325	11.9143	1.99484
45619440	chr1:45619440:A:G	0.00509768	12.1531	2.87608
45619684	chr1:45619684:C:T	0.00666162	12.4959	2.80084
45619706	chr1:45619706:C:T	1.06643e-08	-1.72936e-10	1.95176
45620009	chr1:45620009:C:T	8.29632e-09	-1.72936e-10	1.70067
45620180	chr1:45620180:C:T	0.00111542	10.9016	2.608
45620207	chr1:45620207:C:G	0.00203057	11.2852	2.82349
45620405	chr1:45620405:C:T	0.00542069	12.0591	3.0315
45620657	chr1:45620657:C:T	1.85685e-10	-1.19947	-0.899372
45620916	chr1:45620916:T:C	5.51254e-10	-1.72936e-10	-1.0107
45621241	chr1:45621241:C:T	0.00811502	12.4378	3.05629
45621905	chr1:45621905:G:A	0.00649337	12.3156	2.95555
45621928	chr1:45621928:G:A	1.4418e-09	-1.72936e-10	-0.0492431
45623321	chr1:45623321:G:A	4.03838e-10	-1.72936e-10	-1.32188
45624542	chr1:45624542:A:G	6.6425e-07	6.04107	0.042454
45624568	chr1:45624568:C:G	1.76352e-08	2.45476	-5.64276e-10
45624580	chr1:45624580:A:G	0.00800195	11.8792	3.60083
45624856	chr1:45624856:A:G	3.52631e-10	-1.72936e-10	-1.45747
45624905	chr1:45624905:G:A	2.76603e-10	-1.70031	-5.64276e-10
45625034	chr1:45625034:TTTCTC:T	5.99936e-05	11.4809	-0.894084
45625047	chr1:45625047:T:C	9.73747e-05	11.821	-0.74977
45625172	chr1:45625172:G:T	1.50929e-06	6.90426	-5.64276e-10
45625384	chr1:45625384:G:A	9.18401e-09	-1.72936e-10	1.80233
45626077	chr1:45626077:A:G	5.87526e-10	-0.946973	-5.64276e-10
45626165	chr1:45626165:G:A	3.97079e-10	-1.72936e-10	-1.33876
45626482	chr1:45626482:G:A	7.96141e-10	-1.72936e-10	-0.643118
45626693	chr1:45626693:G:A	1.40871e-10	-1.47784	-0.897214
45626826	chr1:45626826:A:AATG	1.47633e-09	-1.72936e-10	-0.0255768
45627144	chr1:45627144:C:T	9.16379e-09	-1.72936e-10	1.80012
45627380	chr1:45627380:AAC:A	0.00542115	12.0938	2.99684
45627729	chr1:45627729:A:C	2.80281e-09	0.615486	-5.64276e-10
45628197	chr1:45628197:T:G	1.49239e-08	2.28783	-5.64276e-10
45628355	chr1:45628355:A:G	0.00758844	11.4301	3.9969
45628564	chr1:45628564:A:G	2.96641e-06	6.47742	1.10255
45628614	chr1:45628614:G:T	5.67477e-10	-1.72936e-10	-0.981693
45629233	chr1:45629233:A:C	2.54689e-10	-1.06007	-0.722778
45629600	chr1:45629600:T:C	0.00678058	12.4213	2.89318
45630304	chr1:45630304:G:A	0.00759	12.4565	2.97066
45630317	chr1:45630317:T:C	2.31114e-10	-1.71514	-0.164845
45630770	chr1:45630770:CA:C	1.15422e-09	-0.330308	0.0585923
45630816	chr1:45630816:A:G	9.19745e-09	-1.72936e-10	1.80379
45632072	chr1:45632072:A:T	7.8783e-10	-1.72936e-10	-0.653611
45632075	chr1:45632075:C:G	9.20105e-09	-1.72936e-10	1.80418
45632585	chr1:45632585:G:A	6.25483e-09	2.83273	-1.41452
45634509	chr1:45634509:G:A	0.000161018	12.3844	-0.810275
45634578	chr1:45634578:T:C	3.43687e-10	-1.72936e-10	-1.48316
45634650	chr1:45634650:T:C	0.0078423	12.4363	3.02358
45634692	chr1:45634692:G:T	1.38181e-09	-1.72936e-10	-0.0917429
45634722	chr1:45634722:G:C	0.0096119	12.698	2.96534
45634852	chr1:45634852:T:C	4.06282e-10	-1.72936e-10	-1.31585
45635194	chr1:45635194:C:T	9.26836e-10	-1.72936e-10	-0.491117
45635651	chr1:45635651:C:T	0.00016045	12.4025	-0.831853
45635818	chr1:45635818:C:T	6.88179e-10	-1.72936e-10	-0.788845
45636134	chr1:45636134:A:C	0.00876703	12.6798	2.89161
45636979	chr1:45636979:TAA:T	0.00917942	12.6484	2.96898
45637098	chr1:45637098:T:G	9.15266e-09	-1.72936e-10	1.79891
45638117	chr1:45638117:C:T	6.84638e-10	-1.72936e-10	-0.794003
45638280	chr1:45638280:A:G	1.64628e-09	-1.72936e-10	0.0833792
45638876	chr1:45638876:C:T	1.00254e-09	-0.412605	-5.64276e-10
45638964	chr1:45638964:C:T	0.00670949	13.0154	2.28848
45638965	chr1:45638965:A:G	6.62084e-10	-0.827501	-5.64276e-10
45639172	chr1:45639172:A:G	9.29188e-09	-1.72936e-10	1.814
45639206	chr1:45639206:GT:G	1.18114e-09	-1.72936e-10	-0.248655
45639729	chr1:45639729:C:A	0.000153625	12.3664	-0.839247
45640380	chr1:45640380:G:A	3.26456e-10	-1.72936e-10	-1.5346
45640626	chr1:45640626:C:A	3.15833e-10	-1.72936e-10	-1.56768
45640769	chr1:45640769:G:C	3.1799e-10	-1.72936e-10	-1.56087
45641250	chr1:45641250:T:A	0.0071972	12.391	2.98311
45641571	chr1:45641571:C:T	0.00802754	12.6015	2.88173
45641594	chr1:45641594:G:A	9.48096e-09	-1.72936e-10	1.83415
45642163	chr1:45642163:A:C	3.37527e-08	3.10392	-5.64276e-10
45642196	chr1:45642196:T:C	0.00694978	12.3291	3.00996
45642819	chr1:45642819:A:C	0.00815668	12.5985	2.90074
45643046	chr1:45643046:G:A	3.55224e-10	-1.72936e-10	-1.45015
45643632	chr1:45643632:G:A	8.63413e-10	-1.72936e-10	-0.562
45643926	chr1:45643926:CA:C	3.15965e-10	-1.72936e-10	-1.56726
45644230	chr1:45644230:T:C	3.13845e-10	-1.72936e-10	-1.57399
45644422	chr1:45644422:A:G	0.0072072	12.4665	2.90895
45644724	chr1:45644724:C:T	3.31042e-10	-1.72936e-10	-1.52065
45644900	chr1:45644900:A:G	6.43657e-07	6.45331	-0.401285
45645169	chr1:45645169:G:A	0.00624383	12.3212	2.91075
45645368	chr1:45645368:C:T	0.00287294	12.6504	1.80527
45645384	chr1:45645384:C:T	0.0072081	12.457	2.91854
45645422	chr1:45645422:C:T	1.85649e-10	-1.75403	-0.34501
45645443	chr1:45645443:T:C	3.20015e-10	-1.72936e-10	-1.55452
45645750	chr1:45645750:G:A	9.80287e-10	-1.72936e-10	-0.435048
45646087	chr1:45646087:G:C	3.18145e-10	-1.72936e-10	-1.56039
45646128	chr1:45646128:G:A	1.55454e-09	-1.72936e-10	0.0260416
45646359	chr1:45646359:C:G	6.92025e-10	-1.72936e-10	-0.783272
45646683	chr1:45646683:G:A	3.56968e-09	-1.72936e-10	0.857338
45647021	chr1:45647021:C:T	1.40162e-09	-1.72936e-10	-0.0775081
45647176	chr1:45647176:T:C	3.18242e-10	-1.72936e-10	-1.56008
45647220	chr1:45647220:G:C	3.19569e-10	-1.72936e-10	-1.55592
45647600	chr1:45647600:T:C	5.56189e-07	6.38388	-0.477913
45647772	chr1:45647772:A:G	3.26252e-10	-1.72936e-10	-1.53522
45647934	chr1:45647934:T:C	7.87044e-10	-1.72936e-10	-0.65461
45648318	chr1:45648318:T:A	9.48134e-10	-1.72936e-10	-0.468398
45648485	chr1:45648485:C:T	0.0075949	12.5689	2.85893
45648531	chr1:45648531:G:C	3.30217e-10	-1.72936e-10	-1.52314
45648756	chr1:45648756:A:G	0.00598427	12.2957	2.89377
45649817	chr1:45649817:T:C	9.41904e-09	-1.72936e-10	1.8276
45649904	chr1:45649904:T:C	3.66515e-10	-1.72936e-10	-1.41885
45650381	chr1:45650381:G:C	1.03383e-09	-1.72936e-10	-0.381865
45650398	chr1:45650398:T:C	4.63308e-10	-1.72936e-10	-1.1845
45650620	chr1:45650620:C:T	9.98609e-07	6.59129	-0.100062
45651062	chr1:45651062:C:T	1.38928e-09	-1.72936e-10	-0.0863493
45651489	chr1:45651489:C:T	0.00959267	12.7919	2.86951
45651513	chr1:45651513:C:T	0.00599887	12.2712	2.92074
45652043	chr1:45652043:C:T	1.51227e-09	-1.72936e-10	-0.00152611
45653679	chr1:45653679:G:C	2.42227e-09	-1.71486	2.18443
45653726	chr1:45653726:TCTCA:T	8.92911e-09	-1.72936e-10	1.77418
45654130	chr1:45654130:G:A	1.43252e-09	-1.72936e-10	-0.0557017
45654243	chr1:45654243:A:T	5.19407e-10	-1.07021	-5.64276e-10
45655001	chr1:45655001:G:A	3.20883e-10	-1.72936e-10	-1.55182
45656098	chr1:45656098:C:T	4.76234e-10	-1.72936e-10	-1.15698
45656232	chr1:45656232:T:C	9.23542e-09	-1.72936e-10	1.80791
45656468	chr1:45656468:A:G	1.19193e-10	-1.48855	-1.0536
45656744	chr1:45656744:T:C	2.30459e-10	-0.422041	-1.46078
45657280	chr1:45657280:T:C	2.55819e-10	-1.77842	-5.64276e-10
45657458	chr1:45657458:C:G	3.20819e-10	-1.55202	-5.64276e-10
45657539	chr1:45657539:A:G	3.40663e-10	-1.72936e-10	-1.492
45657780	chr1:45657780:G:A	5.00696e-10	-1.10689	-5.64276e-10
45658053	chr1:45658053:C:T	6.86517e-10	-1.72936e-10	-0.791262
45658324	chr1:45658324:A:G	1.45669e-09	-1.72936e-10	-0.0389681
45658855	chr1:45658855:C:T	0.00879326	12.5087	3.06566
45658899	chr1:45658899:A:C	7.37872e-09	-1.72936e-10	1.58346
45658991	chr1:45658991:A:G	4.32509e-07	6.16209	-0.507621
45659293	chr1:45659293:G:T	1.44102e-09	-1.72936e-10	-0.0497883
45660507	chr1:45660507:T:A	1.02666e-06	6.46318	0.0557516
45661047	chr1:45661047:A:C	1.44244e-09	-1.72936e-10	-0.0488035
45661182	chr1:45661182:C:T	5.95032e-10	0.25756	-1.19184
45661677	chr1:45661677:G:A	3.83379e-10	-1.37387	-5.64276e-10
45661695	chr1:45661695:C:T	2.70028e-10	-1.04158	-0.682786
45661824	chr1:45661824:A:C	0.00872642	12.3722	3.19451
45661946	chr1:45661946:C:T	1.68255e-09	0.105171	-5.64276e-10
45662684	chr1:45662684:C:A	1.17764e-06	6.59723	0.058899
45662880	chr1:45662880:G:A	1.44514e-09	-1.72936e-10	-0.0469331
45663361	chr1:45663361:T:C	9.97405e-10	-1.72936e-10	-0.417736
45663370	chr1:45663370:T:G	3.20611e-10	-1.72936e-10	-1.55267
45663708	chr1:45663708:G:A	4.03358e-10	-1.72936e-10	-1.32307
45663924	chr1:45663924:G:GA	9.45086e-09	-1.72936e-10	1.83097
45664099	chr1:45664099:G:A	1.12047e-10	-1.51336	-1.09061
45664107	chr1:45664107:C:T	0.00929916	12.6583	2.97202
45664197	chr1:45664197:G:T	0.00691633	12.3895	2.94476
45664580	chr1:45664580:A:C	0.00896106	12.5613	3.03201
45664728	chr1:45664728:T:G	2.7744e-10	-0.965779	-0.731509
45665369	chr1:45665369:G:C	8.62797e-11	-1.37414	-1.49116
45665494	chr1:45665494:T:C	7.95627e-10	-1.72936e-10	-0.643763
45665655	chr1:45665655:C:T	2.66304e-10	-1.73826	-5.64276e-10
45665665	chr1:45665665:C:T	3.26219e-10	-1.72936e-10	-1.53532
45666437	chr1:45666437:C:T	0.0103402	12.6359	3.10046
45666736	chr1:45666736:C:T	4.82595e-10	-1.14372	-5.64276e-10
45666770	chr1:45666770:T:C	1.08423e-10	-1.52971	-1.10715
45667782	chr1:45667782:T:C	3.24386e-10	-1.72936e-10	-1.54096
45668382	chr1:45668382:A:G	0.000150992	12.2684	-0.758543
45668544	chr1:45668544:G:C	0.00716133	12.2496	3.11943
45668681	chr1:45668681:C:A	2.75465e-10	-1.70443	-5.64276e-10
45668847	chr1:45668847:C:CCTACAG	0.000145822	12.2608	-0.785802
45668962	chr1:45668962:C:T	0.00817942	12.6232	2.87883
45669306	chr1:45669306:T:C	0.00748057	12.4122	3.00051
45669388	chr1:45669388:G:A	6.92297e-10	-1.72936e-10	-0.782878
45669481	chr1:45669481:A:G	8.72271e-10	-1.72936e-10	-0.551793
45669624	chr1:45669624:CT:C	3.81431e-07	6.0004	-0.471604
45669892	chr1:45669892:ACTC:A	0.00814878	12.4957	3.00258
45670299	chr1:45670299:C:CTT	3.76979e-10	-1.72936e-10	-1.3907
45670549	chr1:45670549:TAGTTTTA:T	0.0103949	12.7627	2.97896
45670941	chr1:45670941:C:T	7.99665e-10	-1.72936e-10	-0.638701
45671083	chr1:45671083:C:T	0.00548318	12.1686	2.9335
45671549	chr1:45671549:TG:T	9.84394e-10	-1.72936e-10	-0.430867
45671797	chr1:45671797:C:T	5.41354e-10	-1.72936e-10	-1.02882
45671978	chr1:45671978:G:A	2.39229e-10	-0.385567	-1.45991
45672323	chr1:45672323:C:T	7.8423e-10	-1.72936e-10	-0.658191
45672328	chr1:45672328:T:C	6.13993e-07	6.40498	-0.400139
45672538	chr1:45672538:CAT:C	0.00682376	12.4177	2.90313
45672697	chr1:45672697:G:A	3.20193e-10	-1.72936e-10	-1.55397
45673204	chr1:45673204:G:A	0.011595	12.9051	2.94583
45673244	chr1:45673244:A:G	5.08935e-10	-1.09057	-5.64276e-10
45673666	chr1:45673666:C:A	0.00902836	12.7307	2.87
45673740	chr1:45673740:T:C	3.36988e-10	-1.72936e-10	-1.50285
45673964	chr1:45673964:G:T	9.10833e-09	-1.72936e-10	1.79405
45674131	chr1:45674131:T:C	1.11898e-09	-1.72936e-10	-0.302719
45674423	chr1:45674423:CTT:C	9.1171e-09	-1.72936e-10	1.79501
45674500	chr1:45674500:T:C	4.17519e-10	-1.72936e-10	-1.28856
45674555	chr1:45674555:G:A	7.78635e-10	-1.72936e-10	-0.665351
45675765	chr1:45675765:T:C	5.41258e-10	-1.72936e-10	-1.029
45676289	chr1:45676289:A:G	4.04706e-10	-1.72936e-10	-1.31973
45676482	chr1:45676482:G:A	1.62586e-09	-1.72936e-10	0.0708984
45676507	chr1:45676507:A:G	0.00641197	12.2984	2.96013
45676794	chr1:45676794:C:A	0.00583827	12.0781	3.08675
45677046	chr1:45677046:A:G	4.04122e-10	-1.72936e-10	-1.32118
45677231	chr1:45677231:G:C	0.00990728	12.8398	2.85386
45678099	chr1:45678099:T:C	8.9118e-10	-1.72936e-10	-0.530347
45678367	chr1:45678367:C:T	8.7706e-09	-1.72936e-10	1.75627
45679115	chr1:45679115:C:T	3.52405e-10	-1.72936e-10	-1.45811
45679195	chr1:45679195:A:AG	5.71607e-07	6.40732	-0.474008
45679307	chr1:45679307:G:A	1.53471e-09	-1.72936e-10	0.0132051
45679623	chr1:45679623:A:T	1.30416e-09	-0.149577	-5.64276e-10
45679814	chr1:45679814:A:AG	1.44452e-09	-1.72936e-10	-0.0473603
45680817	chr1:45680817:C:CA	0.0106026	12.8147	2.94672
45681140	chr1:45681140:A:G	1.15269e-10	-1.52924	-1.04639
45681985	chr1:45681985:T:C	3.14973e-10	-1.72936e-10	-1.57041
45682466	chr1:45682466:A:C	0.00962572	12.6589	3.00596
45683537	chr1:45683537:A:G	1.44113e-07	5.05647	-0.501007
45684405	chr1:45684405:T:C	4.73368e-10	-1.72936e-10	-1.16302
45684713	chr1:45684713:T:C	1.32222e-09	-0.135824	-5.64276e-10
45684771	chr1:45684771:A:G	0.00764052	12.4655	2.96836
45685133	chr1:45685133:C:T	0.00923113	12.6199	3.0031
45685881	chr1:45685881:T:C	2.86601e-10	-1.6648	-5.64276e-10
45687531	chr1:45687531:G:A	5.08038e-07	6.29178	-0.476367
45687545	chr1:45687545:T:C	3.14115e-10	-1.72936e-10	-1.57313
45687618	chr1:45687618:G:C	1.38928e-09	-1.72936e-10	-0.0863493
45687864	chr1:45687864:T:G	1.64666e-09	-1.72936e-10	0.0836125
45687876	chr1:45687876:C:T	0.0074041	12.248	3.15443
45688394	chr1:45688394:A:G	2.80856e-10	-1.68505	-5.64276e-10
45688879	chr1:45688879:G:A	3.67429e-08	3.18881	-5.64276e-10
45689284	chr1:45689284:T:G	1.38441e-09	-1.72936e-10	-0.0898609
45689625	chr1:45689625:G:A	1.44649e-09	-1.72936e-10	-0.0460007
45690820	chr1:45690820:A:G	0.00794236	12.374	3.09857
45691203	chr1:45691203:G:A	3.23864e-10	-1.72936e-10	-1.54257
45691415	chr1:45691415:C:T	0.00812613	12.4351	3.06038
45691877	chr1:45691877:G:GA	0.00794774	12.541	2.9323
45692041	chr1:45692041:A:G	0.00471414	12.1829	2.76806
45692234	chr1:45692234:C:T	0.00616083	12.1925	3.02608
45692621	chr1:45692621:CAGACCGT:C	1.18944e-09	-1.72936e-10	-0.241654
45692659	chr1:45692659:T:G	0.00601694	12.1796	3.01533
45693161	chr1:45693161:T:C	3.35807e-10	-1.72936e-10	-1.50636
45694552	chr1:45694552:G:T	1.34182e-09	-1.72936e-10	-0.12111
45694588	chr1:45694588:C:T	0.00730049	12.443	2.94534
45694657	chr1:45694657:T:C	3.71631e-10	-1.72936e-10	-1.40499
45694925	chr1:45694925:G:A	3.38194e-10	-1.72936e-10	-1.49927
45695664	chr1:45695664:T:A	9.05925e-11	-1.29749	-1.51903
45696196	chr1:45696196:A:T	1.09616e-10	-1.56439	-1.06151
45696611	chr1:45696611:C:T	1.83912e-05	10.4792	-1.07473
45696709	chr1:45696709:G:A	4.4776e-10	-1.72936e-10	-1.21864
45697130	chr1:45697130:G:A	0.00899605	12.5895	3.0077
45697584	chr1:45697584:A:G	0.00560382	12.173	2.95084
45697805	chr1:45697805:A:C	1.33544e-10	-1.36999	-1.05847
45698152	chr1:45698152:CATG:C	1.48231e-09	-1.72936e-10	-0.0215338
45698302	chr1:45698302:T:A	7.1751e-07	6.77476	-0.614114
45699174	chr1:45699174:A:T	0.00571049	12.2169	2.92579
45699699	chr1:45699699:G:C	2.51176e-08	-1.72936e-10	2.80843
45699712	chr1:45699712:G:T	1.32015e-08	-1.72936e-10	2.16519
45699867	chr1:45699867:C:T	4.28956e-08	3.34363	-5.64276e-10
45700211	chr1:45700211:A:AC	7.63791e-10	-1.72936e-10	-0.684599
45700401	chr1:45700401:CA:C	0.00523644	12.1789	2.87712
45700627	chr1:45700627:A:G	3.18486e-10	-1.72936e-10	-1.55932
45701037	chr1:45701037:A:G	0.00818583	12.5546	2.9482
45701189	chr1:45701189:G:C	0.00556555	12.2283	2.88866
45701534	chr1:45701534:G:A	0.00605291	12.4102	2.79074
45701608	chr1:45701608:G:A	1.25813e-08	-1.72936e-10	2.11707
45701861	chr1:45701861:T:C	0.00391196	11.8739	2.89049
45701880	chr1:45701880:A:G	6.90978e-10	-0.784785	-5.64276e-10
45702970	chr1:45702970:A:G	0.005603	12.3233	2.80041
45703738	chr1:45703738:G:A	8.46822e-10	-1.72936e-10	-0.581403
45704091	chr1:45704091:A:G	1.5917e-08	2.35225	-5.64276e-10
45704326	chr1:45704326:T:G	6.74623e-10	-1.72936e-10	-0.808739
45704426	chr1:45704426:T:C	0.00520963	12.3174	2.73351
45704872	chr1:45704872:G:A	0.00462695	12.1608	2.77149
45705086	chr1:45705086:A:C	0.00523739	12.4132	2.64297
45706329	chr1:45706329:A:G	0.00483139	12.1344	2.84115
45706390	chr1:45706390:C:T	0.00531873	12.3314	2.74025
45707228	chr1:45707228:C:T	9.04526e-11	-1.34109	-1.47698
45707809	chr1:45707809:C:T	0.00722097	12.6094	2.76796
45707951	chr1:45707951:G:GA	1.62131e-09	-1.72936e-10	0.0680957
45709216	chr1:45709216:G:A	1.90361e-08	2.5312	-5.64276e-10
45711035	chr1:45711035:A:C	3.95258e-10	-1.72936e-10	-1.34335
45711572	chr1:45711572:G:A	1.30401e-10	-1.62246	-0.829822
45712076	chr1:45712076:A:G	0.00157232	12.6156	1.23729
45712223	chr1:45712223:C:T	8.02726e-10	-1.72936e-10	-0.63488
45712440	chr1:45712440:A:G	2.14508e-05	10.8296	-1.27119
45712589	chr1:45712589:G:A	3.27585e-10	-1.72936e-10	-1.53114
45712605	chr1:45712605:C:A	2.70578e-10	-1.72233	-5.64276e-10
45712728	chr1:45712728:G:A	3.19146e-10	-1.72936e-10	-1.55724
45712864	chr1:45712864:AG:A	3.13827e-10	-1.72936e-10	-1.57405
45713336	chr1:45713336:G:A	1.6308e-09	-1.72936e-10	0.0739295
45713579	chr1:45713579:T:C	9.37992e-07	6.43076	-0.00215819
45713599	chr1:45713599:C:A	0.00400994	12.5447	2.2445
45713787	chr1:45713787:G:A	2.14822e-09	-1.72936e-10	0.349502
45714709	chr1:45714709:C:T	1.98823e-09	-1.72936e-10	0.272108
45715360	chr1:45715360:G:A	3.20032e-10	-1.72936e-10	-1.55447
45715534	chr1:45715534:A:G	0.00547072	12.9164	2.18343
45715566	chr1:45715566:G:A	1.12632e-10	-1.04153	-1.55723
45715632	chr1:45715632:C:A	0.00425945	12.6525	2.19706
45715976	chr1:45715976:G:A	8.51025e-10	-1.72936e-10	-0.576452
45716059	chr1:45716059:T:C	2.33232e-09	-1.72936e-10	0.431726
45716376	chr1:45716376:T:C	0.00465937	12.6596	2.27964
45716520	chr1:45716520:C:T	5.47917e-08	3.5884	-5.64276e-10
45717880	chr1:45717880:T:C	1.0792e-08	-1.72936e-10	1.96367
45718566	chr1:45718566:AC:A	0.00369779	12.446	2.26213
45719988	chr1:45719988:T:C	7.1612e-07	6.79416	-0.635454
45720054	chr1:45720054:A:G	1.63145e-08	2.37692	-5.64276e-10
45720178	chr1:45720178:C:T	3.17859e-10	-1.72936e-10	-1.56128
45720378	chr1:45720378:C:T	0.00437736	12.6299	2.24696
45720662	chr1:45720662:C:G	1.99039e-09	-1.72936e-10	0.273192
45721188	chr1:45721188:T:A	3.48276e-10	-1.04841	-0.421486
45721647	chr1:45721647:T:C	3.14819e-10	-1.72936e-10	-1.5709
45721648	chr1:45721648:T:G	0.00374103	12.4616	2.25817
45721708	chr1:45721708:C:A	3.1481e-10	-1.72936e-10	-1.57092
45721712	chr1:45721712:T:A	3.1481e-10	-1.72936e-10	-1.57092
45721991	chr1:45721991:C:T	3.6445e-09	-1.72936e-10	0.878081
45722248	chr1:45722248:C:T	0.00186225	12.4838	1.53833
45722371	chr1:45722371:T:C	0.00507625	12.8067	2.21821
45722560	chr1:45722560:G:GAAATAA	0.0051741	12.8004	2.24368
45722999	chr1:45722999:A:G	1.60857e-09	-1.72936e-10	0.0602052
45723208	chr1:45723208:C:T	3.18875e-10	-1.72936e-10	-1.55809
45723242	chr1:45723242:G:T	0.00566371	12.9926	2.14188
45723861	chr1:45723861:C:A	1.22561e-08	-1.72936e-10	2.09089
45723882	chr1:45723882:T:C	5.86343e-07	6.58537	-0.626606
45725516	chr1:45725516:C:T	0.0131752	14.8019	1.17677
45725701	chr1:45725701:G:A	6.17233e-10	-1.72936e-10	-0.897647
45725957	chr1:45725957:GC:G	1.03823e-10	-1.61008	-1.07013
45726092	chr1:45726092:A:G	3.18179e-10	-1.72936e-10	-1.56028
45726094	chr1:45726094:T:A	1.04683e-10	-1.1545	-1.51745
45726215	chr1:45726215:A:T	3.21751e-10	-1.72936e-10	-1.54912
45726310	chr1:45726310:T:C	0.00627284	13.0027	2.23394
45726359	chr1:45726359:G:A	3.1111e-09	0.719838	-5.64276e-10
45726417	chr1:45726417:G:A	8.90442e-10	-1.72936e-10	-0.531175
45726552	chr1:45726552:AAC:A	3.20203e-10	-1.72936e-10	-1.55394
45726873	chr1:45726873:G:A	1.35105e-10	-1.62716	-0.789687
45727030	chr1:45727030:G:A	3.54176e-09	2.31613	-1.46664
45729221	chr1:45729221:G:A	7.90241e-09	1.65203	-5.64276e-10
45729539	chr1:45729539:TAAC:T	0.00459337	12.725	2.19995
45729703	chr1:45729703:T:C	0.00602807	13.0498	2.14702
45729748	chr1:45729748:C:T	3.16313e-10	-1.72936e-10	-1.56616
45730085	chr1:45730085:C:T	3.2441e-10	-1.72936e-10	-1.54088
45730666	chr1:45730666:ACCTGTTCTC:A	2.40678e-09	-1.72936e-10	0.463151
45732276	chr1:45732276:C:T	3.94888e-05	10.1686	-5.64276e-10
45732536	chr1:45732536:A:C	8.40467e-10	-1.72936e-10	-0.588936
45732541	chr1:45732541:T:C	4.41456e-06	7.3932	0.584328
45732802	chr1:45732802:G:T	7.65686e-10	-1.72936e-10	-0.682121
45732866	chr1:45732866:T:C	0.00507489	12.7778	2.24688
45733216	chr1:45733216:G:A	1.58064e-09	-1.72936e-10	0.0426886
45733412	chr1:45733412:A:G	0.00412301	12.6034	2.21359
45733764	chr1:45733764:G:A	7.29187e-11	-1.46673	-1.56682
45734324	chr1:45734324:G:T	3.27878e-10	-1.72936e-10	-1.53025
45736056	chr1:45736056:A:G	1.05052e-10	-1.61084	-1.0576
45736097	chr1:45736097:C:T	1.07036e-09	-1.72936e-10	-0.347141
45736278	chr1:45736278:G:A	0.0068262	13.1992	2.12196
45736543	chr1:45736543:A:G	2.56066e-10	-1.77746	-5.64276e-10
45736611	chr1:45736611:C:T	0.00552289	12.9381	2.17115
45737691	chr1:45737691:C:T	4.01802e-10	-1.72936e-10	-1.32693
45737845	chr1:45737845:T:C	9.02306e-10	-1.72936e-10	-0.51794
45737962	chr1:45737962:TA:T	3.3103e-10	-1.72936e-10	-1.52068
45738927	chr1:45738927:T:C	7.88577e-10	-1.72936e-10	-0.652663
45739122	chr1:45739122:A:G	1.60825e-09	-1.72936e-10	0.060009
45739891	chr1:45739891:T:C	4.35272e-10	-1.72936e-10	-1.24692
45740552	chr1:45740552:G:A	4.84041e-09	-1.72936e-10	1.16186
45740556	chr1:45740556:C:A	7.66203e-10	-1.72936e-10	-0.681446
45740727	chr1:45740727:G:A	4.59896e-07	6.58967	-0.873812
45740868	chr1:45740868:A:G	0.00474555	12.8929	2.06464
45740880	chr1:45740880:G:A	8.01443e-10	-0.636479	-5.64276e-10
45742071	chr1:45742071:C:T	0.00456553	12.7583	2.16058
45742659	chr1:45742659:G:A	7.72968e-10	-1.72936e-10	-0.672656
45743699	chr1:45743699:ACT:A	3.45643e-10	-1.72936e-10	-1.47749
45743966	chr1:45743966:A:C	1.15296e-08	-1.72936e-10	2.02978
45744013	chr1:45744013:TC:T	3.14419e-10	-1.72936e-10	-1.57217
45744814	chr1:45744814:G:A	3.19636e-10	-1.72936e-10	-1.55571
45745157	chr1:45745157:C:T	1.97315e-10	-1.76195	-0.276143
45745675	chr1:45745675:A:G	0.00310066	12.4881	2.04393
45745729	chr1:45745729:G:T	0.00360034	12.6618	2.01957
45745779	chr1:45745779:C:T	1.78151e-09	0.162324	-5.64276e-10
45746328	chr1:45746328:A:G	9.68345e-09	-1.72936e-10	1.85528
45746517	chr1:45746517:A:T	6.27597e-10	-0.880996	-5.64276e-10
45746959	chr1:45746959:C:T	1.94371e-10	-1.75682	-0.296305
45747164	chr1:45747164:A:G	0.00404611	12.3936	2.40452
45747296	chr1:45747296:C:T	3.15008e-10	-1.72936e-10	-1.5703
45747308	chr1:45747308:T:C	1.59306e-09	-1.72936e-10	0.0505164
45747336	chr1:45747336:G:C	3.29013e-10	-1.72936e-10	-1.5268
45747637	chr1:45747637:G:A	0.00422265	12.7808	2.06001
45747988	chr1:45747988:AG:A	7.34127e-10	-1.72936e-10	-0.724212
45748085	chr1:45748085:TTTGA:T	1.10123e-08	-1.72936e-10	1.98387
45748255	chr1:45748255:C:T	0.0041503	12.6316	2.19191
45748386	chr1:45748386:G:T	7.11831e-10	-1.72936e-10	-0.755054
45749679	chr1:45749679:C:A	7.69878e-10	-1.72936e-10	-0.676661
45749834	chr1:45749834:G:A	2.62211e-10	-1.75375	-5.64276e-10
45749947	chr1:45749947:G:A	0.00275847	12.3731	2.04195
45750043	chr1:45750043:A:G	3.42248e-10	-1.72936e-10	-1.48736
45750294	chr1:45750294:G:A	3.19196e-10	-1.72936e-10	-1.55709
45750903	chr1:45750903:T:C	9.72674e-07	6.83876	-0.373845
45750908	chr1:45750908:T:A	3.13592e-10	-1.72936e-10	-1.5748
45751050	chr1:45751050:A:G	0.00282951	12.3144	2.12603
45751075	chr1:45751075:G:GTC	0.0031519	12.4099	2.13844
45751144	chr1:45751144:T:C	4.15497e-10	-1.72936e-10	-1.29342
45751486	chr1:45751486:T:A	0.00308462	12.3704	2.15645
45751821	chr1:45751821:C:T	1.13497e-10	-1.5768	-1.01432
45752269	chr1:45752269:T:C	4.73122e-07	6.69042	-0.946203
45752463	chr1:45752463:C:A	6.5181e-10	-0.84314	-5.64276e-10
45752502	chr1:45752502:A:C	1.14834e-08	-1.72936e-10	2.02577
45752828	chr1:45752828:C:CT	3.16383e-10	-1.72936e-10	-1.56594
45752932	chr1:45752932:C:T	6.40081e-09	1.44129	-5.64276e-10
45752963	chr1:45752963:A:G	3.12272e-10	-1.72936e-10	-1.57902
45753651	chr1:45753651:A:G	5.20509e-10	-1.72936e-10	-1.06809
45753704	chr1:45753704:C:T	0.00312809	12.3616	2.17915
45753774	chr1:45753774:G:A	1.04848e-08	-1.72936e-10	1.93479
45754131	chr1:45754131:C:T	5.03313e-08	4.98251	-1.47902
45754529	chr1:45754529:A:G	3.15288e-10	-1.72936e-10	-1.56941
45754909	chr1:45754909:G:C	3.22084e-10	-1.72936e-10	-1.54808
45755100	chr1:45755100:C:T	1.34761e-08	-1.72936e-10	2.18578
45755231	chr1:45755231:G:T	6.71995e-11	-1.77861	-1.33661
45755327	chr1:45755327:C:T	0.00339624	12.5271	2.09594
45755768	chr1:45755768:T:C	0.00279887	12.2696	2.16
45755935	chr1:45755935:T:C	1.62365e-09	-1.72936e-10	0.0695404
45756788	chr1:45756788:GT:G	8.54158e-10	-1.72936e-10	-0.572777
45756821	chr1:45756821:T:TGCC	0.00227995	12.4266	1.79795
45757208	chr1:45757208:G:A	0.00456376	12.6774	2.24113
45757414	chr1:45757414:G:A	3.84398e-07	6.65338	-1.11684
45758220	chr1:45758220:A:G	0.0155122	12.5162	3.62583
45758493	chr1:45758493:C:A	3.0692e-09	-1.72936e-10	0.70628
45758569	chr1:45758569:GGTCC:G	9.59386e-11	-1.59752	-1.16166
45758647	chr1:45758647:C:T	3.71846e-05	11.2565	-1.14804
45759108	chr1:45759108:G:C	0.00371834	13.1702	1.54341
45759732	chr1:45759732:T:A	6.72499e-10	-1.72936e-10	-0.811892
45760076	chr1:45760076:G:A	7.61247e-10	-1.72936e-10	-0.687936
45760134	chr1:45760134:A:C	0.0129639	12.6518	3.31072
45760677	chr1:45760677:A:G	0.0140141	12.8056	3.23488
45761400	chr1:45761400:T:C	0.012218	12.5371	3.36616
45762038	chr1:45762038:T:C	2.39077e-09	-1.72936e-10	0.456477
45762520	chr1:45762520:G:A	3.66848e-05	11.289	-1.19404
45762719	chr1:45762719:G:A	9.29322e-07	6.9776	-0.558287
45762739	chr1:45762739:T:A	3.364e-10	-1.50459	-5.64276e-10
45763160	chr1:45763160:A:ACACG	7.34096e-09	-1.72936e-10	1.57833
45763401	chr1:45763401:G:A	2.94558e-06	7.02781	0.545114
45763780	chr1:45763780:C:G	0.0104609	12.4992	3.24877
45763823	chr1:45763823:C:T	4.93206e-06	7.10265	0.985724
45764089	chr1:45764089:C:T	3.1393e-10	-1.72936e-10	-1.57372
45764213	chr1:45764213:T:C	0.0134834	12.6649	3.33692
45764395	chr1:45764395:C:A	6.78039e-10	-0.803689	-5.64276e-10
45764936	chr1:45764936:G:A	3.17175e-10	-1.72936e-10	-1.56344
45765509	chr1:45765509:C:T	3.12372e-10	-1.72936e-10	-1.5787
45765804	chr1:45765804:A:G	0.0139867	12.6795	3.35894
45766107	chr1:45766107:C:T	1.30015e-09	-1.72936e-10	-0.152656
45766312	chr1:45766312:G:A	0.0117754	12.4391	3.42728
45766603	chr1:45766603:A:T	2.90193e-09	-1.72936e-10	0.650239
45766748	chr1:45766748:G:A	3.94605e-10	-1.72936e-10	-1.34501
45767051	chr1:45767051:C:T	2.98992e-08	3.40098	-0.418292
45767199	chr1:45767199:C:T	7.73133e-10	-1.72936e-10	-0.672442
45767415	chr1:45767415:AC:A	1.44013e-10	-1.57484	-0.778152
45767458	chr1:45767458:G:A	3.42774e-10	-1.48582	-5.64276e-10
45767697	chr1:45767697:G:T	1.92498e-09	-1.72936e-10	0.239778
45768598	chr1:45768598:A:C	3.18737e-10	-1.72936e-10	-1.55853
45768651	chr1:45768651:T:C	1.6705e-10	-1.74209	-0.462513
45769445	chr1:45769445:G:A	0.00260535	11.3755	2.98247
45769574	chr1:45769574:G:A	3.23818e-09	-1.72936e-10	0.759874
45771128	chr1:45771128:C:T	9.43885e-06	9.98978	-1.25233
45772401	chr1:45772401:G:A	3.28592e-10	-1.72936e-10	-1.52808
45773171	chr1:45773171:C:T	5.1355e-07	5.51517	0.311041
45773760	chr1:45773760:G:A	4.86113e-10	-1.13645	-5.64276e-10
45774201	chr1:45774201:G:A	5.16414e-10	-1.72936e-10	-1.07598
45774498	chr1:45774498:G:A	0.000971223	10.6477	2.72345
45774925	chr1:45774925:A:G	9.98765e-09	-1.72936e-10	1.88621
45775077	chr1:45775077:CTGA:C	0.000694894	10.3236	2.71274
45775353	chr1:45775353:C:T	6.30121e-10	-1.72936e-10	-0.876982
45775685	chr1:45775685:A:G	0.000818854	10.4856	2.71488
45775752	chr1:45775752:A:G	9.94913e-09	-1.72936e-10	1.88235
45775800	chr1:45775800:C:T	6.30679e-10	-1.72936e-10	-0.876097
45776025	chr1:45776025:T:C	3.14411e-10	-1.72936e-10	-1.57219
45776131	chr1:45776131:G:A	5.60812e-10	-0.993507	-5.64276e-10
45776394	chr1:45776394:G:C	7.17252e-11	-1.61281	-1.43724
45776722	chr1:45776722:GTAGCTGGGATTA:G	5.4921e-10	-1.72936e-10	-1.01441
45776796	chr1:45776796:G:A	2.69537e-10	-1.72619	-5.64276e-10
45777861	chr1:45777861:T:C	9.37661e-09	-1.72936e-10	1.82308
45778084	chr1:45778084:G:A	8.22252e-05	8.60096	2.30112
45778138	chr1:45778138:G:A	9.85081e-10	-0.430169	-5.64276e-10
45778377	chr1:45778377:C:T	1.18867e-08	-1.72936e-10	2.06028
45778558	chr1:45778558:G:T	2.33189e-09	-1.72936e-10	0.431541
45779627	chr1:45779627:G:A	1.17731e-08	-1.72936e-10	2.05068
45779751	chr1:45779751:G:A	1.42383e-10	-1.77372	-0.590658
45779973	chr1:45779973:A:T	0.000802543	10.4242	2.75622
45780027	chr1:45780027:G:A	2.77416e-09	-1.72936e-10	0.60521
45780319	chr1:45780319:T:C	1.16701e-08	-1.72936e-10	2.04189
45780338	chr1:45780338:A:G	0.000800259	10.5746	2.60292
45780348	chr1:45780348:T:C	3.12857e-10	-1.72936e-10	-1.57715
45780448	chr1:45780448:G:T	2.19931e-09	0.373005	-5.64276e-10
45780681	chr1:45780681:G:T	1.17625e-08	-1.72936e-10	2.04978
45780936	chr1:45780936:G:A	1.18393e-08	-1.72936e-10	2.05629
45781786	chr1:45781786:T:A	1.17731e-08	-1.72936e-10	2.05068
45782443	chr1:45782443:G:A	3.47306e-09	-1.72936e-10	0.829898
45782459	chr1:45782459:C:T	0.000632108	10.7079	2.2338
45783137	chr1:45783137:G:A	1.17785e-08	-1.72936e-10	2.05114
45783305	chr1:45783305:A:G	9.22991e-07	7.27379	-0.861304
45783585	chr1:45783585:A:G	6.29687e-10	-0.877671	-5.64276e-10
45783714	chr1:45783714:T:C	0.000469611	10.4977	2.14679
45784072	chr1:45784072:T:C	1.23387e-08	-1.72936e-10	2.0976
45784445	chr1:45784445:A:G	3.25973e-10	-1.72936e-10	-1.53608
45784974	chr1:45784974:G:T	0.000842502	11.1414	2.08755
45785201	chr1:45785201:C:T	1.23522e-06	7.57878	-0.874915
45785673	chr1:45785673:C:T	3.23226e-10	-1.72936e-10	-1.54454
45785677	chr1:45785677:C:T	1.28746e-08	-1.72936e-10	2.14012
45786455	chr1:45786455:G:A	3.29316e-10	-1.52588	-5.64276e-10
45786472	chr1:45786472:C:T	6.67938e-05	10.5897	0.104502
45786746	chr1:45786746:G:A	3.73656e-10	-1.77893	0.379374
45786829	chr1:45786829:G:A	7.34786e-10	-0.723315	-5.64276e-10
45787045	chr1:45787045:T:C	4.49544e-10	-1.75733	0.542669
45787339	chr1:45787339:C:T	0.000259508	10.0421	2.00927
45787587	chr1:45787587:A:G	4.56147e-10	-1.72936e-10	-1.20008
45787702	chr1:45787702:T:A	2.93389e-10	-0.994367	-0.647029
45787793	chr1:45787793:C:G	3.66229e-10	-1.72936e-10	-1.41963
45788315	chr1:45788315:C:T	9.71974e-09	-1.72936e-10	1.85902
45788356	chr1:45788356:G:A	1.63683e-09	-1.72936e-10	0.0776251
45788658	chr1:45788658:G:A	3.24115e-10	-1.77848	0.23668
45788750	chr1:45788750:C:A	4.62149e-10	-1.76844	0.58143
45788778	chr1:45788778:G:A	1.02908e-08	-1.72936e-10	1.91611
45789046	chr1:45789046:G:A	1.23708e-06	7.55593	-0.850564
45789332	chr1:45789332:A:G	1.14399e-06	7.52014	-0.893004
45789522	chr1:45789522:G:A	3.28938e-10	-1.72936e-10	-1.52703
45789600	chr1:45789600:A:G	4.64376e-10	-1.76616	0.583962
45790700	chr1:45790700:A:G	3.16883e-09	-1.72936e-10	0.738225
45790966	chr1:45790966:A:G	5.74852e-10	-1.66947	0.700692
45791069	chr1:45791069:T:C	6.79243e-10	-1.72936e-10	-0.801914
45791082	chr1:45791082:C:T	3.51569e-10	-1.72936e-10	-1.46049
45791438	chr1:45791438:G:C	0.000337073	10.2565	2.05637
45792059	chr1:45792059:A:T	0.000315196	10.1189	2.12696
45792348	chr1:45792348:C:A	1.94952e-09	-1.72936e-10	0.252443
45792521	chr1:45792521:T:C	1.12355e-10	-1.77813	-0.823099
45793160	chr1:45793160:A:T	2.16346e-08	-1.72936e-10	2.65916
45793302	chr1:45793302:A:G	6.23384e-10	-1.72936e-10	-0.887731
45793924	chr1:45793924:T:C	2.91153e-10	-1.64905	-5.64276e-10
45794062	chr1:45794062:A:G	2.06894e-09	-1.72936e-10	0.311897
45794308	chr1:45794308:T:C	3.18522e-10	-1.77485	0.215651
45794657	chr1:45794657:C:A	2.40637e-09	1.91763	-1.45465
45794836	chr1:45794836:G:T	3.12211e-10	-1.72936e-10	-1.57922
45794947	chr1:45794947:T:G	5.3559e-10	-1.72936e-10	-1.03952
45795009	chr1:45795009:A:C	3.2571e-10	-1.72936e-10	-1.53689
45795225	chr1:45795225:G:A	2.64539e-08	-1.72936e-10	2.86026
45795545	chr1:45795545:C:T	7.16689e-10	-1.72936e-10	-0.748252
45795912	chr1:45795912:A:T	2.15838e-06	8.31245	-1.05047
45796130	chr1:45796130:A:G	3.24797e-10	-1.72936e-10	-1.53969
45796252	chr1:45796252:C:T	5.38735e-09	-1.72936e-10	1.26892
45796261	chr1:45796261:A:G	5.35621e-06	9.74186	-1.57099
45796706	chr1:45796706:G:A	5.40041e-06	9.74961	-1.57052
45796879	chr1:45796879:A:G	4.60936e-06	9.58842	-1.56771
45796961	chr1:45796961:G:A	3.21659e-10	-1.72936e-10	-1.5494
45797999	chr1:45797999:G:A	3.12625e-10	-1.72936e-10	-1.57789
45799266	chr1:45799266:G:A	2.44023e-09	-1.72936e-10	0.476954
45799284	chr1:45799284:C:A	3.4349e-10	-1.72936e-10	-1.48374
45800331	chr1:45800331:G:T	3.35545e-10	-1.72936e-10	-1.50714
45800341	chr1:45800341:G:A	1.51917e-09	0.00302797	-5.64276e-10
45800583	chr1:45800583:C:T	5.46145e-06	9.45326	-1.26292
45800784	chr1:45800784:C:T	3.10127e-06	9.20169	-1.57726
45801053	chr1:45801053:C:T	1.15561e-10	-1.61876	-0.954341
45801260	chr1:45801260:T:C	2.17343e-06	8.29865	-1.02973
45802251	chr1:45802251:A:G	2.68659e-10	-1.76846	0.0390044
45803021	chr1:45803021:T:A	3.15936e-10	-1.72936e-10	-1.56735
45804379	chr1:45804379:T:G	3.24551e-10	-1.72936e-10	-1.54045
45804457	chr1:45804457:T:C	2.85417e-10	-1.77811	0.109171
45805308	chr1:45805308:GC:G	2.2008e-09	0.373682	-5.64276e-10
45805567	chr1:45805567:C:T	3.83287e-10	-1.72936e-10	-1.37411
45806535	chr1:45806535:G:A	6.30847e-10	-1.72936e-10	-0.87583
45807176	chr1:45807176:C:A	3.32828e-10	-1.72936e-10	-1.51527
45807207	chr1:45807207:T:C	0.000634711	11.2318	1.71401
45807510	chr1:45807510:C:T	7.88952e-10	-1.72936e-10	-0.652188
45807728	chr1:45807728:G:T	1.44857e-10	-0.984848	-1.3623
45807838	chr1:45807838:G:A	3.55427e-10	-1.72936e-10	-1.44958
45807994	chr1:45807994:G:A	3.92387e-06	9.43881	-1.57911
45809729	chr1:45809729:A:T	4.06531e-06	9.47421	-1.5791
45809976	chr1:45809976:A:G	6.04125e-06	9.44766	-1.15643
45810287	chr1:45810287:A:G	2.96514e-10	-1.77499	0.144189
45810449	chr1:45810449:C:T	8.6199e-10	-1.72936e-10	-0.56365
45810641	chr1:45810641:A:G	2.66426e-10	-1.77061	0.0328084
45811886	chr1:45811886:G:A	2.57004e-08	-1.72936e-10	2.83137
45812021	chr1:45812021:T:C	2.75192e-10	-1.77558	0.0701585
45812486	chr1:45812486:G:A	1.45445e-10	-1.7738	-0.569299
45812960	chr1:45812960:C:T	1.72975e-09	-1.72936e-10	0.132837
45813127	chr1:45813127:A:G	3.37685e-08	3.10439	-5.64276e-10
45813325	chr1:45813325:A:G	1.37281e-09	-0.0982792	-5.64276e-10
45813719	chr1:45813719:G:A	3.16755e-06	9.22474	-1.57917
45813788	chr1:45813788:T:A	4.02997e-10	-1.72936e-10	-1.32396
45813939	chr1:45813939:A:G	3.08339e-09	0.710891	-5.64276e-10
45814067	chr1:45814067:G:A	3.88242e-10	-1.72936e-10	-1.36127
45816060	chr1:45816060:G:A	1.32683e-08	-1.72936e-10	2.17024
45816412	chr1:45816412:C:T	4.81092e-06	9.63624	-1.57273
45816528	chr1:45816528:A:C	3.12707e-10	-1.72936e-10	-1.57763
45816623	chr1:45816623:T:C	2.31874e-06	8.27047	-0.936825
45816624	chr1:45816624:A:T	2.07935e-06	8.18268	-0.958008
45816794	chr1:45816794:C:T	2.18254e-06	8.27922	-1.00611
45816834	chr1:45816834:C:T	3.70387e-10	-1.72936e-10	-1.40835
45817001	chr1:45817001:G:A	2.5761e-06	8.39232	-0.953422
45817956	chr1:45817956:G:A	2.46995e-06	8.36259	-0.96577
45818069	chr1:45818069:A:G	3.68267e-09	-1.72936e-10	0.8885
45818312	chr1:45818312:G:A	1.43437e-08	-1.72936e-10	2.24817
45818574	chr1:45818574:G:A	2.48625e-06	8.36955	-0.966154
45818769	chr1:45818769:T:C	2.68469e-10	-1.73016	-5.64276e-10
45819789	chr1:45819789:T:C	2.32664e-06	8.29274	-0.955695
45819938	chr1:45819938:A:C	3.5481e-06	9.33817	-1.57914
45820071	chr1:45820071:G:A	7.61378e-10	-1.72936e-10	-0.687763
45820137	chr1:45820137:A:G	1.33644e-10	-1.77226	-0.655449
45821175	chr1:45821175:C:T	2.7601e-10	-1.70246	-5.64276e-10
45821520	chr1:45821520:T:C	7.50048e-10	-1.72936e-10	-0.702756
45821614	chr1:45821614:G:A	1.88976e-10	-1.77957	-0.301705
45822197	chr1:45822197:T:C	2.9395e-06	8.48831	-0.917457
45822398	chr1:45822398:GA:G	3.13307e-06	8.54049	-0.905855
45822680	chr1:45822680:T:C	3.82457e-06	9.40012	-1.56606
45822930	chr1:45822930:C:G	1.47864e-08	-1.72936e-10	2.27857
45823174	chr1:45823174:C:G	2.19844e-06	8.31478	-1.03442
45823503	chr1:45823503:T:C	6.90651e-06	9.62098	-1.1959
45823744	chr1:45823744:C:T	2.2301e-06	8.14729	-0.852633
45823890	chr1:45823890:T:C	3.99024e-09	-1.72936e-10	0.968714
45824036	chr1:45824036:T:A	3.33075e-10	-1.72936e-10	-1.51453
45824425	chr1:45824425:C:G	3.32828e-10	-1.72936e-10	-1.51527
45824805	chr1:45824805:C:A	5.72552e-06	9.38522	-1.14767
45824916	chr1:45824916:G:A	2.26351e-06	8.28349	-0.97396
45824960	chr1:45824960:A:T	1.4979e-06	7.91184	-1.01516
45825119	chr1:45825119:G:A	3.14766e-10	-1.72936e-10	-1.57106
45825390	chr1:45825390:G:T	7.1176e-06	9.59156	-1.13637
45825490	chr1:45825490:T:C	0.000822021	11.3212	1.88317
45825828	chr1:45825828:G:A	1.72811e-09	0.131892	-5.64276e-10
45825835	chr1:45825835:G:A	1.42189e-08	-1.72936e-10	2.23943
45825922	chr1:45825922:C:A	2.55611e-08	-1.72936e-10	2.82593
45826105	chr1:45826105:A:G	3.35434e-10	-1.50747	-5.64276e-10
45826710	chr1:45826710:C:T	3.70177e-06	9.38063	-1.5792
45826853	chr1:45826853:G:A	1.7712e-08	2.45911	-5.64276e-10
45827420	chr1:45827420:T:C	3.3763e-10	-1.72936e-10	-1.50094
45828403	chr1:45828403:G:A	2.44256e-08	-1.72936e-10	2.7805
45828462	chr1:45828462:T:C	2.76617e-10	-1.70026	-5.64276e-10
45828880	chr1:45828880:C:T	3.33082e-10	-1.72936e-10	-1.51451
45829774	chr1:45829774:A:T	1.47864e-08	-1.72936e-10	2.27857
45829924	chr1:45829924:A:G	7.79573e-10	-0.664147	-5.64276e-10
45830000	chr1:45830000:G:T	1.77071e-06	8.00887	-0.944874
45830048	chr1:45830048:G:A	3.44694e-10	-1.72936e-10	-1.48024
45830394	chr1:45830394:T:C	3.12761e-10	-1.77499	0.197537
45831191	chr1:45831191:C:T	1.57528e-08	-1.72936e-10	2.34188
45831456	chr1:45831456:T:C	4.16451e-10	-1.72936e-10	-1.29112
45831659	chr1:45831659:C:T	4.93834e-06	9.66816	-1.57851
45831731	chr1:45831731:T:C	1.87797e-06	8.18103	-1.05822
45832460	chr1:45832460:A:AT	7.81096e-10	-0.662196	-5.64276e-10
45832630	chr1:45832630:C:T	4.4002e-10	-1.72936e-10	-1.23607
45832711	chr1:45832711:G:T	5.63462e-06	9.36285	-1.1413
45833265	chr1:45833265:A:G	1.47921e-08	-1.72936e-10	2.27896
45833438	chr1:45833438:C:A	1.77247e-06	7.93225	-0.867258
45833551	chr1:45833551:G:A	6.78993e-09	2.7923	-1.292
45833754	chr1:45833754:G:A	1.48767e-08	-1.72936e-10	2.28466
45835510	chr1:45835510:G:A	3.37873e-10	-1.77762	0.2774
45835707	chr1:45835707:G:T	3.34735e-10	-1.77671	0.267153
45836182	chr1:45836182:T:C	3.70021e-09	-1.72936e-10	0.89325
45837125	chr1:45837125:C:T	3.15696e-10	-1.72936e-10	-1.56811
45838505	chr1:45838505:C:G	1.82767e-06	7.99039	-0.894732
45838548	chr1:45838548:A:G	3.4508e-10	-1.72936e-10	-1.47912
45838767	chr1:45838767:T:C	4.85994e-10	-1.1367	-5.64276e-10
45839675	chr1:45839675:G:A	1.82604e-06	8.06511	-0.970341
45839690	chr1:45839690:G:A	3.52493e-10	-1.77462	0.316759
45840911	chr1:45840911:A:G	3.53131e-10	-1.779	0.322949
45841596	chr1:45841596:G:A	0.000665072	11.518	1.47454
45841820	chr1:45841820:A:G	3.15921e-10	-1.72936e-10	-1.5674
45842082	chr1:45842082:C:T	3.67933e-10	-1.72936e-10	-1.41499
45842137	chr1:45842137:G:A	1.95444e-06	8.16989	-1.00717
45842577	chr1:45842577:A:G	3.88064e-10	-1.72936e-10	-1.36172
45843009	chr1:45843009:T:C	1.05735e-08	-1.72936e-10	1.94322
45843162	chr1:45843162:A:C	1.26681e-08	-1.72936e-10	2.12395
45843748	chr1:45843748:G:C	1.80765e-06	8.11413	-1.02949
45844392	chr1:45844392:C:T	3.12776e-10	-1.72936e-10	-1.57741
45844498	chr1:45844498:G:A	2.93071e-10	-1.64248	-5.64276e-10
45844549	chr1:45844549:G:A	1.97636e-06	8.17115	-0.997279
45844683	chr1:45844683:A:G	2.65903e-10	-1.73976	-5.64276e-10
45844830	chr1:45844830:A:T	3.32514e-10	-1.72936e-10	-1.51621
45845424	chr1:45845424:G:T	1.07248e-08	-1.72936e-10	1.95742
45845603	chr1:45845603:C:T	1.74493e-06	7.95684	-0.907512
45845951	chr1:45845951:G:A	1.9274e-06	8.02531	-0.876526
45846551	chr1:45846551:G:A	1.66777e-09	0.0963519	-5.64276e-10
45846782	chr1:45846782:G:A	3.33081e-10	-1.72936e-10	-1.51451
45846809	chr1:45846809:T:C	1.73784e-06	8.11677	-1.07151
45846862	chr1:45846862:T:C	3.47521e-10	-1.72936e-10	-1.47207
45847360	chr1:45847360:A:G	1.44009e-08	-1.72936e-10	2.25215
45847957	chr1:45847957:T:C	3.47736e-09	-1.72936e-10	0.831135
45848335	chr1:45848335:A:ACTCTGTG	4.16502e-10	-1.72936e-10	-1.291
45848336	chr1:45848336:A:C	4.16568e-10	-1.72936e-10	-1.29084
45848498	chr1:45848498:T:C	3.40801e-10	-1.77789	0.286292
45848547	chr1:45848547:C:T	3.6408e-10	-1.42552	-5.64276e-10
45848591	chr1:45848591:C:T	3.32971e-10	-1.72936e-10	-1.51484
45849335	chr1:45849335:C:G	1.83754e-06	8.02071	-0.919662
45849557	chr1:45849557:C:T	1.26486e-06	7.8972	-1.16963
45849920	chr1:45849920:A:G	2.0483e-06	8.15666	-0.947036
45850072	chr1:45850072:G:T	3.38016e-10	-1.72936e-10	-1.4998
45850556	chr1:45850556:GT:G	2.75768e-06	8.32698	-0.81997
45850924	chr1:45850924:C:T	3.76818e-10	-1.72936e-10	-1.39113
45850996	chr1:45850996:G:T	7.98896e-10	-0.639662	-5.64276e-10
45851277	chr1:45851277:T:C	3.61697e-10	-1.77291	0.340828
45851415	chr1:45851415:G:A	4.12478e-10	-1.72936e-10	-1.30071
45851419	chr1:45851419:G:A	4.13562e-10	-1.72936e-10	-1.29809
45851547	chr1:45851547:C:T	2.73254e-10	-0.28985	-1.42264
45851676	chr1:45851676:G:A	5.84413e-06	9.83311	-1.57505
45851739	chr1:45851739:G:A	1.85183e-09	-1.72936e-10	0.201039
45851790	chr1:45851790:A:AG	3.38168e-10	-1.72936e-10	-1.49935
45852192	chr1:45852192:A:G	3.62815e-06	9.35544	-1.5741
45852252	chr1:45852252:A:G	3.51492e-10	-1.77756	0.316857
45852299	chr1:45852299:C:G	3.1221e-10	-1.72936e-10	-1.57922
45852309	chr1:45852309:G:A	3.58714e-10	-1.72936e-10	-1.44037
45852315	chr1:45852315:A:C	1.96192e-09	-1.72936e-10	0.258787
45852513	chr1:45852513:C:T	1.07201e-06	7.65502	-1.09287
45852611	chr1:45852611:T:C	1.9795e-06	8.11163	-0.936163
45852754	chr1:45852754:C:T	1.68098e-09	-1.72936e-10	0.104239
45852959	chr1:45852959:G:A	2.59417e-10	-1.76446	-5.64276e-10
45853353	chr1:45853353:T:A	7.83303e-06	9.7346	-1.18363
45853775	chr1:45853775:T:A	3.39942e-10	-1.7776	0.283483
45854556	chr1:45854556:A:G	4.16814e-10	-1.72936e-10	-1.29025
45854565	chr1:45854565:T:C	1.58685e-08	-1.72936e-10	2.3492
45854728	chr1:45854728:C:T	3.15626e-10	-1.72936e-10	-1.56834
45854909	chr1:45854909:A:G	4.08505e-10	-1.31039	-5.64276e-10
45855079	chr1:45855079:G:A	3.41236e-10	-1.72936e-10	-1.49032
45855283	chr1:45855283:A:G	1.74545e-09	-1.72936e-10	0.141876
45856171	chr1:45856171:T:C	2.03429e-06	8.25139	-1.04862
45856202	chr1:45856202:C:T	3.85497e-06	9.41577	-1.57379
45856410	chr1:45856410:T:C	4.2934e-10	-1.72936e-10	-1.26065
45856840	chr1:45856840:G:A	4.92457e-10	-1.12349	-5.64276e-10
45857146	chr1:45857146:A:G	3.64772e-10	-1.72936e-10	-1.42362
45857290	chr1:45857290:G:A	3.15343e-10	-1.72936e-10	-1.56923
45857520	chr1:45857520:A:G	3.43088e-10	-1.77569	0.290789
45857861	chr1:45857861:T:G	3.87025e-10	-1.72936e-10	-1.3644
45858040	chr1:45858040:C:T	3.87575e-10	-1.72936e-10	-1.36298
45858642	chr1:45858642:G:C	5.33618e-06	9.7386	-1.57147
45858938	chr1:45858938:C:A	1.65748e-10	-1.77664	-0.435786
45859515	chr1:45859515:C:T	3.85728e-09	-1.72936e-10	0.934823
45860093	chr1:45860093:C:T	3.67669e-09	-1.72936e-10	0.886875
45860318	chr1:45860318:AG:A	4.76098e-06	9.62275	-1.56967
45860904	chr1:45860904:G:T	3.338e-06	9.27463	-1.57665
45861740	chr1:45861740:CAG:C	4.18341e-06	9.50049	-1.57675
45861860	chr1:45861860:T:C	3.46957e-10	-1.77558	0.301884
45862753	chr1:45862753:C:T	3.36285e-10	-1.72936e-10	-1.50494
45862837	chr1:45862837:C:T	7.56439e-10	-1.72936e-10	-0.694271
45864067	chr1:45864067:C:T	3.62534e-06	9.35668	-1.57611
45864212	chr1:45864212:G:C	2.01875e-06	8.15207	-0.956976
45864751	chr1:45864751:A:G	6.86724e-06	9.66237	-1.24299
45866040	chr1:45866040:T:C	2.8019e-08	2.91775	-5.64276e-10
45866969	chr1:45866969:T:A	4.16015e-10	-1.72936e-10	-1.29217
45867024	chr1:45867024:G:A	8.92174e-06	9.97382	-1.29272
45867029	chr1:45867029:T:C	7.21264e-06	10.0363	-1.56782
45867235	chr1:45867235:A:G	4.10946e-10	-1.72936e-10	-1.30443
45867396	chr1:45867396:C:G	1.79336e-06	8.07872	-1.00201
45867686	chr1:45867686:G:A	1.1032e-09	1.12895	-1.44588
45867766	chr1:45867766:C:T	3.23886e-10	-1.72936e-10	-1.5425
45868161	chr1:45868161:T:C	3.64615e-10	-1.72936e-10	-1.42405
45868294	chr1:45868294:T:C	8.28818e-10	-0.602893	-5.64276e-10
45869640	chr1:45869640:G:A	2.02564e-06	8.22622	-1.02771
45869980	chr1:45869980:A:G	0.000704128	11.4819	1.56769
45870963	chr1:45870963:A:G	5.93512e-06	9.50084	-1.22733
45872545	chr1:45872545:A:T	2.10392e-06	8.23254	-0.996119
45872772	chr1:45872772:C:T	3.60114e-06	9.35012	-1.57625
45873958	chr1:45873958:C:T	3.32806e-10	-1.72936e-10	-1.51533
45875211	chr1:45875211:C:T	7.30373e-10	-1.72936e-10	-0.729338
45875378	chr1:45875378:G:A	3.46173e-10	-1.72936e-10	-1.47596
45875422	chr1:45875422:G:A	3.37752e-10	-1.72936e-10	-1.50058
45875951	chr1:45875951:C:T	1.76848e-06	8.11891	-1.05617
45875967	chr1:45875967:G:T	1.0829e-08	-1.13637	3.10345
45876708	chr1:45876708:C:T	3.61434e-10	-1.72936e-10	-1.43281
45876845	chr1:45876845:G:A	2.13337e-06	8.23363	-0.983305
45876859	chr1:45876859:G:A	7.67161e-10	-1.72936e-10	-0.680196
45877094	chr1:45877094:T:C	6.12208e-10	-1.72936e-10	-0.905822
45877898	chr1:45877898:A:G	1.23288e-08	-1.72936e-10	2.0968
45879548	chr1:45879548:G:T	7.71828e-10	-1.72936e-10	-0.674132
45879806	chr1:45879806:C:T	1.96314e-10	-1.77959	-0.263586
45880361	chr1:45880361:G:A	3.6457e-10	-1.72936e-10	-1.42417
45880868	chr1:45880868:A:G	1.09457e-08	-1.72936e-10	1.97781
45881049	chr1:45881049:T:A	1.10193e-10	-1.65315	-0.967513
45881656	chr1:45881656:G:A	3.67721e-10	-1.77767	0.362097
45882182	chr1:45882182:A:G	3.4167e-10	-1.72936e-10	-1.48905
45882203	chr1:45882203:A:T	2.01822e-06	8.27253	-1.0777
45882217	chr1:45882217:T:G	1.23373e-09	-0.205094	-5.64276e-10
45882238	chr1:45882238:G:A	3.27231e-10	-1.77074	0.238516
45882858	chr1:45882858:C:T	3.71675e-09	-1.72936e-10	0.897711
45882974	chr1:45882974:G:A	1.27675e-10	-1.27608	-1.19733
45883685	chr1:45883685:A:ATGAATTCTATTAT	6.57846e-10	-1.72936e-10	-0.833923
45883838	chr1:45883838:A:G	3.43855e-10	-1.48267	-5.64276e-10
45884834	chr1:45884834:C:T	0.00084003	11.7611	1.46491
45885292	chr1:45885292:C:T	1.05922e-08	-1.72936e-10	1.94498
45886047	chr1:45886047:T:A	3.0827e-06	8.65244	-1.03402
45886774	chr1:45886774:G:A	2.58453e-06	8.42726	-0.985102
45886828	chr1:45886828:T:C	0.0015909	11.7769	2.0878
45886892	chr1:45886892:TC:T	3.34199e-10	-1.72936e-10	-1.51116
45886952	chr1:45886952:T:C	4.83356e-06	9.64278	-1.57458
45887126	chr1:45887126:C:T	4.98482e-10	-1.72936e-10	-1.11133
45887660	chr1:45887660:A:G	1.95551e-10	-1.03299	-1.01408
45887917	chr1:45887917:G:A	4.87401e-06	9.65243	-1.5759
45888838	chr1:45888838:G:A	3.0376e-06	8.54922	-0.945532
45888923	chr1:45888923:C:T	6.46822e-06	9.93633	-1.57681
45889191	chr1:45889191:T:A	4.09652e-06	8.59984	-0.697089
45889690	chr1:45889690:C:A	3.19344e-10	-1.72936e-10	-1.55663
45889836	chr1:45889836:C:G	5.33327e-06	9.74269	-1.57611
45889978	chr1:45889978:C:T	1.10211e-10	-1.12747	-1.49303
45890476	chr1:45890476:A:G	2.54197e-06	8.41165	-0.986093
45890486	chr1:45890486:A:G	9.03839e-09	-1.72936e-10	1.78634
45891070	chr1:45891070:T:C	7.72303e-10	-0.673517	-5.64276e-10
45891828	chr1:45891828:G:T	3.53735e-09	-1.72936e-10	0.848241
45891872	chr1:45891872:G:A	1.60849e-10	-1.77757	-0.464861
45892130	chr1:45892130:C:T	8.49574e-10	-0.578159	-5.64276e-10
45892338	chr1:45892338:C:T	5.13685e-06	9.70552	-1.57647
45892489	chr1:45892489:G:T	3.13319e-10	-1.72936e-10	-1.57567
45892552	chr1:45892552:T:A	3.37081e-10	-1.72936e-10	-1.50257
45892838	chr1:45892838:G:A	3.85992e-10	-1.77847	0.411394
45893048	chr1:45893048:A:G	3.70109e-10	-1.77625	0.367157
45893159	chr1:45893159:A:G	2.99794e-06	8.543	-0.952457
45893190	chr1:45893190:G:A	5.51674e-06	9.77857	-1.57816
45893214	chr1:45893214:T:C	2.93316e-06	8.52225	-0.953555
45893530	chr1:45893530:C:T	2.80732e-10	-1.68549	-5.64276e-10
45893676	chr1:45893676:C:T	6.06833e-06	9.87332	-1.57762
45893806	chr1:45893806:G:C	5.08031e-06	9.69459	-1.57661
45893810	chr1:45893810:A:T	1.12419e-10	-1.08126	-1.51939
45894382	chr1:45894382:C:T	1.03615e-05	8.39748	0.433241
45895030	chr1:45895030:C:T	3.40336e-10	-1.72936e-10	-1.49296
45895397	chr1:45895397:A:G	3.87378e-10	-1.72936e-10	-1.36349
45895505	chr1:45895505:G:A	0.00156964	11.7767	2.0745
45895728	chr1:45895728:A:G	5.20519e-10	-1.06807	-5.64276e-10
45895766	chr1:45895766:A:C	1.78831e-09	-1.72936e-10	0.166132
45895972	chr1:45895972:C:T	4.15811e-10	-1.72936e-10	-1.29266
45897638	chr1:45897638:T:C	9.42391e-09	-1.72936e-10	1.82811
45897669	chr1:45897669:T:C	3.30487e-10	-1.72936e-10	-1.52232
45897868	chr1:45897868:G:A	1.24586e-10	-1.62043	-0.877465
45899817	chr1:45899817:C:A	3.92108e-10	-1.77953	0.428178
45899829	chr1:45899829:G:A	2.98955e-10	-1.7793	0.156698
45899860	chr1:45899860:T:A	1.26209e-10	-1.06368	-1.42128
45901177	chr1:45901177:A:G	1.37274e-09	-1.72936e-10	-0.0983307
45902085	chr1:45902085:T:C	5.0364e-06	9.67927	-1.56996
45902101	chr1:45902101:T:C	2.44245e-06	8.36336	-0.977743
45902300	chr1:45902300:C:T	3.42947e-10	-1.72936e-10	-1.48532
45902415	chr1:45902415:G:C	3.74343e-06	6.88459	0.928031
45903100	chr1:45903100:A:G	4.22937e-06	9.22887	-1.2942
45903491	chr1:45903491:T:C	7.50236e-10	-1.72936e-10	-0.702505
45904591	chr1:45904591:A:G	2.9083e-06	9.12784	-1.56765
45904775	chr1:45904775:A:G	4.13097e-10	-1.72936e-10	-1.29921
45905378	chr1:45905378:G:A	0.000606357	11.5967	1.30339
45905579	chr1:45905579:A:T	4.19205e-10	-1.72936e-10	-1.28453
45906063	chr1:45906063:C:A	4.06361e-10	-1.77667	0.461024
45906102	chr1:45906102:G:T	2.35783e-06	8.28175	-0.931393
45906476	chr1:45906476:AGTTAAAACTTAAAGAATTTAAGGTGAAAATGTTACAGTAAGCTAAGATTAATTTATTGTTAAAAAAATAATGTAGCCTAAGT:A	1.54411e-08	-1.72936e-10	2.3219
45906744	chr1:45906744:A:G	4.99257e-06	9.67418	-1.57361
45906892	chr1:45906892:CTT:C	2.21133e-06	8.31348	-1.02727
45907016	chr1:45907016:T:C	4.91835e-06	9.65995	-1.57436
45907753	chr1:45907753:T:C	5.14492e-09	-1.72936e-10	1.22287
45908470	chr1:45908470:G:A	3.38288e-10	-1.72936e-10	-1.49899
45908487	chr1:45908487:A:G	2.69273e-06	8.4188	-0.935626
45908934	chr1:45908934:G:A	6.4718e-10	-1.72936e-10	-0.85027
45909112	chr1:45909112:A:G	6.88802e-10	-1.72936e-10	-0.78794
45909581	chr1:45909581:G:A	4.15436e-06	9.49286	-1.57608
45911018	chr1:45911018:G:T	4.33281e-10	-1.7777	0.526194
45911020	chr1:45911020:G:T	5.13167e-06	9.70303	-1.57499
45911102	chr1:45911102:A:G	3.59023e-10	-1.43951	-5.64276e-10
45911515	chr1:45911515:G:A	5.89226e-09	-1.72936e-10	1.3585
45911712	chr1:45911712:T:G	3.35323e-10	-1.72936e-10	-1.5078
45912356	chr1:45912356:C:T	1.69974e-10	-1.77916	-0.408084
45912596	chr1:45912596:A:G	2.55598e-06	8.35476	-0.923707
45913166	chr1:45913166:T:C	1.5325e-10	-1.77522	-0.515606
45913321	chr1:45913321:A:G	3.88879e-10	-1.72936e-10	-1.35963
45914083	chr1:45914083:G:A	7.26748e-10	-1.72936e-10	-0.734314
45914170	chr1:45914170:T:C	6.6105e-10	-1.72936e-10	-0.829064
45914314	chr1:45914314:C:T	3.37472e-10	-1.72936e-10	-1.50141
45914535	chr1:45914535:T:C	4.20737e-06	9.50418	-1.57473
45914565	chr1:45914565:G:A	2.31524e-06	8.2707	-0.93857
45914933	chr1:45914933:C:T	7.55523e-06	9.75324	-1.23839
45915178	chr1:45915178:T:A	0.000452706	11.2231	1.38475
45915189	chr1:45915189:C:T	1.04765e-08	-1.72936e-10	1.934
45915257	chr1:45915257:A:G	3.13244e-10	-1.72936e-10	-1.57591
45915458	chr1:45915458:C:T	2.54139e-06	8.36005	-0.934727
45915650	chr1:45915650:C:T	2.60241e-06	8.33104	-0.881986
45916234	chr1:45916234:C:T	4.41278e-09	-1.72936e-10	1.06937
45916477	chr1:45916477:G:A	3.82654e-10	-1.72936e-10	-1.37576
45916525	chr1:45916525:C:T	4.28664e-10	-1.26222	-5.64276e-10
45916558	chr1:45916558:A:G	1.0696e-08	-1.72936e-10	1.95473
45916769	chr1:45916769:G:T	3.38715e-06	8.14836	-0.435759
45917180	chr1:45917180:T:C	4.11453e-06	9.42686	-1.51972
45917348	chr1:45917348:C:T	2.6295e-09	2.00953	-1.45788
45917911	chr1:45917911:C:G	9.60633e-06	8.9565	-0.201464
45918268	chr1:45918268:T:C	3.1241e-10	-1.72936e-10	-1.57858
45918469	chr1:45918469:G:A	7.09402e-06	10.0186	-1.56677
45918654	chr1:45918654:T:A	4.20982e-06	8.27978	-0.349743
45918716	chr1:45918716:G:A	3.63508e-06	8.18442	-0.401174
45918904	chr1:45918904:AG:A	1.39373e-09	-1.72936e-10	-0.0831549
45919279	chr1:45919279:T:C	8.50295e-10	-0.57731	-5.64276e-10
45919627	chr1:45919627:C:T	1.22011e-09	-1.72936e-10	-0.216201
45919792	chr1:45919792:T:G	2.24414e-06	8.87431	-1.57337
45919796	chr1:45919796:T:G	4.44981e-06	8.25562	-0.27014
45920597	chr1:45920597:G:A	4.94682e-06	9.63118	-1.53982
45921380	chr1:45921380:C:T	2.55536e-10	-1.77953	-5.64276e-10
45921628	chr1:45921628:C:G	6.46948e-10	-1.72936e-10	-0.850628
45922160	chr1:45922160:C:G	1.10121e-09	-1.72936e-10	-0.318727
45922185	chr1:45922185:A:G	1.82141e-10	-1.77957	-0.338542
45922194	chr1:45922194:T:A	1.14427e-09	-1.72936e-10	-0.280368
45922894	chr1:45922894:C:T	8.54134e-10	-1.72936e-10	-0.572805
45923244	chr1:45923244:C:T	1.28564e-09	-0.163881	-5.64276e-10
45923545	chr1:45923545:C:T	7.83744e-06	9.78675	-1.23522
45923610	chr1:45923610:A:T	3.38732e-10	-1.72936e-10	-1.49768
45924643	chr1:45924643:A:G	3.46523e-10	-1.72936e-10	-1.47494
45924752	chr1:45924752:G:A	1.43004e-09	-1.72936e-10	-0.0574387
45924888	chr1:45924888:G:C	5.67804e-06	9.75411	-1.52488
45925225	chr1:45925225:T:G	5.34407e-06	9.68997	-1.52137
45926197	chr1:45926197:T:C	1.31896e-10	-1.24349	-1.19739
45926440	chr1:45926440:CA:C	4.0423e-06	8.31507	-0.425642
45926692	chr1:45926692:G:C	0.000734527	11.5992	1.49265
45926770	chr1:45926770:A:G	1.16904e-09	-0.258956	-5.64276e-10
45926862	chr1:45926862:A:T	1.66484e-09	0.0945891	-5.64276e-10
45927287	chr1:45927287:T:C	3.14537e-10	-1.72936e-10	-1.57179
45927364	chr1:45927364:G:A	3.32075e-10	-1.72936e-10	-1.51753
45927514	chr1:45927514:G:A	1.1885e-09	-1.72936e-10	-0.242448
45927545	chr1:45927545:G:C	2.91471e-06	9.09719	-1.5348
45928059	chr1:45928059:C:T	1.39388e-09	-1.72936e-10	-0.0830475
45928083	chr1:45928083:A:C	0.00192234	11.9387	2.1152
45928643	chr1:45928643:A:G	4.27605e-06	8.35437	-0.408728
45929382	chr1:45929382:CA:C	3.81568e-10	-1.72936e-10	-1.3786
45929417	chr1:45929417:G:A	4.29617e-06	8.31257	-0.362231
45930102	chr1:45930102:AG:A	3.64484e-10	-1.72936e-10	-1.42441
45930207	chr1:45930207:A:G	4.01923e-10	-1.72936e-10	-1.32663
45930875	chr1:45930875:CAT:C	9.6384e-10	-1.72936e-10	-0.451968
45931032	chr1:45931032:G:A	3.64914e-10	-1.77922	0.355984
45931104	chr1:45931104:C:T	4.71165e-06	8.35218	-0.309524
45931899	chr1:45931899:T:C	5.27607e-06	9.67709	-1.52129
45932269	chr1:45932269:A:G	3.37581e-06	8.07446	-0.365209
45932710	chr1:45932710:G:A	4.8898e-06	9.59587	-1.5161
45932743	chr1:45932743:T:C	1.60449e-09	-1.72936e-10	0.0576706
45933708	chr1:45933708:C:T	1.04645e-09	-1.72936e-10	-0.369737
45933885	chr1:45933885:A:C	3.52414e-10	-1.67446	0.21637
45933928	chr1:45933928:T:C	1.20971e-10	-1.07499	-1.45236
45933983	chr1:45933983:T:C	2.71425e-10	-1.77524	0.0560283
45934408	chr1:45934408:C:T	9.46611e-10	-0.470006	-5.64276e-10
45934918	chr1:45934918:A:G	3.97638e-06	8.2244	-0.351414
45935306	chr1:45935306:A:G	4.1412e-06	8.22149	-0.30789
45935433	chr1:45935433:A:G	3.20727e-10	-1.72936e-10	-1.5523
45935498	chr1:45935498:G:T	1.57474e-10	-1.77875	-0.484885
45936235	chr1:45936235:T:C	4.83177e-06	9.60065	-1.53282
45936499	chr1:45936499:A:G	4.43452e-06	8.34251	-0.360473
45936606	chr1:45936606:C:G	5.34346e-10	-1.04185	-5.64276e-10
45937022	chr1:45937022:ATT:A	4.57617e-10	-1.72936e-10	-1.19686
45937177	chr1:45937177:C:T	2.88761e-10	-0.231983	-1.42531
45937676	chr1:45937676:C:T	2.55612e-10	-1.77923	-5.64276e-10
45937685	chr1:45937685:G:A	4.58168e-06	8.39779	-0.383105
45937785	chr1:45937785:A:G	1.01383e-06	7.94942	-1.44307
45938479	chr1:45938479:A:G	3.38637e-10	-1.49796	-5.64276e-10
45939459	chr1:45939459:T:C	3.50403e-09	-1.72936e-10	0.838775
45940306	chr1:45940306:A:G	3.55668e-10	-1.72936e-10	-1.4489
45940909	chr1:45940909:G:A	4.84154e-06	9.60726	-1.53741
45940922	chr1:45940922:G:A	4.1879e-06	9.46088	-1.53606
45941095	chr1:45941095:G:T	3.57722e-06	8.25344	-0.486239
45941306	chr1:45941306:G:C	2.78104e-06	9.03888	-1.52344
45941538	chr1:45941538:G:A	3.65948e-06	8.24723	-0.457293
45941580	chr1:45941580:T:C	3.91511e-06	8.24467	-0.387206
45941615	chr1:45941615:G:A	1.71143e-09	0.122188	-5.64276e-10
45941636	chr1:45941636:C:T	0.000509804	11.4205	1.30612
45941916	chr1:45941916:G:A	3.37231e-10	-1.72936e-10	-1.50213
45942556	chr1:45942556:G:T	4.72253e-10	-1.72936e-10	-1.16538
45942697	chr1:45942697:A:C	9.03839e-09	-1.72936e-10	1.78634
45944228	chr1:45944228:G:A	8.05325e-10	-0.631648	-5.64276e-10
45944985	chr1:45944985:G:A	5.50942e-06	9.73444	-1.53536
45945183	chr1:45945183:C:T	3.32356e-10	-1.72936e-10	-1.51669
45946355	chr1:45946355:C:T	2.87499e-09	-1.72936e-10	0.640909
45947585	chr1:45947585:G:A	0.000185297	7.04029	4.67429
45947778	chr1:45947778:C:G	5.31745e-06	9.69902	-1.5354
45947877	chr1:45947877:C:T	3.24644e-10	-1.72936e-10	-1.54016
45948026	chr1:45948026:C:T	5.69178e-06	9.76572	-1.53408
45948264	chr1:45948264:A:G	9.57639e-10	-1.72936e-10	-0.458423
45948370	chr1:45948370:A:G	1.25108e-09	-1.72936e-10	-0.191128
45948435	chr1:45948435:C:T	0.000508567	11.3546	1.36962
45949304	chr1:45949304:A:C	4.08081e-10	-1.72936e-10	-1.31143
45949349	chr1:45949349:A:G	3.14336e-10	-1.57243	-5.64276e-10
45949498	chr1:45949498:A:G	1.33271e-09	-1.72936e-10	-0.127925
45950676	chr1:45950676:C:T	1.26702e-09	-1.72936e-10	-0.17847
45951318	chr1:45951318:T:C	4.49174e-10	-1.21548	-5.64276e-10
45951983	chr1:45951983:A:C	5.5794e-06	9.74924	-1.53754
45952012	chr1:45952012:A:G	3.32337e-10	-1.72936e-10	-1.51674
45952671	chr1:45952671:A:G	9.6384e-10	-1.72936e-10	-0.451968
45952807	chr1:45952807:T:G	1.96277e-09	0.259216	-5.64276e-10
45953339	chr1:45953339:G:A	3.37461e-08	3.10373	-5.64276e-10
45953349	chr1:45953349:G:A	3.97402e-06	8.23899	-0.366598
45953933	chr1:45953933:T:C	5.26485e-06	9.69127	-1.53761
45954033	chr1:45954033:T:A	1.64212e-09	-1.72936e-10	0.0808511
45954549	chr1:45954549:G:A	4.28561e-06	8.34697	-0.39909
45955063	chr1:45955063:G:C	4.76036e-10	-1.72936e-10	-1.1574
45955765	chr1:45955765:G:T	3.12221e-10	-1.72936e-10	-1.57918
45956059	chr1:45956059:A:G	6.46948e-10	-1.72936e-10	-0.850628
45956111	chr1:45956111:A:G	3.37376e-10	-1.72936e-10	-1.5017
45956316	chr1:45956316:A:G	3.36326e-10	-1.72936e-10	-1.50481
45956414	chr1:45956414:G:A	1.94624e-10	-1.77955	-0.27228
45956646	chr1:45956646:G:A	3.32582e-10	-1.72936e-10	-1.51601
45957181	chr1:45957181:C:T	3.81343e-10	-1.72936e-10	-1.37919
45957628	chr1:45957628:T:A	4.27429e-10	-1.77843	0.513329
45957883	chr1:45957883:G:A	4.39972e-06	9.51547	-1.54131
45957992	chr1:45957992:G:A	9.69266e-10	-1.72936e-10	-0.446354
45959192	chr1:45959192:G:T	3.04999e-06	8.09847	-0.490719
45959252	chr1:45959252:G:C	9.57734e-10	-1.72936e-10	-0.458324
45959828	chr1:45959828:G:A	6.83052e-11	-1.72362	-1.37528
45960037	chr1:45960037:T:C	2.52357e-09	2.05651	-1.54598
45960271	chr1:45960271:A:G	5.56815e-06	9.75038	-1.5407
45960759	chr1:45960759:G:A	2.54069e-10	-0.646568	-1.13872
45960788	chr1:45960788:G:A	2.83732e-08	-1.72936e-10	2.93031
45961304	chr1:45961304:C:T	6.47142e-10	-1.72936e-10	-0.850327
45962166	chr1:45962166:A:G	5.43981e-06	9.71304	-1.52668
45962267	chr1:45962267:G:A	7.99507e-10	-1.72936e-10	-0.638899
45962340	chr1:45962340:C:T	3.36866e-10	-1.72936e-10	-1.50321
45962597	chr1:45962597:C:T	6.21499e-10	-1.72936e-10	-0.89076
45963221	chr1:45963221:G:A	1.11194e-09	-1.72936e-10	-0.309033
45963759	chr1:45963759:T:C	4.767e-06	9.54986	-1.49552
45964553	chr1:45964553:G:A	2.08558e-09	-1.72936e-10	0.319906
45964866	chr1:45964866:A:T	3.37146e-10	-1.72936e-10	-1.50238
45965206	chr1:45965206:G:A	2.12235e-09	-1.72936e-10	0.337385
45965263	chr1:45965263:C:T	5.48176e-09	1.68906	-0.402772
45965352	chr1:45965352:C:G	3.38732e-10	-1.72936e-10	-1.49768
45965568	chr1:45965568:A:G	2.9652e-06	8.06379	-0.484228
45965949	chr1:45965949:G:A	8.06748e-06	9.8615	-1.28104
45966021	chr1:45966021:A:G	3.72781e-10	-1.72936e-10	-1.4019
45966134	chr1:45966134:C:T	4.89749e-06	9.62322	-1.54188
45966312	chr1:45966312:C:T	3.36926e-10	-1.72936e-10	-1.50303
45966460	chr1:45966460:G:A	5.82615e-06	9.79583	-1.54086
45967327	chr1:45967327:A:C	5.21871e-10	-1.77956	0.714088
45967430	chr1:45967430:G:T	0.000278074	7.41904	4.70146
45968318	chr1:45968318:A:G	5.67971e-06	9.7744	-1.54488
45968435	chr1:45968435:AT:A	3.83672e-06	8.19417	-0.356938
45968756	chr1:45968756:T:A	0.000708496	11.7699	1.28587
45969430	chr1:45969430:C:T	3.33638e-10	-1.72936e-10	-1.51284
45970440	chr1:45970440:G:A	1.63609e-09	-1.72936e-10	0.0771701
45970460	chr1:45970460:C:T	2.74512e-10	-1.7079	-5.64276e-10
45971513	chr1:45971513:C:T	3.32468e-10	-1.72936e-10	-1.51635
45971520	chr1:45971520:A:C	1.86578e-10	-1.77882	-0.315219
45971638	chr1:45971638:A:G	4.29522e-10	-1.72936e-10	-1.26022
45971805	chr1:45971805:G:C	3.19989e-08	3.05056	-5.64276e-10
45972127	chr1:45972127:A:G	3.5847e-10	-1.72936e-10	-1.44105
45972265	chr1:45972265:T:G	9.05252e-10	-1.72936e-10	-0.51468
45972328	chr1:45972328:C:T	8.30966e-09	-1.72936e-10	1.70228
45972404	chr1:45972404:C:T	3.93003e-06	8.20514	-0.343875
45973026	chr1:45973026:C:T	5.00714e-06	9.64182	-1.53834
45973115	chr1:45973115:C:A	3.4111e-06	8.22223	-0.502578
45973250	chr1:45973250:AC:A	5.90929e-06	9.80694	-1.5378
45973386	chr1:45973386:C:G	3.22449e-10	-1.72936e-10	-1.54695
45974556	chr1:45974556:G:A	3.37984e-10	-1.72936e-10	-1.4999
45974580	chr1:45974580:A:C	4.77165e-10	-1.77835	0.623316
45974750	chr1:45974750:G:A	3.31441e-10	-1.72936e-10	-1.51944
45975156	chr1:45975156:A:C	3.33766e-10	-1.51245	-5.64276e-10
45975503	chr1:45975503:A:C	2.20966e-05	9.58804	-5.64276e-10
45975964	chr1:45975964:TA:T	4.72816e-06	8.3624	-0.31625
45976456	chr1:45976456:G:A	3.297e-10	-1.72936e-10	-1.52471
45977006	chr1:45977006:T:C	1.15497e-10	-1.68988	-0.88377
45977537	chr1:45977537:C:T	2.59649e-10	-1.76356	-5.64276e-10
45977615	chr1:45977615:C:T	1.46037e-08	-1.72936e-10	2.26614
45978095	chr1:45978095:C:A	5.59157e-06	9.74813	-1.53425
45978405	chr1:45978405:A:G	3.22142e-10	-1.72936e-10	-1.5479
45978954	chr1:45978954:G:A	2.61389e-10	-1.75689	-5.64276e-10
45979434	chr1:45979434:T:G	6.75287e-10	0.668951	-1.47671
45979585	chr1:45979585:G:A	4.20669e-10	-1.77947	0.498424
45980199	chr1:45980199:C:T	1.70963e-06	8.56374	-1.53485
45980375	chr1:45980375:A:G	4.71453e-06	9.59522	-1.55196
45980424	chr1:45980424:A:G	1.16402e-10	-1.68345	-0.882397
45981128	chr1:45981128:G:A	5.17466e-06	9.671	-1.53461
45981377	chr1:45981377:T:TA	1.91346e-10	-1.7789	-0.289916
45982168	chr1:45982168:G:C	1.51478e-07	6.10107	-1.49577
45982419	chr1:45982419:T:G	8.73074e-10	-1.72936e-10	-0.550873
45982925	chr1:45982925:A:G	9.62361e-10	-1.72936e-10	-0.453504
45983456	chr1:45983456:A:G	3.36318e-10	-1.72936e-10	-1.50484
45983743	chr1:45983743:G:A	5.51925e-06	9.73254	-1.53169
45984013	chr1:45984013:T:C	1.72398e-08	2.43208	-5.64276e-10
45985237	chr1:45985237:C:T	1.75063e-09	-1.72936e-10	0.144838
45985531	chr1:45985531:A:G	7.74981e-06	10.0755	-1.53526
45985676	chr1:45985676:A:G	3.31229e-10	-1.72936e-10	-1.52008
45986067	chr1:45986067:A:G	1.16008e-10	-1.68004	-0.889195
45986275	chr1:45986275:A:G	7.57338e-06	10.0518	-1.53455
45986336	chr1:45986336:A:G	1.1205e-09	-1.72936e-10	-0.301364
45986443	chr1:45986443:C:T	1.26307e-10	-1.03322	-1.45096
45986855	chr1:45986855:T:C	1.85406e-09	-1.72936e-10	0.20224
45987011	chr1:45987011:T:A	3.57132e-06	8.21389	-0.448338
45987151	chr1:45987151:A:C	1.77264e-10	-1.77858	-0.366673
45987346	chr1:45987346:G:A	9.51165e-10	-1.72936e-10	-0.465206
45987640	chr1:45987640:T:C	3.2739e-10	-1.72936e-10	-1.53174
45987713	chr1:45987713:T:G	3.35187e-10	-1.72936e-10	-1.5082
45988386	chr1:45988386:T:G	1.03204e-05	10.104	-1.2773
45988704	chr1:45988704:G:T	1.67398e-09	0.100064	-5.64276e-10
45989751	chr1:45989751:T:TC	4.26934e-10	-1.77917	0.51291
45989761	chr1:45989761:G:C	6.04424e-06	9.82815	-1.53642
45990620	chr1:45990620:G:T	3.16108e-10	-1.56681	-5.64276e-10
45991001	chr1:45991001:G:A	6.32914e-06	9.86922	-1.53144
45991122	chr1:45991122:TC:T	9.53668e-10	-1.72936e-10	-0.462578
45991578	chr1:45991578:T:C	4.13704e-10	-1.64805	0.350306
45992481	chr1:45992481:T:G	3.85037e-06	8.0714	-0.230613
45992626	chr1:45992626:A:G	4.86053e-10	-1.77954	0.642969
45992771	chr1:45992771:G:A	1.6499e-09	-1.72936e-10	0.0855745
45993111	chr1:45993111:A:C	8.61729e-06	9.88699	-1.2406
45993371	chr1:45993371:T:TA	8.74093e-10	-1.72936e-10	-0.549707
45994374	chr1:45994374:C:T	4.46148e-06	8.24521	-0.257108
45995116	chr1:45995116:G:A	4.26342e-10	-1.77956	0.51191
45995450	chr1:45995450:TGA:T	4.36309e-06	8.18855	-0.222752
45995697	chr1:45995697:G:A	6.0182e-06	8.19525	0.0921584
45995746	chr1:45995746:T:A	0.000653956	11.6462	1.3295
45996387	chr1:45996387:T:C	4.4406e-10	-1.77952	0.552586
45996454	chr1:45996454:T:G	5.92908e-06	9.80763	-1.53514
45996712	chr1:45996712:T:G	3.58298e-10	-1.72936e-10	-1.44153
45996785	chr1:45996785:G:A	1.00046e-09	-0.414675	-5.64276e-10
45996911	chr1:45996911:G:C	3.92215e-10	-1.72936e-10	-1.35108
45997209	chr1:45997209:A:G	4.1679e-06	8.25761	-0.337575
45997340	chr1:45997340:G:T	5.51923e-06	9.74171	-1.54085
45998091	chr1:45998091:G:C	7.46695e-10	-1.72936e-10	-0.707237
45998560	chr1:45998560:C:T	4.15878e-10	-1.72936e-10	-1.2925
45998638	chr1:45998638:C:T	3.37568e-10	-1.72936e-10	-1.50113
45998984	chr1:45998984:G:A	1.5346e-10	-1.20525	-1.08421
45999432	chr1:45999432:A:G	7.81945e-10	-1.72936e-10	-0.661109
45999581	chr1:45999581:T:C	3.5835e-10	-1.72936e-10	-1.44138
45999990	chr1:45999990:T:C	8.7937e-06	9.92277	-1.25612
46000036	chr1:46000036:G:A	3.14205e-10	-1.72936e-10	-1.57285
46000171	chr1:46000171:G:A	4.04157e-06	8.22255	-0.333297
46000719	chr1:46000719:C:T	3.59566e-06	8.16012	-0.387781
46001049	chr1:46001049:T:C	3.26276e-06	8.01751	-0.342317
46001413	chr1:46001413:A:G	6.37671e-10	-0.865071	-5.64276e-10
46003412	chr1:46003412:C:G	2.85738e-09	-1.72936e-10	0.634768
46004002	chr1:46004002:A:G	0.00143773	11.963	1.8004
46004091	chr1:46004091:G:A	3.85467e-06	8.19819	-0.356292
46004137	chr1:46004137:G:A	3.37239e-10	-1.72936e-10	-1.5021
46005188	chr1:46005188:C:T	5.66462e-06	9.76397	-1.53712
46005337	chr1:46005337:G:A	7.60149e-10	-1.72936e-10	-0.689378
46005515	chr1:46005515:C:T	2.69781e-10	-1.72528	-5.64276e-10
46005843	chr1:46005843:C:T	8.21537e-08	3.87079	0.122665
46006472	chr1:46006472:A:G	2.90024e-10	-1.65293	-5.64276e-10
46006481	chr1:46006481:G:A	4.48692e-10	-1.77856	0.562007
46006750	chr1:46006750:G:A	3.65014e-06	8.16293	-0.37555
46006864	chr1:46006864:T:G	3.11866e-10	-1.58032	-5.64276e-10
46007062	chr1:46007062:G:A	1.88378e-10	-1.77805	-0.306397
46007087	chr1:46007087:G:T	4.35927e-06	8.29087	-0.325948
46008130	chr1:46008130:A:G	8.95995e-06	9.96581	-1.28043
46008230	chr1:46008230:A:T	9.02044e-06	9.98691	-1.2948
46008946	chr1:46008946:A:G	2.44729e-08	2.78243	-5.64276e-10
46009046	chr1:46009046:C:T	0.000660544	11.7591	1.22657
46010164	chr1:46010164:A:G	0.000721199	11.7583	1.3152
46010542	chr1:46010542:G:T	3.32303e-10	-1.72936e-10	-1.51685
46010640	chr1:46010640:C:T	7.71231e-10	-1.72936e-10	-0.674906
46011172	chr1:46011172:A:G	6.34318e-06	9.88281	-1.54282
46011192	chr1:46011192:G:A	3.65678e-09	0.881446	-5.64276e-10
46012369	chr1:46012369:G:A	1.02526e-09	-0.390197	-5.64276e-10
46012824	chr1:46012824:A:G	4.19059e-10	-1.77921	0.494325
46013121	chr1:46013121:A:G	3.48234e-06	8.0691	-0.328775
46013576	chr1:46013576:A:G	9.45769e-10	-1.72936e-10	-0.470895
46014749	chr1:46014749:A:G	1.11896e-09	-1.72936e-10	-0.302738
46014768	chr1:46014768:T:A	4.32571e-10	-1.77867	0.525525
46014772	chr1:46014772:A:G	4.75778e-09	-1.72936e-10	1.14464
46014950	chr1:46014950:A:C	3.34195e-10	-1.72936e-10	-1.51117
46015101	chr1:46015101:G:A	3.60562e-10	-0.0318594	-1.40337
46015702	chr1:46015702:G:A	9.13112e-10	-1.72936e-10	-0.506035
46015944	chr1:46015944:G:A	2.42785e-09	-1.72936e-10	0.471869
46016914	chr1:46016914:A:T	3.27883e-10	-1.72936e-10	-1.53024
46017019	chr1:46017019:T:C	4.62914e-06	9.55553	-1.53054
46017504	chr1:46017504:G:A	3.39679e-10	-1.72936e-10	-1.49489
46017868	chr1:46017868:C:T	3.27601e-10	-1.72936e-10	-1.5311
46018199	chr1:46018199:C:T	3.8067e-06	8.31454	-0.48516
46018382	chr1:46018382:T:G	9.6384e-10	-1.72936e-10	-0.451968
46018681	chr1:46018681:A:G	3.50113e-09	-1.72936e-10	0.837946
46018749	chr1:46018749:G:C	4.58795e-10	-1.77893	0.584639
46019876	chr1:46019876:G:T	4.45058e-06	8.28645	-0.300798
46019890	chr1:46019890:C:T	3.84504e-06	9.31782	-1.47842
46020242	chr1:46020242:C:T	7.38836e-09	-1.24747	2.83224
46020298	chr1:46020298:T:C	6.10307e-06	9.82123	-1.51982
46020489	chr1:46020489:AG:A	9.30644e-10	-1.72936e-10	-0.487017
46021496	chr1:46021496:T:C	1.18204e-08	2.05469	-5.64276e-10
46021880	chr1:46021880:G:A	3.85853e-06	8.20188	-0.358975
46021888	chr1:46021888:A:G	6.19332e-06	9.85526	-1.53917
46022304	chr1:46022304:T:C	5.45522e-06	9.73424	-1.54505
46023534	chr1:46023534:G:A	3.32337e-10	-1.72936e-10	-1.51674
46024982	chr1:46024982:A:G	6.24883e-06	9.8553	-1.53029
46026561	chr1:46026561:G:A	3.29876e-10	-1.72936e-10	-1.52418
46027788	chr1:46027788:T:G	4.85462e-06	8.44847	-0.375922
46028707	chr1:46028707:C:T	3.34129e-10	-1.72936e-10	-1.51136
46029352	chr1:46029352:G:A	1.30731e-10	-1.77351	-0.676239
46029720	chr1:46029720:G:T	3.18033e-10	-1.72936e-10	-1.56074
46030910	chr1:46030910:A:C	3.22889e-10	-1.72936e-10	-1.54559
46031828	chr1:46031828:T:A	2.57218e-05	8.3706	1.36935
46032703	chr1:46032703:A:G	0.00143725	12.613	1.15015
46033370	chr1:46033370:C:T	1.16397e-09	-1.72936e-10	-0.263297
46033854	chr1:46033854:A:G	3.20297e-10	-0.193099	-1.36055
46034941	chr1:46034941:T:C	2.56443e-10	-1.77593	-5.25205e-05
46035321	chr1:46035321:A:G	2.49076e-10	-0.54909	-1.25605
46035687	chr1:46035687:A:G	6.09489e-09	1.39231	-5.64276e-10
46036623	chr1:46036623:G:A	0.00156567	12.365	1.48365
46036721	chr1:46036721:A:G	2.61408e-10	-1.68382	-0.0729901
46036810	chr1:46036810:C:T	2.48821e-09	-1.72936e-10	0.496427
46037299	chr1:46037299:C:T	4.65901e-10	-1.72936e-10	-1.17892
46038717	chr1:46038717:G:A	8.9232e-10	-1.76827	1.2392
46038794	chr1:46038794:G:T	3.45599e-10	-1.72936e-10	-1.47761
46039049	chr1:46039049:G:T	2.20056e-05	9.62184	-0.0379261
46039157	chr1:46039157:A:G	3.45311e-10	-1.72936e-10	-1.47845
46039475	chr1:46039475:A:G	6.97626e-05	10.789	-0.051304
46039563	chr1:46039563:T:G	2.14736e-10	-1.77599	-0.177499
46039637	chr1:46039637:A:G	0.000103832	9.37664	1.75876
46039670	chr1:46039670:G:A	3.5026e-10	-1.72936e-10	-1.46422
46039671	chr1:46039671:C:G	3.45481e-10	-1.72936e-10	-1.47796
46040672	chr1:46040672:G:A	9.43894e-08	3.74754	0.384754
46043097	chr1:46043097:A:G	2.96417e-05	10.7067	-0.824938
46043612	chr1:46043612:G:A	3.57876e-10	-1.72936e-10	-1.44271
46044407	chr1:46044407:G:C	9.72545e-10	-1.72936e-10	-0.442977
46044898	chr1:46044898:A:G	2.54122e-05	10.5727	-0.844863
46044970	chr1:46044970:C:T	0.00170136	12.5763	1.35555
46045446	chr1:46045446:T:C	8.43494e-10	-1.75797	1.17263
46046309	chr1:46046309:T:G	2.18939e-05	10.4243	-0.845489
46046916	chr1:46046916:T:C	8.40337e-08	3.74025	0.275833
46046921	chr1:46046921:G:A	1.19064e-09	-1.72936e-10	-0.240645
46047081	chr1:46047081:C:A	3.81614e-10	-1.37848	-5.64276e-10
46047326	chr1:46047326:T:C	3.55655e-10	-1.77697	0.328038
46047416	chr1:46047416:C:T	2.51066e-09	-1.77499	2.28039
46047764	chr1:46047764:TTTTG:T	7.38872e-10	-1.76993	1.05216
46047929	chr1:46047929:C:T	3.36792e-10	-1.72936e-10	-1.50343
46047953	chr1:46047953:G:A	5.93341e-10	-1.72936e-10	-0.937125
46048526	chr1:46048526:A:G	8.18931e-10	-1.75616	1.14127
46049036	chr1:46049036:C:G	8.80053e-10	-1.72936e-10	-0.542912
46049269	chr1:46049269:T:C	4.36536e-10	-1.72936e-10	-1.24402
46049270	chr1:46049270:T:C	0.000119959	9.56935	1.71042
46050042	chr1:46050042:A:G	3.8087e-10	-1.72936e-10	-1.38043
46050242	chr1:46050242:A:G	3.12508e-10	-1.57826	-5.64276e-10
46050474	chr1:46050474:A:G	8.73615e-10	-1.72936e-10	-0.550254
46050552	chr1:46050552:C:T	1.99662e-08	2.5789	-5.64276e-10
46051191	chr1:46051191:T:C	0.000104304	9.44001	1.69991
46051405	chr1:46051405:C:T	6.94848e-10	-0.779201	-5.64276e-10
46051904	chr1:46051904:G:A	4.11747e-10	-1.72936e-10	-1.30248
46051917	chr1:46051917:C:T	7.89729e-10	-1.75632	1.10512
46052000	chr1:46052000:T:C	4.42086e-10	-1.72936e-10	-1.23139
46052616	chr1:46052616:T:A	0.0001483	9.60274	1.88911
46052732	chr1:46052732:T:C	3.79297e-10	-1.72936e-10	-1.38457
46053005	chr1:46053005:T:C	2.94373e-05	9.84871	0.0261678
46053757	chr1:46053757:G:T	3.88205e-10	-1.72936e-10	-1.36136
46053950	chr1:46053950:C:A	2.39777e-05	10.5102	-0.840438
46054987	chr1:46054987:C:G	3.32751e-10	-1.72936e-10	-1.5155
46055048	chr1:46055048:G:A	3.32623e-10	-1.72936e-10	-1.51588
46055361	chr1:46055361:C:T	4.08826e-10	-1.72936e-10	-1.3096
46055419	chr1:46055419:C:T	2.41709e-05	10.5391	-0.861297
46055845	chr1:46055845:G:A	3.31706e-05	10.7369	-0.742615
46056120	chr1:46056120:G:A	0.00208703	12.5417	1.59441
46056654	chr1:46056654:A:C	8.14328e-10	-1.75477	1.13425
46056905	chr1:46056905:A:C	2.55994e-05	10.6027	-0.867506
46056988	chr1:46056988:AATGGTGAT:A	3.55153e-09	-1.72936e-10	0.852241
46057417	chr1:46057417:T:C	0.000160783	9.6564	1.91628
46057879	chr1:46057879:GC:G	0.000152987	9.64708	1.87589
46058054	chr1:46058054:G:A	4.03775e-10	-1.72936e-10	-1.32204
46058306	chr1:46058306:G:A	0.00205651	12.6023	1.51906
46058562	chr1:46058562:G:A	0.00206256	12.6739	1.45041
46058837	chr1:46058837:T:C	9.72545e-10	-1.72936e-10	-0.442977
46058910	chr1:46058910:G:A	0.000176833	9.75922	1.90861
46059067	chr1:46059067:G:A	8.1587e-10	-1.76105	1.14241
46059392	chr1:46059392:A:G	3.38493e-10	-1.72936e-10	-1.49839
46059694	chr1:46059694:T:C	3.88809e-10	-1.72936e-10	-1.3598
46060079	chr1:46060079:G:A	3.0327e-05	10.8288	-0.924179
46060274	chr1:46060274:G:A	4.12854e-10	-1.72936e-10	-1.2998
46060513	chr1:46060513:A:G	2.00342e-09	0.279718	-5.64276e-10
46061487	chr1:46061487:G:A	2.07732e-05	10.3799	-0.853648
46061628	chr1:46061628:G:A	2.23303e-05	10.4503	-0.851755
46061793	chr1:46061793:A:G	7.11078e-10	-0.756112	-5.64276e-10
46062129	chr1:46062129:C:A	1.60218e-08	-1.72936e-10	2.35881
46062931	chr1:46062931:G:A	2.63221e-05	10.6181	-0.855085
46062946	chr1:46062946:T:C	0.00281982	12.9782	1.45881
46064005	chr1:46064005:G:A	6.85828e-10	-1.7587	0.966435
46064897	chr1:46064897:C:G	3.28105e-10	-1.72936e-10	-1.52956
46065126	chr1:46065126:C:T	2.72864e-05	10.5988	-0.799746
46065532	chr1:46065532:C:T	9.69554e-10	-1.72936e-10	-0.446058
46066682	chr1:46066682:C:T	8.87319e-10	-1.72936e-10	-0.534689
46066735	chr1:46066735:G:A	1.10182e-10	-1.62789	-0.992874
46067166	chr1:46067166:G:A	3.24301e-10	-1.72936e-10	-1.54122
46068826	chr1:46068826:T:C	0.000162477	9.60896	1.97419
46068982	chr1:46068982:T:C	3.06212e-10	-1.59862	-5.64276e-10
46069972	chr1:46069972:A:C	3.24345e-10	-1.72936e-10	-1.54109
46070593	chr1:46070593:G:T	3.24552e-10	-1.72936e-10	-1.54045
46070772	chr1:46070772:G:A	3.35197e-10	-1.72936e-10	-1.50817
46071423	chr1:46071423:C:T	2.55887e-10	-1.77816	-5.64276e-10
46071503	chr1:46071503:C:G	7.94612e-10	-1.72936e-10	-0.64504
46072368	chr1:46072368:A:T	0.000148825	9.68706	1.80833
46072648	chr1:46072648:T:C	2.82812e-05	10.8122	-0.977419
46073105	chr1:46073105:T:C	3.69083e-10	-1.72936e-10	-1.41187
46073850	chr1:46073850:A:G	1.20674e-09	1.30844	-1.53565
46074015	chr1:46074015:C:T	8.63958e-06	9.72868	-1.07971
46074430	chr1:46074430:A:T	6.68959e-10	-0.817171	-5.64276e-10
46074784	chr1:46074784:A:G	7.97015e-10	-1.72936e-10	-0.64202
46074980	chr1:46074980:C:T	3.05473e-05	10.7463	-0.834389
46075091	chr1:46075091:G:A	1.04065e-09	-1.72936e-10	-0.375292
46076422	chr1:46076422:A:G	3.33751e-10	-1.72936e-10	-1.5125
46077073	chr1:46077073:TG:T	1.0435e-08	-1.72936e-10	1.93003
46077140	chr1:46077140:G:A	3.12766e-10	-1.72936e-10	-1.57744
46077914	chr1:46077914:A:G	3.24345e-10	-1.72936e-10	-1.54109
46078193	chr1:46078193:A:T	3.96939e-09	-1.72936e-10	0.963473
46078552	chr1:46078552:T:A	7.21083e-05	9.2537	1.51709
46078654	chr1:46078654:A:C	4.04149e-10	-1.72936e-10	-1.32111
46079096	chr1:46079096:C:T	0.000116183	9.86917	1.37862
46079496	chr1:46079496:G:A	3.24417e-10	-1.72936e-10	-1.54086
46079599	chr1:46079599:T:A	1.09881e-09	-0.320915	-5.64276e-10
46079962	chr1:46079962:T:C	3.86639e-10	-1.72936e-10	-1.3654
46080014	chr1:46080014:C:T	3.2403e-10	-1.72936e-10	-1.54206
46080052	chr1:46080052:G:A	1.59582e-05	9.42842	-0.165829
46080453	chr1:46080453:A:G	3.24655e-10	-1.72936e-10	-1.54013
46080536	chr1:46080536:T:C	0.000143971	9.54069	1.92154
46080542	chr1:46080542:T:C	5.64072e-10	-0.987712	-5.64276e-10
46080988	chr1:46080988:A:G	4.59974e-10	-1.72936e-10	-1.19172
46081180	chr1:46081180:T:G	2.93847e-05	10.6875	-0.814453
46081273	chr1:46081273:T:C	0.00294422	12.9697	1.51052
46081363	chr1:46081363:C:G	0.000121064	9.59738	1.69155
46081438	chr1:46081438:A:G	4.04303e-10	-1.72936e-10	-1.32073
46082196	chr1:46082196:A:G	2.88234e-05	10.697	-0.843193
46082490	chr1:46082490:T:C	1.8225e-10	-0.822556	-1.29496
46082730	chr1:46082730:G:T	0.000137707	9.54544	1.87231
46082793	chr1:46082793:G:A	2.13877e-09	0.345093	-5.64276e-10
46083153	chr1:46083153:G:A	2.89674e-05	10.7144	-0.855659
46083372	chr1:46083372:A:G	5.36209e-10	-1.72936e-10	-1.03837
46083516	chr1:46083516:A:G	2.69694e-05	10.65	-0.862696
46083632	chr1:46083632:T:C	2.85889e-10	-1.66729	-5.64276e-10
46083976	chr1:46083976:T:C	4.22181e-10	-1.72936e-10	-1.27746
46084072	chr1:46084072:T:C	9.4228e-10	-1.72936e-10	-0.474592
46084252	chr1:46084252:G:A	9.72545e-10	-1.72936e-10	-0.442977
46085354	chr1:46085354:G:A	1.79894e-10	-1.55998	-0.570542
46086104	chr1:46086104:T:C	4.57642e-10	-1.72936e-10	-1.19681
46086891	chr1:46086891:T:A	3.24345e-10	-1.72936e-10	-1.54109
46086984	chr1:46086984:T:A	1.04932e-09	-1.72936e-10	-0.366992
46087916	chr1:46087916:G:A	9.72545e-10	-1.72936e-10	-0.442977
46088113	chr1:46088113:G:A	1.09959e-10	-1.60036	-1.02242
46088279	chr1:46088279:A:C	4.03125e-10	-1.72936e-10	-1.32365
46088315	chr1:46088315:AC:A	2.3298e-10	-1.76015	-0.111792
46088427	chr1:46088427:CATA:C	5.93818e-09	1.36627	-5.64276e-10
46088470	chr1:46088470:A:G	3.97168e-10	-1.77017	0.431635
46088846	chr1:46088846:G:A	0.000142374	9.5807	1.87038
46088851	chr1:46088851:G:C	1.20685e-09	1.3473	-1.57442
46089580	chr1:46089580:T:C	6.77139e-11	-1.71399	-1.39361
46089628	chr1:46089628:T:C	0.000472988	10.8702	1.78151
46090874	chr1:46090874:A:G	2.56504e-10	-1.77575	-5.64276e-10
46091234	chr1:46091234:G:A	1.04382e-09	-1.72936e-10	-0.372248
46091818	chr1:46091818:G:T	1.85155e-10	-0.772161	-1.32954
46092442	chr1:46092442:C:A	0.000174764	9.48005	2.17601
46093255	chr1:46093255:C:A	3.62082e-10	-1.74396	0.312937
46093499	chr1:46093499:T:C	3.09045e-05	10.6031	-0.679541
46094572	chr1:46094572:T:A	2.91202e-05	10.5	-0.635976
46094845	chr1:46094845:G:A	4.21621e-10	-1.72936e-10	-1.27879
46095366	chr1:46095366:AAACT:A	0.000171013	9.44287	2.19149
46095735	chr1:46095735:A:G	3.48604e-10	-1.72936e-10	-1.46896
46095888	chr1:46095888:C:T	4.86221e-10	-1.76905	0.632815
46095912	chr1:46095912:A:G	3.67317e-10	-1.72936e-10	-1.41667
46096795	chr1:46096795:A:G	3.91805e-10	-1.72936e-10	-1.35213
46096844	chr1:46096844:A:G	9.26746e-10	-1.72936e-10	-0.491214
46097153	chr1:46097153:C:A	8.86819e-10	-1.72936e-10	-0.535253
46097510	chr1:46097510:T:C	4.36997e-10	-1.72936e-10	-1.24297
46097619	chr1:46097619:G:A	3.65946e-10	-1.72936e-10	-1.42041
46098008	chr1:46098008:C:A	2.71414e-05	9.60631	0.18737
46099071	chr1:46099071:T:C	3.13288e-10	-1.72936e-10	-1.57577
46099619	chr1:46099619:G:A	4.27806e-10	-1.72936e-10	-1.26422
46099657	chr1:46099657:A:T	2.54473e-10	-1.76449	-0.0192115
46100833	chr1:46100833:C:G	3.39995e-10	-1.72936e-10	-1.49396
46101271	chr1:46101271:G:A	1.03124e-09	-1.72936e-10	-0.384378
46101437	chr1:46101437:G:A	9.39407e-10	-1.72936e-10	-0.477645
46101863	chr1:46101863:A:T	0.00177478	12.5099	1.46413
46102890	chr1:46102890:C:T	1.34531e-06	7.52831	-0.739071
46103164	chr1:46103164:T:C	0.000198654	9.54895	2.23524
46103751	chr1:46103751:C:T	3.50546e-10	-1.72936e-10	-1.4634
46103857	chr1:46103857:G:C	3.73172e-10	-1.72936e-10	-1.40085
46103986	chr1:46103986:C:T	4.93165e-10	-1.72936e-10	-1.12205
46104091	chr1:46104091:G:GT	3.53212e-10	-1.72936e-10	-1.45582
46104165	chr1:46104165:T:G	6.65676e-10	-1.76252	0.940428
46104892	chr1:46104892:C:T	3.21266e-10	-1.72936e-10	-1.55062
46105207	chr1:46105207:A:T	7.80748e-10	-1.75209	1.08945
46105549	chr1:46105549:C:T	7.66699e-10	-1.75143	1.07063
46105837	chr1:46105837:T:A	4.26952e-05	10.0287	0.218035
46106012	chr1:46106012:C:A	3.59058e-10	-1.7425	0.303086
46106018	chr1:46106018:T:C	2.86944e-09	0.638978	-5.64276e-10
46106249	chr1:46106249:C:T	4.4339e-05	10.0371	0.247405
46106444	chr1:46106444:A:G	2.71976e-10	-1.71718	-5.64276e-10
46106999	chr1:46106999:G:A	0.000146502	9.58011	1.89955
46107122	chr1:46107122:A:G	4.56399e-10	-1.72936e-10	-1.19953
46107145	chr1:46107145:C:T	8.12217e-10	-1.76801	1.14488
46108343	chr1:46108343:T:C	0.00202704	12.7164	1.39056
46108752	chr1:46108752:C:T	0.000161096	9.46801	2.10661
46108812	chr1:46108812:C:A	1.59843e-08	-1.72936e-10	2.35647
46108877	chr1:46108877:C:T	3.55727e-09	-1.72936e-10	0.853855
46109016	chr1:46109016:G:A	1.08631e-09	-1.72936e-10	-0.332356
46109178	chr1:46109178:AAAAAAT:A	1.53362e-05	8.86944	0.353399
46109423	chr1:46109423:A:G	3.24681e-10	-1.54005	-5.64276e-10
46109424	chr1:46109424:G:T	3.24209e-10	-1.54151	-5.64276e-10
46109578	chr1:46109578:G:A	3.10963e-09	-1.72936e-10	0.719366
46109632	chr1:46109632:C:T	3.75859e-10	-1.72936e-10	-1.39368
46109761	chr1:46109761:C:T	4.12068e-10	-1.72936e-10	-1.3017
46110261	chr1:46110261:GCCA:G	3.30727e-10	-1.76014	0.238534
46110545	chr1:46110545:G:A	3.1222e-10	-1.72936e-10	-1.57919
46110600	chr1:46110600:C:G	4.27542e-10	-1.72936e-10	-1.26484
46110754	chr1:46110754:T:C	3.43072e-10	-1.72936e-10	-1.48495
46111452	chr1:46111452:T:C	0.00122498	12.214	1.38928
46111708	chr1:46111708:G:C	3.16581e-09	-1.72936e-10	0.73727
46113462	chr1:46113462:T:C	3.09378e-10	-1.58833	-5.64276e-10
46113514	chr1:46113514:T:G	3.32876e-10	-1.72936e-10	-1.51512
46113645	chr1:46113645:A:T	9.73053e-10	-1.72936e-10	-0.442455
46113939	chr1:46113939:C:T	1.70872e-05	10.1407	-0.809771
46114763	chr1:46114763:CCTCA:C	4.81582e-05	9.89875	0.468359
46115036	chr1:46115036:G:A	4.20268e-10	-1.72157	0.439571
46115772	chr1:46115772:T:C	0.00017965	9.71637	1.96726
46115777	chr1:46115777:G:A	4.21751e-10	-1.72031	0.441828
46116261	chr1:46116261:A:G	0.000541175	8.37656	4.4098
46116271	chr1:46116271:G:A	3.3349e-10	-1.72936e-10	-1.51328
46117190	chr1:46117190:T:C	3.71402e-10	-1.72936e-10	-1.40561
46117651	chr1:46117651:G:GT	4.56254e-10	-1.72936e-10	-1.19984
46117746	chr1:46117746:G:A	0.000564889	10.5963	2.23296
46117935	chr1:46117935:G:A	3.79102e-05	9.90401	0.223827
46118323	chr1:46118323:TC:T	0.00139731	12.3915	1.34345
46118819	chr1:46118819:G:C	4.25739e-10	-1.72936e-10	-1.26907
46118835	chr1:46118835:C:G	4.55824e-10	-1.72936e-10	-1.20079
46119187	chr1:46119187:A:G	0.00156174	12.5408	1.30533
46119746	chr1:46119746:G:A	4.48447e-10	-1.72892	0.511813
46120668	chr1:46120668:A:G	4.92341e-09	1.17886	-5.64276e-10
46120954	chr1:46120954:C:A	0.00019274	9.74722	2.00674
46121851	chr1:46121851:T:C	3.51428e-10	-1.72936e-10	-1.46089
46121858	chr1:46121858:G:A	2.68728e-10	-0.329015	-1.40018
46122215	chr1:46122215:T:C	4.50084e-05	10.1782	0.121226
46122334	chr1:46122334:T:C	0.00114945	12.2424	1.29729
46122658	chr1:46122658:G:A	3.3064e-10	-1.72936e-10	-1.52186
46122831	chr1:46122831:A:G	4.2995e-07	7.17416	-1.52563
46123604	chr1:46123604:G:C	2.562e-10	-1.48739	-0.289548
46124467	chr1:46124467:G:A	5.00606e-10	-1.72936e-10	-1.10707
46124711	chr1:46124711:G:A	1.01539e-09	-1.72936e-10	-0.399866
46124745	chr1:46124745:G:A	2.60505e-10	-1.76666	0.00638744
46125240	chr1:46125240:T:C	4.51664e-09	-1.72936e-10	1.09263
46125889	chr1:46125889:T:C	2.16104e-09	0.355453	-5.64276e-10
46126231	chr1:46126231:G:C	5.09465e-09	-1.72936e-10	1.21305
46126742	chr1:46126742:C:T	1.73918e-05	10.1394	-0.790822
46126748	chr1:46126748:G:A	0.000675324	12.2315	0.776281
46127135	chr1:46127135:G:T	3.90749e-10	-1.72936e-10	-1.35483
46127930	chr1:46127930:A:G	1.09629e-09	-1.72936e-10	-0.32321
46129620	chr1:46129620:G:A	3.86637e-10	-1.72936e-10	-1.36541
46129657	chr1:46129657:A:G	0.000617279	8.386	4.53194
46129943	chr1:46129943:T:A	1.70885e-09	1.66028	-1.5396
46130024	chr1:46130024:C:T	1.87797e-05	10.2326	-0.807195
46130691	chr1:46130691:C:T	3.12247e-10	-1.72936e-10	-1.5791
46131086	chr1:46131086:CAGAA:C	4.09453e-10	-1.71878	0.410709
46131216	chr1:46131216:T:C	3.0609e-09	-1.72936e-10	0.703569
46132304	chr1:46132304:G:A	4.04954e-10	-1.72936e-10	-1.31912
46132305	chr1:46132305:C:A	4.04954e-10	-1.72936e-10	-1.31912
46132581	chr1:46132581:G:A	9.91296e-10	-1.72936e-10	-0.423881
46132597	chr1:46132597:C:A	0.000175106	9.27651	2.3815
46132601	chr1:46132601:A:C	1.06843e-05	9.80827	-0.946879
46133784	chr1:46133784:C:T	4.08217e-09	-1.72936e-10	0.99149
46133947	chr1:46133947:C:T	1.05248e-09	-1.73299	1.369
46134354	chr1:46134354:A:G	5.01563e-10	-1.72936e-10	-1.10516
46135525	chr1:46135525:A:G	1.55976e-07	3.90136	0.733207
46135677	chr1:46135677:T:G	5.99517e-10	-0.926769	-5.64276e-10
46136339	chr1:46136339:A:G	3.53173e-10	-1.72936e-10	-1.45594
46136622	chr1:46136622:A:C	2.2355e-10	-0.469039	-1.44422
46136673	chr1:46136673:T:C	3.03217e-10	-0.421012	-1.18743
46138490	chr1:46138490:GTC:G	9.49874e-07	7.0034	-0.562204
46138504	chr1:46138504:A:T	3.64005e-10	-1.72936e-10	-1.42572
46138643	chr1:46138643:G:A	3.57264e-06	6.85455	0.911372
46138726	chr1:46138726:G:T	5.07357e-10	-1.09368	-5.64276e-10
46139697	chr1:46139697:C:T	9.48427e-07	7.05786	-0.618189
46140056	chr1:46140056:A:C	7.00178e-06	7.36182	1.07696
46140082	chr1:46140082:G:A	9.95408e-10	-1.72936e-10	-0.419741
46140584	chr1:46140584:A:G	1.88374e-09	-1.72936e-10	0.21812
46140643	chr1:46140643:T:TA	3.46598e-10	-0.569569	-0.905159
46140820	chr1:46140820:T:G	4.1208e-10	-1.72936e-10	-1.30168
46141070	chr1:46141070:G:A	2.56453e-10	-1.77595	-5.64276e-10
46141338	chr1:46141338:T:G	9.05618e-10	-1.72936e-10	-0.514276
46141428	chr1:46141428:G:A	2.75391e-10	-1.7047	-5.64276e-10
46141580	chr1:46141580:A:G	3.40252e-10	-1.72936e-10	-1.49321
46142453	chr1:46142453:C:T	4.3484e-10	-1.72936e-10	-1.24792
46142985	chr1:46142985:G:A	5.78839e-10	-1.72936e-10	-0.961869
46144064	chr1:46144064:G:A	0.000303028	13.0079	-0.801415
46144536	chr1:46144536:G:A	3.44207e-10	-1.72936e-10	-1.48165
46144540	chr1:46144540:C:T	2.30779e-08	4.22946	-1.50572
46144570	chr1:46144570:C:T	4.22487e-10	-1.72936e-10	-1.27673
46144577	chr1:46144577:C:T	5.8294e-10	-1.72936e-10	-0.954809
46144784	chr1:46144784:G:C	2.95938e-08	3.93175	-0.959324
46145373	chr1:46145373:A:T	6.05637e-07	5.99114	-5.64276e-10
46145784	chr1:46145784:C:T	3.13079e-10	-1.72936e-10	-1.57644
46145853	chr1:46145853:T:G	3.12463e-10	-1.72936e-10	-1.57841
46146386	chr1:46146386:A:G	8.1445e-10	-1.72936e-10	-0.62038
46146434	chr1:46146434:A:G	5.32345e-09	2.83601	-1.57903
46146527	chr1:46146527:A:G	3.77235e-10	-1.72936e-10	-1.39003
46146889	chr1:46146889:C:T	8.98608e-10	-1.72936e-10	-0.522047
46148200	chr1:46148200:C:T	6.48795e-10	-1.72936e-10	-0.847776
46148337	chr1:46148337:A:G	3.38953e-10	-1.72936e-10	-1.49703
46150895	chr1:46150895:G:A	6.92967e-10	-0.781911	-5.64276e-10
46151972	chr1:46151972:C:T	3.48209e-10	-1.72936e-10	-1.47009
46152309	chr1:46152309:G:A	3.18249e-10	-1.72936e-10	-1.56006
46152440	chr1:46152440:A:G	2.299e-09	0.417334	-5.64276e-10
46152787	chr1:46152787:T:C	3.24041e-10	-1.72936e-10	-1.54202
46152962	chr1:46152962:A:G	1.08497e-09	-1.72936e-10	-0.333582
46153418	chr1:46153418:G:A	1.08823e-09	-1.72936e-10	-0.330585
46153880	chr1:46153880:A:G	1.05223e-09	-1.72936e-10	-0.364228
46154842	chr1:46154842:CCTT:C	1.15273e-10	-1.4169	-1.15869
46154971	chr1:46154971:C:A	4.99925e-10	-1.72936e-10	-1.10844
46155214	chr1:46155214:C:A	1.1115e-08	1.6601	0.33306
46155771	chr1:46155771:T:A	3.13961e-10	-1.72936e-10	-1.57363
46155787	chr1:46155787:T:C	4.95614e-10	-1.1171	-5.64276e-10
46156068	chr1:46156068:G:A	1.3596e-08	3.74146	-1.54682
46156713	chr1:46156713:G:A	1.01478e-09	-1.72936e-10	-0.400466
46157425	chr1:46157425:T:C	8.5576e-09	3.3059	-1.57422
46158909	chr1:46158909:CA:C	3.12775e-10	-1.72936e-10	-1.57741
46158955	chr1:46158955:C:T	6.15767e-08	4.67845	-0.973307
46159103	chr1:46159103:A:G	3.93169e-10	-1.72936e-10	-1.34865
46160194	chr1:46160194:T:C	3.12326e-10	-1.72936e-10	-1.57885
46160891	chr1:46160891:T:C	5.78927e-10	-1.72936e-10	-0.961718
46160901	chr1:46160901:G:A	2.20515e-09	-1.72936e-10	0.375657
46161710	chr1:46161710:C:A	3.72113e-10	-1.72936e-10	-1.4037
46161874	chr1:46161874:C:T	3.99117e-10	0.000453497	-1.33409
46162040	chr1:46162040:C:T	2.31811e-09	-1.72936e-10	0.425614
46162655	chr1:46162655:T:C	8.8204e-10	-1.72936e-10	-0.540656
46162871	chr1:46162871:C:T	3.70278e-08	4.08879	-0.892259
46163131	chr1:46163131:G:T	3.39829e-10	-1.72936e-10	-1.49445
46163436	chr1:46163436:G:C	3.16779e-10	-1.72936e-10	-1.56469
46163738	chr1:46163738:A:G	6.62732e-11	-1.71618	-1.41293
46163981	chr1:46163981:A:C	1.41583e-08	1.59749	0.637673
46164041	chr1:46164041:G:A	1.93064e-06	-1.72936e-10	7.15047
46164203	chr1:46164203:G:C	6.57534e-11	-1.72173	-1.41525
46164617	chr1:46164617:G:A	3.16815e-10	-1.72936e-10	-1.56458
46166550	chr1:46166550:A:C	5.87979e-10	-1.72936e-10	-0.946202
46166978	chr1:46166978:C:G	3.17847e-10	-1.72936e-10	-1.56132
46167139	chr1:46167139:C:T	8.6223e-10	-1.72936e-10	-0.563371
46167682	chr1:46167682:C:T	3.20854e-10	-1.72936e-10	-1.55191
46167904	chr1:46167904:C:T	2.15297e-09	-1.72936e-10	0.351712
46168082	chr1:46168082:C:T	3.25158e-10	-1.72936e-10	-1.53858
46168202	chr1:46168202:T:C	6.49295e-09	1.0848	0.370779
46168604	chr1:46168604:C:T	1.61381e-09	-1.72936e-10	0.0634583
46168914	chr1:46168914:A:T	4.28804e-09	-1.72936e-10	1.04069
46168973	chr1:46168973:A:G	1.63033e-09	0.0736437	-5.64276e-10
46169220	chr1:46169220:TTC:T	3.62006e-10	-1.43123	-5.64276e-10
46169439	chr1:46169439:C:A	3.1226e-10	-1.72936e-10	-1.57906
46169477	chr1:46169477:G:A	6.38693e-08	4.13245	-0.390754
46169506	chr1:46169506:G:A	9.47503e-11	-1.47046	-1.30119
46169537	chr1:46169537:A:C	3.87781e-09	2.10878	-1.16864
46170223	chr1:46170223:T:C	6.25998e-11	-1.76139	-1.42475
46170489	chr1:46170489:C:T	5.50828e-11	-1.73521	-1.57885
46170712	chr1:46170712:C:T	6.66564e-08	4.28733	-0.50292
46171216	chr1:46171216:C:T	5.49519e-11	-1.73881	-1.57763
46172168	chr1:46172168:T:C	6.21995e-11	-1.76324	-1.42931
46172865	chr1:46172865:T:C	2.27106e-09	1.66061	-1.2555
46173032	chr1:46173032:A:T	5.51639e-11	-1.73458	-1.57801
46173344	chr1:46173344:G:A	5.52564e-11	-1.73404	-1.57687
46174294	chr1:46174294:T:C	4.31706e-10	-1.72936e-10	-1.25515
46174934	chr1:46174934:T:C	1.67136e-09	-1.77324	1.87174
46175068	chr1:46175068:C:G	1.33497e-08	-1.72936e-10	2.17635
46175752	chr1:46175752:G:A	1.96999e-09	1.77928	-1.51639
46175830	chr1:46175830:G:A	2.0846e-08	2.62202	-5.64276e-10
46176055	chr1:46176055:T:G	1.48107e-09	-1.72936e-10	-0.022372
46176069	chr1:46176069:A:G	8.38487e-11	-1.55655	-1.33732
46176139	chr1:46176139:T:G	3.27016e-10	-1.72936e-10	-1.53289
46176811	chr1:46176811:C:T	7.44522e-10	-1.72936e-10	-0.710151
46177421	chr1:46177421:A:G	4.02862e-08	4.17517	-0.894303
46177824	chr1:46177824:A:G	3.12882e-10	-1.72936e-10	-1.57707
46178272	chr1:46178272:G:A	3.41401e-10	-1.72936e-10	-1.48984
46178320	chr1:46178320:G:A	9.66597e-10	-1.72936e-10	-0.449112
46179425	chr1:46179425:G:C	3.47468e-10	-1.72936e-10	-1.47222
46179852	chr1:46179852:C:A	1.22428e-07	4.00347	0.388909
46179889	chr1:46179889:C:G	6.21718e-11	-1.74192	-1.45108
46179930	chr1:46179930:AAAGT:A	5.66379e-10	-1.72936e-10	-0.983629
46180009	chr1:46180009:A:G	1.39595e-08	2.76888	-0.547862
46180139	chr1:46180139:C:T	5.93008e-11	-1.76788	-1.47239
46180291	chr1:46180291:G:A	3.97357e-10	-1.72936e-10	-1.33806
46180339	chr1:46180339:T:G	5.47316e-10	-1.72936e-10	-1.01787
46181212	chr1:46181212:T:A	7.24138e-10	-1.72936e-10	-0.737911
46181637	chr1:46181637:AT:A	5.2935e-10	-1.72936e-10	-1.05124
46182221	chr1:46182221:G:A	8.33227e-10	-1.46556	0.867974
46182880	chr1:46182880:C:T	5.0357e-10	-1.72936e-10	-1.10117
46183374	chr1:46183374:C:T	2.55789e-05	10.7986	-1.06425
46183647	chr1:46183647:A:C	3.45174e-10	-1.72936e-10	-1.47884
46183815	chr1:46183815:AG:A	3.53162e-09	-0.42523	1.27185
46184446	chr1:46184446:C:T	6.87769e-09	-0.969832	2.48298
46185410	chr1:46185410:C:G	4.45507e-10	-1.72936e-10	-1.22368
46185947	chr1:46185947:T:A	4.0406e-10	-1.72936e-10	-1.32133
46186109	chr1:46186109:C:T	3.53011e-10	-1.4564	-5.64276e-10
46186493	chr1:46186493:T:C	3.12213e-10	-1.72936e-10	-1.57921
46186636	chr1:46186636:C:A	2.99257e-10	-1.62159	-5.64276e-10
46187105	chr1:46187105:A:G	3.33043e-10	-1.72936e-10	-1.51462
46187207	chr1:46187207:T:C	4.01051e-10	-1.72936e-10	-1.3288
46188074	chr1:46188074:C:T	3.37791e-10	-1.72936e-10	-1.50047
46188819	chr1:46188819:G:A	3.51936e-10	-1.72936e-10	-1.45944
46189428	chr1:46189428:T:C	5.60188e-11	-1.74849	-1.54871
46189808	chr1:46189808:G:A	3.14724e-10	-1.72936e-10	-1.5712
46189823	chr1:46189823:G:T	7.62243e-11	-1.75633	-1.23288
46189973	chr1:46189973:C:T	2.55614e-10	-1.77922	-5.64276e-10
46190185	chr1:46190185:C:T	3.1493e-10	-1.72936e-10	-1.57054
46190579	chr1:46190579:C:T	3.15791e-10	-1.72936e-10	-1.56781
46190800	chr1:46190800:G:A	1.0492e-09	-1.72936e-10	-0.367108
46191548	chr1:46191548:C:T	1.00465e-07	3.82393	0.370744
46191603	chr1:46191603:C:T	3.75098e-10	-1.72936e-10	-1.39571
46191880	chr1:46191880:C:T	6.70037e-10	-1.72936e-10	-0.815561
46191979	chr1:46191979:T:C	2.23093e-08	-0.202024	2.89189
46192261	chr1:46192261:C:T	3.82146e-10	-1.72936e-10	-1.37709
46192545	chr1:46192545:C:T	3.64457e-10	-1.42449	-5.64276e-10
46192656	chr1:46192656:A:G	2.26714e-08	-0.215597	2.92156
46192671	chr1:46192671:G:A	2.11313e-08	-0.258047	2.89366
46192856	chr1:46192856:T:G	3.43564e-10	-1.72936e-10	-1.48352
46193238	chr1:46193238:G:A	3.12226e-10	-1.72936e-10	-1.57917
46193432	chr1:46193432:T:C	3.62834e-09	-0.249056	1.12269
46193691	chr1:46193691:T:C	1.89e-08	-0.269223	2.79325
46194623	chr1:46194623:T:C	1.74134e-08	-0.315261	2.75736
46196104	chr1:46196104:G:A	8.42631e-11	-1.73541	-1.15354
46196937	chr1:46196937:A:C	8.65897e-11	-1.73309	-1.12862
46197242	chr1:46197242:G:C	3.12446e-10	-1.72936e-10	-1.57846
46197362	chr1:46197362:T:C	3.71141e-10	-1.72936e-10	-1.40631
46197832	chr1:46197832:C:T	3.13255e-10	-1.72936e-10	-1.57588
46198577	chr1:46198577:A:G	9.39142e-11	-1.23673	-1.54378
46198811	chr1:46198811:A:G	3.12387e-10	-1.72936e-10	-1.57865
46199050	chr1:46199050:T:TC	1.2548e-09	-1.72936e-10	-0.188163
46199090	chr1:46199090:C:T	8.77736e-10	-1.72936e-10	-0.545548
46199816	chr1:46199816:C:G	3.13227e-10	-1.72936e-10	-1.57596
46199931	chr1:46199931:A:G	3.13162e-10	-1.72936e-10	-1.57617
46200339	chr1:46200339:A:G	3.12271e-10	-1.72936e-10	-1.57902
46202637	chr1:46202637:T:C	3.12519e-10	-1.72936e-10	-1.57823
46203856	chr1:46203856:A:G	3.16771e-10	-1.72936e-10	-1.56471
46204587	chr1:46204587:A:G	7.93585e-09	0.825721	0.830531
46205986	chr1:46205986:C:G	3.26438e-10	-1.72936e-10	-1.53465
46206325	chr1:46206325:A:G	5.71372e-08	0.924393	2.70592
46206363	chr1:46206363:C:T	3.13227e-10	-1.72936e-10	-1.57596
46206539	chr1:46206539:T:C	1.18742e-09	-1.72936e-10	-0.243359
46206822	chr1:46206822:A:G	3.18048e-10	-1.72936e-10	-1.56069
46207228	chr1:46207228:G:A	7.57486e-11	-1.56817	-1.4273
46207739	chr1:46207739:C:T	1.25382e-09	-1.72936e-10	-0.188942
46207784	chr1:46207784:T:C	3.1331e-10	-1.72936e-10	-1.5757
46208315	chr1:46208315:TG:T	3.19899e-10	-1.72936e-10	-1.55489
46208353	chr1:46208353:T:C	3.13205e-10	-1.72936e-10	-1.57604
46208578	chr1:46208578:C:T	5.60792e-06	7.60567	0.611126
46208743	chr1:46208743:A:G	3.14604e-10	-1.72936e-10	-1.57158
46210020	chr1:46210020:C:A	5.45191e-11	-1.74514	-1.57921
46210071	chr1:46210071:C:T	4.33543e-10	-1.72936e-10	-1.2509
46210360	chr1:46210360:C:CAGCA	4.32486e-10	-1.72936e-10	-1.25334
46210767	chr1:46210767:G:A	6.12448e-10	-1.72936e-10	-0.905429
46211073	chr1:46211073:C:T	3.48682e-10	-1.72936e-10	-1.46873
46211442	chr1:46211442:C:CACAT	2.5627e-09	0.525924	-5.64276e-10
46211448	chr1:46211448:C:T	7.30132e-10	-1.72936e-10	-0.729669
46211452	chr1:46211452:C:T	3.46892e-10	-1.72936e-10	-1.47388
46211547	chr1:46211547:T:C	5.6127e-11	-1.7309	-1.56437
46212054	chr1:46212054:A:G	4.3735e-10	-1.72936e-10	-1.24216
46212246	chr1:46212246:A:G	9.89249e-08	3.16852	1.0107
46212438	chr1:46212438:G:A	4.09683e-10	-1.30751	-5.64276e-10
46212517	chr1:46212517:G:A	4.48152e-10	-1.72936e-10	-1.21776
46212523	chr1:46212523:C:T	4.14147e-10	-1.72936e-10	-1.29667
46212987	chr1:46212987:A:G	4.47881e-10	-1.72936e-10	-1.21837
46213066	chr1:46213066:A:G	4.4226e-10	-1.72936e-10	-1.23099
46213217	chr1:46213217:G:A	3.81263e-10	-1.72936e-10	-1.3794
46213492	chr1:46213492:G:A	4.32044e-10	-1.72936e-10	-1.25437
46213596	chr1:46213596:C:T	3.16014e-10	-1.72936e-10	-1.56711
46213966	chr1:46213966:T:A	4.61905e-10	-1.72936e-10	-1.18753
46214164	chr1:46214164:G:A	4.28207e-10	-1.72936e-10	-1.26329
46214412	chr1:46214412:G:A	3.95491e-10	-1.72936e-10	-1.34277
46214964	chr1:46214964:C:T	3.27848e-07	3.76061	1.61681
46215170	chr1:46215170:A:G	4.27932e-10	-1.72936e-10	-1.26393
46215620	chr1:46215620:T:G	4.28983e-10	-1.72936e-10	-1.26148
46215642	chr1:46215642:T:C	4.38891e-10	-1.72936e-10	-1.23864
46215771	chr1:46215771:G:T	4.3702e-10	-1.72936e-10	-1.24292
46215843	chr1:46215843:A:G	5.90299e-11	-1.77958	-1.46527
46215905	chr1:46215905:T:G	1.48078e-09	-1.72936e-10	-0.0225671
46216581	chr1:46216581:A:C	5.99033e-10	-1.72936e-10	-0.927576
46217342	chr1:46217342:G:A	4.33703e-10	-1.72936e-10	-1.25053
46217582	chr1:46217582:G:A	4.20631e-10	-1.72936e-10	-1.28114
46217680	chr1:46217680:T:C	4.2778e-10	-1.72936e-10	-1.26428
46217690	chr1:46217690:C:T	4.27817e-10	-1.72936e-10	-1.2642
46217813	chr1:46217813:C:T	3.12257e-10	-1.72936e-10	-1.57907
46217880	chr1:46217880:G:A	4.26955e-10	-1.72936e-10	-1.26622
46218215	chr1:46218215:G:A	1.42258e-09	-1.72936e-10	-0.0626664
46218245	chr1:46218245:C:T	6.51617e-10	-1.72936e-10	-0.843437
46219342	chr1:46219342:A:G	4.02966e-10	-1.72936e-10	-1.32404
46219361	chr1:46219361:C:T	3.13607e-10	-1.72936e-10	-1.57475
46219733	chr1:46219733:A:G	4.71142e-10	-1.72936e-10	-1.16773
46220476	chr1:46220476:A:C	8.12497e-10	-1.72936e-10	-0.622781
46221272	chr1:46221272:C:T	3.12416e-10	-1.72936e-10	-1.57856
46222189	chr1:46222189:C:T	1.05939e-09	-1.72936e-10	-0.357443
46222586	chr1:46222586:A:G	3.27558e-10	-1.72936e-10	-1.53123
46223489	chr1:46223489:G:C	3.99958e-10	-1.72936e-10	-1.33154
46223589	chr1:46223589:T:C	4.05861e-10	-1.72936e-10	-1.31688
46223869	chr1:46223869:C:T	4.22573e-10	-1.72936e-10	-1.27653
46224012	chr1:46224012:G:A	3.82145e-10	-1.72936e-10	-1.37709
46224523	chr1:46224523:G:A	4.17273e-10	-1.72936e-10	-1.28915
46224618	chr1:46224618:C:T	6.71023e-09	1.4764	0.0120975
46224634	chr1:46224634:G:A	3.80897e-10	-1.72936e-10	-1.38036
46224659	chr1:46224659:G:C	2.76742e-09	2.18162	-1.57884
46224683	chr1:46224683:A:G	9.48717e-10	-1.72936e-10	-0.467783
46224753	chr1:46224753:A:T	5.79141e-10	-1.72936e-10	-0.961348
46224846	chr1:46224846:C:T	4.06938e-10	-1.72936e-10	-1.31423
46225124	chr1:46225124:C:T	8.48545e-10	-1.72936e-10	-0.57937
46226100	chr1:46226100:C:T	3.12392e-10	-1.72936e-10	-1.57863
46226375	chr1:46226375:C:T	3.77488e-10	-1.72936e-10	-1.38936
46228269	chr1:46228269:T:C	3.81897e-10	-1.72936e-10	-1.37774
46228403	chr1:46228403:G:A	3.4186e-10	-1.72936e-10	-1.48849
46228843	chr1:46228843:A:G	4.09027e-10	-1.72936e-10	-1.30911
46228906	chr1:46228906:C:T	9.28608e-10	-1.72936e-10	-0.489206
46229029	chr1:46229029:G:T	4.49315e-09	2.54687	-1.45946
46229131	chr1:46229131:G:A	2.88668e-10	-1.65762	-5.64276e-10
46229142	chr1:46229142:G:C	3.81854e-10	-1.72936e-10	-1.37785
46229242	chr1:46229242:C:T	3.12294e-10	-1.72936e-10	-1.57895
46229349	chr1:46229349:G:A	3.33714e-10	-1.72936e-10	-1.51261
46230027	chr1:46230027:C:T	2.55908e-10	-1.77808	-5.64276e-10
46230374	chr1:46230374:G:A	4.14935e-10	-1.72936e-10	-1.29477
46230732	chr1:46230732:G:T	3.80542e-10	-1.72936e-10	-1.3813
46231002	chr1:46231002:T:C	5.44943e-11	-1.77648	-1.54831
46232022	chr1:46232022:C:T	4.19297e-10	-1.72936e-10	-1.28431
46232345	chr1:46232345:C:A	4.58579e-10	-1.19476	-5.64276e-10
46232623	chr1:46232623:G:C	4.16745e-10	-1.72936e-10	-1.29042
46232658	chr1:46232658:C:T	4.4244e-10	-1.72936e-10	-1.23059
46233016	chr1:46233016:A:G	3.08813e-10	-1.59016	-5.64276e-10
46233246	chr1:46233246:A:T	4.22263e-10	-1.72936e-10	-1.27726
46235382	chr1:46235382:G:T	4.21773e-10	-1.72936e-10	-1.27843
46235415	chr1:46235415:T:C	4.15469e-10	-1.72936e-10	-1.29348
46235614	chr1:46235614:T:C	5.45998e-10	0.517425	-1.5377
46236599	chr1:46236599:T:G	5.7997e-11	-1.77809	-1.48441
46236800	chr1:46236800:A:AGTTGTT	4.24149e-10	-1.72936e-10	-1.27281
46237082	chr1:46237082:C:T	4.12804e-10	-1.72936e-10	-1.29992
46237635	chr1:46237635:T:C	5.70826e-11	-1.77631	-1.50209
46237738	chr1:46237738:A:G	4.26257e-10	-1.72936e-10	-1.26785
46238068	chr1:46238068:A:G	3.12795e-10	-1.72936e-10	-1.57735
46238362	chr1:46238362:T:C	1.04062e-09	-1.72936e-10	-0.375321
46239074	chr1:46239074:A:C	4.17395e-10	-1.72936e-10	-1.28886
46239410	chr1:46239410:C:T	6.96045e-10	-1.72936e-10	-0.777479
46239693	chr1:46239693:T:C	4.17099e-10	-1.72936e-10	-1.28957
46239694	chr1:46239694:T:C	4.19789e-10	-1.72936e-10	-1.28314
46239876	chr1:46239876:G:A	8.65577e-10	-1.72936e-10	-0.559497
46239995	chr1:46239995:C:T	4.34154e-10	-1.72936e-10	-1.24949
46240149	chr1:46240149:A:G	4.19355e-10	-1.72936e-10	-1.28417
46243017	chr1:46243017:C:T	3.15983e-10	-1.72936e-10	-1.56721
46243423	chr1:46243423:T:C	4.40623e-10	-1.72936e-10	-1.2347
46243587	chr1:46243587:A:G	3.47615e-10	-1.72936e-10	-1.4718
46243794	chr1:46243794:A:G	9.09687e-10	-1.72936e-10	-0.509793
46244054	chr1:46244054:GACTAC:G	4.72967e-10	-1.72936e-10	-1.16387
46244160	chr1:46244160:T:G	3.7797e-10	-1.72936e-10	-1.38808
46244533	chr1:46244533:C:T	9.64397e-10	0.993227	-1.44462
46244662	chr1:46244662:A:G	4.58421e-10	-1.72936e-10	-1.1951
46245069	chr1:46245069:A:G	5.31035e-10	-1.72936e-10	-1.04806
46245218	chr1:46245218:T:C	9.50605e-10	-1.72936e-10	-0.465795
46246204	chr1:46246204:C:T	4.30803e-10	-1.72936e-10	-1.25724
46246969	chr1:46246969:C:CT	4.27534e-10	-1.72936e-10	-1.26486
46247021	chr1:46247021:T:C	4.22309e-10	-1.72936e-10	-1.27716
46247380	chr1:46247380:C:G	6.09194e-10	-1.72936e-10	-0.910757
46247806	chr1:46247806:T:G	4.64948e-10	-1.72936e-10	-1.18097
46247871	chr1:46247871:T:C	4.27229e-10	-1.72936e-10	-1.26557
46248009	chr1:46248009:C:T	7.06794e-10	-1.72936e-10	-0.762154
46248294	chr1:46248294:A:G	1.21084e-10	-1.19059	-1.33582
46248570	chr1:46248570:A:G	2.56647e-10	-1.77519	-5.64276e-10
46248904	chr1:46248904:T:C	4.24943e-10	-1.72936e-10	-1.27094
46249217	chr1:46249217:G:A	4.23372e-10	-1.72936e-10	-1.27464
46249422	chr1:46249422:T:C	4.25108e-10	-1.72936e-10	-1.27055
46249557	chr1:46249557:G:A	4.24149e-10	-1.72936e-10	-1.27281
46249611	chr1:46249611:G:A	3.16855e-08	-1.72936e-10	3.04072
46250202	chr1:46250202:C:CA	5.69957e-11	-1.77858	-1.50133
46251370	chr1:46251370:T:C	4.23361e-10	-1.72936e-10	-1.27467
46252419	chr1:46252419:A:G	4.22545e-10	-1.72936e-10	-1.2766
46252702	chr1:46252702:C:G	3.17991e-10	-1.72936e-10	-1.56087
46252704	chr1:46252704:A:G	8.68209e-10	-1.72936e-10	-0.556462
46252983	chr1:46252983:G:A	2.90198e-10	-1.65233	-5.64276e-10
46253089	chr1:46253089:G:A	4.25205e-10	-1.72936e-10	-1.27032
46253245	chr1:46253245:T:C	1.08441e-09	1.11728	-1.45139
46253343	chr1:46253343:T:G	4.24182e-10	-1.72936e-10	-1.27273
46253489	chr1:46253489:C:T	4.21966e-10	-1.72936e-10	-1.27797
46254165	chr1:46254165:T:C	3.51721e-10	-1.72936e-10	-1.46006
46254451	chr1:46254451:T:G	1.17015e-09	-0.25801	-5.64276e-10
46254732	chr1:46254732:G:A	4.05927e-10	-1.72936e-10	-1.31672
46254933	chr1:46254933:G:A	4.32825e-10	-1.72936e-10	-1.25256
46255230	chr1:46255230:A:G	4.2389e-10	-1.72936e-10	-1.27342
46255462	chr1:46255462:C:T	4.17798e-10	-1.72936e-10	-1.28789
46255483	chr1:46255483:T:C	2.49335e-10	-0.434121	-1.36998
46255656	chr1:46255656:A:G	4.33501e-10	-1.72936e-10	-1.251
46255830	chr1:46255830:C:T	4.24408e-10	-1.72936e-10	-1.2722
46255831	chr1:46255831:A:G	3.17269e-10	-1.72936e-10	-1.56314
46256311	chr1:46256311:T:G	2.7563e-09	-1.72936e-10	0.598751
46256487	chr1:46256487:T:A	2.56289e-09	0.525998	-5.64276e-10
46256717	chr1:46256717:A:G	4.39036e-10	0.287438	-1.52575
46256947	chr1:46256947:C:G	4.42452e-10	-1.72936e-10	-1.23056
46257267	chr1:46257267:T:C	1.21072e-10	-0.948635	-1.57787
46257825	chr1:46257825:C:G	2.35414e-09	0.441038	-5.64276e-10
46257960	chr1:46257960:T:G	4.24149e-10	-1.72936e-10	-1.27281
46258437	chr1:46258437:GT:G	4.58867e-10	-1.72936e-10	-1.19413
46258440	chr1:46258440:C:G	3.57744e-10	-1.72936e-10	-1.44308
46259073	chr1:46259073:G:A	4.3642e-10	-1.72936e-10	-1.24429
46259320	chr1:46259320:G:A	2.99918e-10	-1.61938	-5.64276e-10
46259632	chr1:46259632:T:C	4.25725e-10	-1.72936e-10	-1.2691
46259725	chr1:46259725:G:A	5.8913e-11	-1.77907	-1.46776
46259943	chr1:46259943:G:A	4.59415e-10	-1.72936e-10	-1.19294
46260269	chr1:46260269:G:A	5.66778e-10	-1.33838	0.355449
46260316	chr1:46260316:CAGG:C	4.24149e-10	-1.72936e-10	-1.27281
46260360	chr1:46260360:T:G	4.73322e-10	-1.72936e-10	-1.16312
46260385	chr1:46260385:A:C	5.69018e-10	-1.32155	0.342566
46260410	chr1:46260410:C:T	4.18501e-10	-1.72936e-10	-1.28621
46260483	chr1:46260483:C:T	4.58867e-10	-1.72936e-10	-1.19413
46261202	chr1:46261202:TTG:T	4.10704e-10	-1.72936e-10	-1.30502
46261632	chr1:46261632:C:T	2.46181e-10	-1.67393	-0.142895
46261697	chr1:46261697:T:C	3.21396e-10	-1.72936e-10	-1.55022
46262267	chr1:46262267:C:T	5.34068e-11	-1.76943	-1.57552
46263241	chr1:46263241:A:G	5.52408e-11	-1.73717	-1.57402
46263431	chr1:46263431:A:G	4.24149e-10	-1.72936e-10	-1.27281
46263985	chr1:46263985:T:C	4.23271e-10	-1.72936e-10	-1.27488
46264011	chr1:46264011:A:G	4.23865e-10	-1.72936e-10	-1.27348
46264500	chr1:46264500:G:A	5.91789e-11	-1.77946	-1.46287
46264549	chr1:46264549:A:T	4.24882e-10	-1.72936e-10	-1.27108
46264726	chr1:46264726:G:A	6.8841e-11	-1.65362	-1.43747
46265181	chr1:46265181:T:A	5.88935e-10	0.595712	-1.54029
46265204	chr1:46265204:C:T	6.28383e-10	-1.72936e-10	-0.879743
46265519	chr1:46265519:T:C	4.18555e-10	-1.72936e-10	-1.28609
46265534	chr1:46265534:A:G	4.23591e-10	-1.72936e-10	-1.27413
46265657	chr1:46265657:C:A	4.25556e-10	-1.72936e-10	-1.2695
46266022	chr1:46266022:C:T	1.05969e-09	1.21546	-1.57262
46266051	chr1:46266051:G:C	4.24149e-10	-1.72936e-10	-1.27281
46266504	chr1:46266504:C:T	4.27804e-10	-1.72936e-10	-1.26423
46267256	chr1:46267256:G:T	2.97869e-08	-1.72936e-10	2.97893
46267267	chr1:46267267:C:T	4.24682e-10	-1.72936e-10	-1.27155
46267276	chr1:46267276:C:G	9.82898e-11	-1.236	-1.49897
46267687	chr1:46267687:G:A	4.33764e-10	-1.72936e-10	-1.25039
46268058	chr1:46268058:GA:G	4.42537e-10	-1.72936e-10	-1.23037
46268174	chr1:46268174:C:T	5.27337e-11	-1.77844	-1.5792
46268311	chr1:46268311:C:T	4.24648e-10	-1.72936e-10	-1.27163
46268669	chr1:46268669:C:CATT	4.24149e-10	-1.72936e-10	-1.27281
46269120	chr1:46269120:C:T	9.49366e-10	0.993234	-1.46033
46269268	chr1:46269268:A:G	4.26487e-10	-1.72936e-10	-1.26731
46269440	chr1:46269440:TG:T	3.82129e-10	-1.72936e-10	-1.37713
46271024	chr1:46271024:T:C	4.30238e-10	-1.72936e-10	-1.25855
46272634	chr1:46272634:G:A	4.58867e-10	-1.72936e-10	-1.19413
46272635	chr1:46272635:G:T	5.09275e-10	-1.72936e-10	-1.0899
46273228	chr1:46273228:T:C	4.2284e-10	-1.72936e-10	-1.2759
46274067	chr1:46274067:T:A	4.64181e-10	-1.72936e-10	-1.18262
46274142	chr1:46274142:T:C	1.4024e-09	-1.72936e-10	-0.0769547
46275078	chr1:46275078:T:C	4.10589e-10	-1.72936e-10	-1.3053
46275539	chr1:46275539:A:G	6.01199e-11	-1.66762	-1.55894
46275567	chr1:46275567:C:T	3.74113e-10	-1.72936e-10	-1.39834
46275793	chr1:46275793:A:G	3.93152e-10	-1.72936e-10	-1.3487
46276437	chr1:46276437:C:T	4.3598e-10	-1.72936e-10	-1.2453
46276589	chr1:46276589:G:T	3.01167e-10	-1.49821	-0.117024
46276889	chr1:46276889:T:C	4.23071e-10	-1.72936e-10	-1.27535
46277153	chr1:46277153:C:G	3.81199e-10	-1.72936e-10	-1.37957
46277280	chr1:46277280:G:C	9.25004e-11	-1.69334	-1.10234
46278228	chr1:46278228:C:T	1.77066e-10	-1.53829	-0.608084
46279823	chr1:46279823:T:C	4.24109e-10	-1.72936e-10	-1.2729
46280492	chr1:46280492:C:T	1.82502e-10	-1.49357	-0.622562
46280966	chr1:46280966:A:G	1.28755e-09	-1.72936e-10	-0.162396
46280972	chr1:46280972:T:C	3.15066e-10	-1.72936e-10	-1.57011
46280976	chr1:46280976:T:C	8.75037e-10	-1.72936e-10	-0.548628
46281629	chr1:46281629:T:C	6.04026e-11	-1.68911	-1.53275
46281690	chr1:46281690:G:A	4.22749e-10	-1.72936e-10	-1.27612
46282212	chr1:46282212:G:A	4.24903e-10	-1.72936e-10	-1.27103
46283561	chr1:46283561:A:C	4.24474e-10	-1.72936e-10	-1.27204
46283714	chr1:46283714:T:C	3.25962e-08	-1.72936e-10	3.06906
46284430	chr1:46284430:T:C	3.77588e-10	-1.72936e-10	-1.38909
46284517	chr1:46284517:G:A	4.25113e-10	-1.72936e-10	-1.27054
46285269	chr1:46285269:C:T	9.10238e-10	-1.72936e-10	-0.509188
46285312	chr1:46285312:G:A	4.34464e-10	-1.72936e-10	-1.24878
46286815	chr1:46286815:T:C	5.97183e-11	-1.74007	-1.49319
46287355	chr1:46287355:G:A	5.23604e-10	0.472663	-1.53482
46287569	chr1:46287569:C:T	4.44415e-10	-1.72936e-10	-1.22613
46288092	chr1:46288092:C:G	3.10442e-10	-1.5849	-5.64276e-10
46288814	chr1:46288814:G:A	7.43541e-10	0.727871	-1.43934
46288831	chr1:46288831:T:C	4.23296e-10	-1.72936e-10	-1.27482
46289043	chr1:46289043:T:C	4.61637e-10	-1.72936e-10	-1.18812
46289433	chr1:46289433:CAA:C	1.07317e-10	-1.77956	-0.867541
46290128	chr1:46290128:C:T	6.02351e-11	-1.77472	-1.44991
46290531	chr1:46290531:C:T	4.34651e-10	-1.72936e-10	-1.24835
46291691	chr1:46291691:C:T	1.29047e-09	-1.72936e-10	-0.160129
46291811	chr1:46291811:C:T	4.4529e-10	-1.72936e-10	-1.22417
46291870	chr1:46291870:G:A	5.89069e-11	-1.73058	-1.51636
46292588	chr1:46292588:T:C	1.05399e-09	-1.72936e-10	-0.362556
46292778	chr1:46292778:G:A	4.73922e-10	-1.72936e-10	-1.16185
46292923	chr1:46292923:C:T	4.10343e-10	-1.72936e-10	-1.3059
46293228	chr1:46293228:G:C	4.25477e-10	-1.72936e-10	-1.26968
46293246	chr1:46293246:TTTAG:T	6.65974e-10	-1.72936e-10	-0.821644
46293275	chr1:46293275:A:AG	6.09911e-11	-1.66929	-1.54288
46293334	chr1:46293334:C:T	1.14159e-09	-1.72936e-10	-0.282715
46293873	chr1:46293873:G:A	1.01608e-10	-1.33554	-1.36624
46294170	chr1:46294170:G:A	4.27888e-10	-1.72936e-10	-1.26403
46294397	chr1:46294397:C:T	3.94184e-10	-1.72936e-10	-1.34608
46294399	chr1:46294399:C:T	4.28582e-10	-1.72936e-10	-1.26241
46294462	chr1:46294462:T:C	3.12288e-10	-1.72936e-10	-1.57897
46294494	chr1:46294494:C:T	1.24771e-09	-0.193831	-5.64276e-10
46294559	chr1:46294559:C:T	4.37214e-10	-1.72936e-10	-1.24247
46294983	chr1:46294983:G:A	4.34148e-10	-1.72936e-10	-1.24951
46295712	chr1:46295712:C:T	4.42327e-10	-1.72936e-10	-1.23084
46295717	chr1:46295717:G:A	5.2781e-11	-1.77947	-1.57728
46295824	chr1:46295824:T:C	1.11788e-09	1.2734	-1.5771
46295845	chr1:46295845:G:A	1.01512e-07	4.20504	-5.64276e-10
46296011	chr1:46296011:T:C	4.36869e-10	-1.72936e-10	-1.24326
46296240	chr1:46296240:C:T	5.18865e-10	-1.72936e-10	-1.07125
46297372	chr1:46297372:T:C	4.34511e-10	-1.72936e-10	-1.24867
46297463	chr1:46297463:T:C	4.35983e-10	-1.72936e-10	-1.24529
46297871	chr1:46297871:C:T	4.34148e-10	-1.72936e-10	-1.24951
46297918	chr1:46297918:G:C	4.34148e-10	-1.72936e-10	-1.24951
46298588	chr1:46298588:A:T	4.28915e-10	-1.72936e-10	-1.26164
46298957	chr1:46298957:TCTTTC:T	4.34148e-10	-1.72936e-10	-1.24951
46299483	chr1:46299483:G:C	3.90038e-10	-1.35665	-5.64276e-10
46299552	chr1:46299552:C:T	4.32672e-10	-1.72936e-10	-1.25291
46299624	chr1:46299624:A:C	4.33114e-10	-1.72936e-10	-1.25189
46300301	chr1:46300301:C:T	3.2192e-10	-1.72936e-10	-1.54859
46300490	chr1:46300490:T:C	4.3259e-10	-1.72936e-10	-1.2531
46301099	chr1:46301099:G:A	3.53109e-10	-1.72936e-10	-1.45612
46301455	chr1:46301455:TCTC:T	3.88767e-10	-1.35991	-5.64276e-10
46301504	chr1:46301504:G:A	8.79567e-11	-1.57293	-1.27312
46302180	chr1:46302180:C:A	4.59819e-10	-1.72936e-10	-1.19206
46302487	chr1:46302487:C:G	4.67619e-09	1.12734	-5.64276e-10
46302736	chr1:46302736:T:C	1.0426e-09	1.20472	-1.57813
46302986	chr1:46302986:T:G	4.27459e-10	-1.72936e-10	-1.26503
46304192	chr1:46304192:C:T	6.25278e-10	-1.72936e-10	-0.884698
46304331	chr1:46304331:G:A	4.34174e-10	-1.72936e-10	-1.24945
46304502	chr1:46304502:C:T	4.20843e-10	-1.72936e-10	-1.28063
46305950	chr1:46305950:C:T	1.53234e-09	0.0116583	-5.64276e-10
46306359	chr1:46306359:T:C	3.68682e-10	-1.42546	0.0125035
46306507	chr1:46306507:G:A	5.36614e-11	-1.76458	-1.57562
46307070	chr1:46307070:C:T	5.86113e-10	-1.72936e-10	-0.949381
46308332	chr1:46308332:G:A	4.25101e-10	-1.72936e-10	-1.27057
46308855	chr1:46308855:G:A	7.38713e-10	-1.72936e-10	-0.717984
46309111	chr1:46309111:A:G	7.72733e-10	-1.17219	0.499232
46311081	chr1:46311081:A:T	5.71977e-11	-1.70042	-1.57596
46311308	chr1:46311308:T:C	3.30952e-10	-1.72936e-10	-1.52092
46311924	chr1:46311924:C:T	8.40512e-10	-1.72936e-10	-0.588882
46312109	chr1:46312109:A:T	4.40112e-10	-1.72936e-10	-1.23586
46312150	chr1:46312150:C:T	4.41335e-10	-1.23309	-5.64276e-10
46312451	chr1:46312451:G:A	2.11647e-10	-1.45206	-0.515909
46313049	chr1:46313049:G:C	4.81103e-10	-1.72936e-10	-1.14681
46313232	chr1:46313232:T:C	4.45751e-10	-1.72936e-10	-1.22313
46313702	chr1:46313702:A:T	4.60263e-10	-1.72936e-10	-1.1911
46313842	chr1:46313842:A:G	4.73911e-10	-1.16187	-5.64276e-10
46314092	chr1:46314092:C:T	1.46783e-10	-1.04479	-1.28915
46314114	chr1:46314114:G:A	7.54541e-10	0.795864	-1.49265
46314335	chr1:46314335:C:A	7.65662e-10	-1.22175	0.539596
46314613	chr1:46314613:C:T	6.3689e-11	-1.65077	-1.51811
46314668	chr1:46314668:C:T	3.24878e-10	-1.72936e-10	-1.53945
46314839	chr1:46314839:T:TA	1.01751e-09	0.866232	-1.26401
46315930	chr1:46315930:G:T	5.55067e-10	0.540097	-1.5439
46316056	chr1:46316056:C:T	1.02422e-08	1.91138	-5.64276e-10
46316520	chr1:46316520:A:G	6.15852e-11	-1.77818	-1.42429
46317227	chr1:46317227:C:T	5.13361e-10	-1.72936e-10	-1.08192
46318090	chr1:46318090:T:C	7.68494e-09	1.62412	-5.64276e-10
46318371	chr1:46318371:G:A	9.52678e-10	-1.72936e-10	-0.463616
46318626	chr1:46318626:A:G	4.61402e-09	0.891766	0.222195
46318750	chr1:46318750:C:G	5.27146e-11	-1.77955	-1.57845
46318849	chr1:46318849:GCAAAACCTCTCTAAAATTAGGTGGGTGTGGTGGTGGGTACCTGTATCCCAGCTACTCGGGAGGCTGAGGCACAAGAATGGCTTGAA:G	2.61038e-10	-1.75823	-5.64276e-10
46320188	chr1:46320188:T:TATTCACATG	5.97606e-11	-1.77616	-1.45638
46320662	chr1:46320662:G:A	2.00644e-07	4.88639	-5.64276e-10
46320679	chr1:46320679:G:A	1.17767e-09	1.31001	-1.56162
46320738	chr1:46320738:A:G	3.59602e-10	-1.72936e-10	-1.43789
46320787	chr1:46320787:C:A	5.5547e-10	-1.00308	-5.64276e-10
46320796	chr1:46320796:G:A	8.59715e-10	-0.566293	-5.64276e-10
46321082	chr1:46321082:A:G	3.78297e-10	-1.72936e-10	-1.38721
46321202	chr1:46321202:A:G	6.58079e-10	0.650063	-1.48363
46321227	chr1:46321227:AAC:A	4.33582e-10	-1.72936e-10	-1.25081
46321267	chr1:46321267:A:G	5.16146e-10	-1.72936e-10	-1.0765
46321783	chr1:46321783:A:G	2.92899e-10	-1.38967	-0.253391
46321870	chr1:46321870:T:C	3.27749e-10	-1.72936e-10	-1.53064
46321972	chr1:46321972:A:G	4.51472e-10	-1.72936e-10	-1.21038
46322060	chr1:46322060:C:T	2.559e-10	-1.77811	-5.64276e-10
46322207	chr1:46322207:C:T	8.64212e-10	-1.72936e-10	-0.561076
46322634	chr1:46322634:A:G	7.28973e-10	0.847278	-1.57854
46323790	chr1:46323790:C:T	3.39739e-10	-1.72936e-10	-1.49471
46323946	chr1:46323946:C:T	8.82775e-10	-1.72936e-10	-0.539823
46324017	chr1:46324017:C:T	3.13236e-10	-1.72936e-10	-1.57594
46324254	chr1:46324254:C:T	9.54184e-10	-1.72936e-10	-0.462037
46324367	chr1:46324367:T:C	4.52774e-10	-1.72936e-10	-1.2075
46324763	chr1:46324763:A:G	4.32842e-10	-1.72936e-10	-1.25252
46325000	chr1:46325000:C:T	5.27346e-11	-1.77885	-1.57877
46325005	chr1:46325005:C:T	3.2436e-10	-1.54104	-5.64276e-10
46325092	chr1:46325092:T:C	6.8417e-10	0.763174	-1.55786
46325219	chr1:46325219:T:C	4.61289e-10	-1.72936e-10	-1.18887
46325257	chr1:46325257:G:A	1.03138e-09	-1.72936e-10	-0.384242
46325272	chr1:46325272:C:T	3.94711e-10	-1.72936e-10	-1.34474
46325511	chr1:46325511:A:T	4.36329e-10	-1.72936e-10	-1.2445
46326379	chr1:46326379:A:T	4.36329e-10	-1.72936e-10	-1.2445
46326388	chr1:46326388:A:G	5.88505e-11	-1.70611	-1.54179
46326916	chr1:46326916:C:T	4.60877e-10	-1.72936e-10	-1.18976
46326917	chr1:46326917:A:G	6.01739e-11	-1.67265	-1.55301
46327122	chr1:46327122:G:A	4.49531e-10	-1.72936e-10	-1.21469
46327281	chr1:46327281:T:C	3.57554e-10	-1.72936e-10	-1.44361
46327546	chr1:46327546:T:C	4.74622e-10	-1.72936e-10	-1.16038
46327663	chr1:46327663:C:T	4.49726e-10	-1.72936e-10	-1.21425
46327808	chr1:46327808:G:A	4.82142e-10	-1.72936e-10	-1.14465
46328245	chr1:46328245:A:G	3.77641e-10	-1.72936e-10	-1.38895
46328610	chr1:46328610:G:A	4.28991e-10	-1.72936e-10	-1.26146
46328698	chr1:46328698:G:C	7.05773e-10	-1.72936e-10	-0.7636
46328760	chr1:46328760:T:A	4.5077e-10	-1.72936e-10	-1.21194
46328787	chr1:46328787:T:A	4.58848e-10	-1.72936e-10	-1.19418
46329156	chr1:46329156:C:T	5.06112e-10	-1.72936e-10	-1.09613
46330039	chr1:46330039:A:C	6.73023e-10	-1.72936e-10	-0.811114
46330120	chr1:46330120:C:T	4.50142e-10	-1.72936e-10	-1.21333
46330195	chr1:46330195:T:C	5.24233e-10	-1.72936e-10	-1.06096
46330253	chr1:46330253:C:T	4.77084e-10	-1.72936e-10	-1.1552
46330366	chr1:46330366:C:T	4.58667e-10	-1.72936e-10	-1.19457
46330767	chr1:46330767:T:C	4.29507e-10	-1.72936e-10	-1.26026
46330991	chr1:46330991:T:C	4.25634e-10	-1.72936e-10	-1.26931
46331092	chr1:46331092:A:G	4.6647e-10	-1.72936e-10	-1.1777
46331227	chr1:46331227:T:C	3.58627e-10	-1.72936e-10	-1.44061
46331307	chr1:46331307:A:G	3.50713e-10	-1.72936e-10	-1.46292
46331342	chr1:46331342:CT:C	1.69374e-10	-0.814056	-1.37673
46331438	chr1:46331438:C:T	7.02994e-10	0.594921	-1.36247
46331512	chr1:46331512:C:T	5.7508e-10	-1.72936e-10	-0.968384
46331682	chr1:46331682:A:C	5.71767e-10	-1.72936e-10	-0.974162
46331837	chr1:46331837:G:A	5.90535e-10	-1.72936e-10	-0.941864
46331855	chr1:46331855:A:T	6.00201e-10	-1.72936e-10	-0.925629
46331926	chr1:46331926:G:A	6.26971e-10	-1.72936e-10	-0.881993
46332020	chr1:46332020:T:C	8.74135e-10	0.963792	-1.51345
46332028	chr1:46332028:G:A	5.89821e-10	-1.72936e-10	-0.943075
46332090	chr1:46332090:CA:C	5.90455e-10	-1.72936e-10	-0.941999
46332604	chr1:46332604:C:T	3.43276e-10	-1.72936e-10	-1.48436
46332629	chr1:46332629:C:T	6.15739e-10	-1.72936e-10	-0.90007
46332643	chr1:46332643:C:T	5.89603e-10	-1.72936e-10	-0.943444
46332659	chr1:46332659:T:C	4.96914e-10	-1.72936e-10	-1.11448
46332794	chr1:46332794:C:T	5.35961e-11	-1.773	-1.56842
46332819	chr1:46332819:C:T	4.78098e-10	-1.72936e-10	-1.15308
46332943	chr1:46332943:T:C	5.70765e-10	-1.72936e-10	-0.975916
46332944	chr1:46332944:T:G	5.7174e-10	-1.72936e-10	-0.974208
46333410	chr1:46333410:C:CA	6.01282e-10	-1.72936e-10	-0.923829
46333437	chr1:46333437:T:C	6.71587e-10	-1.72936e-10	-0.813251
46333550	chr1:46333550:A:G	8.24371e-10	-1.72936e-10	-0.608272
46333641	chr1:46333641:G:A	3.12374e-10	-1.72936e-10	-1.57869
46333668	chr1:46333668:C:T	5.63038e-10	-1.72936e-10	-0.989547
46333746	chr1:46333746:G:T	4.12115e-10	-1.72936e-10	-1.30159
46334004	chr1:46334004:G:T	6.47345e-10	-1.72936e-10	-0.850014
46334409	chr1:46334409:C:T	6.20946e-10	-1.72936e-10	-0.89165
46334693	chr1:46334693:T:C	6.25609e-10	-1.72936e-10	-0.884169
46334726	chr1:46334726:T:C	6.18988e-10	-1.72936e-10	-0.894808
46334750	chr1:46334750:T:A	6.47834e-10	-1.72936e-10	-0.849259
46334961	chr1:46334961:A:G	3.40742e-10	-1.72936e-10	-1.49177
46335017	chr1:46335017:T:C	6.22326e-10	-1.72936e-10	-0.88943
46335285	chr1:46335285:A:G	5.99858e-10	-1.72936e-10	-0.9262
46335651	chr1:46335651:C:T	1.10008e-10	-1.77797	-0.844373
46335929	chr1:46335929:A:G	6.21186e-10	-1.72936e-10	-0.891262
46335953	chr1:46335953:G:C	6.20946e-10	-1.72936e-10	-0.89165
46336072	chr1:46336072:C:T	6.29324e-10	-1.72936e-10	-0.878248
46336103	chr1:46336103:A:G	5.8764e-10	-1.72936e-10	-0.946779
46336156	chr1:46336156:T:C	4.13842e-10	-1.72936e-10	-1.29741
46336232	chr1:46336232:T:C	7.62702e-11	-1.69679	-1.29182
46336247	chr1:46336247:C:T	6.07135e-10	-1.72936e-10	-0.914143
46336456	chr1:46336456:A:G	5.99364e-10	-1.72936e-10	-0.927025
46336501	chr1:46336501:A:G	5.8005e-10	-1.72936e-10	-0.959779
46336648	chr1:46336648:C:T	6.61425e-10	-1.72936e-10	-0.828497
46336684	chr1:46336684:G:A	6.64302e-10	-1.72936e-10	-0.824156
46336779	chr1:46336779:C:A	4.57254e-10	-1.72936e-10	-1.19765
46336790	chr1:46336790:T:G	6.23996e-10	-1.72936e-10	-0.886749
46336936	chr1:46336936:C:T	1.07108e-10	-1.7758	-0.873251
46336996	chr1:46336996:A:G	3.14843e-10	-1.72936e-10	-1.57082
46337435	chr1:46337435:G:A	5.87577e-10	-1.72936e-10	-0.946886
46337556	chr1:46337556:C:T	1.00018e-10	-1.24486	-1.47268
46338166	chr1:46338166:C:G	6.20253e-10	-1.72936e-10	-0.892766
46338260	chr1:46338260:C:A	3.39983e-10	-1.72936e-10	-1.494
46338361	chr1:46338361:A:G	6.16942e-10	-1.72936e-10	-0.898118
46338392	chr1:46338392:A:G	6.18133e-10	-1.72936e-10	-0.896189
46338416	chr1:46338416:A:G	6.55325e-10	-1.72936e-10	-0.837763
46338528	chr1:46338528:C:T	6.64837e-10	-1.72936e-10	-0.823352
46338529	chr1:46338529:A:G	5.98484e-10	-1.72936e-10	-0.928493
46338582	chr1:46338582:T:G	3.19769e-10	-1.00114	-0.554158
46338603	chr1:46338603:C:T	2.99789e-10	-1.61981	-5.64276e-10
46338837	chr1:46338837:C:G	6.49005e-10	-1.72936e-10	-0.847453
46338852	chr1:46338852:C:CTACAGCT	6.44831e-10	-1.72936e-10	-0.853906
46339206	chr1:46339206:C:T	1.07149e-08	1.9565	-5.64276e-10
46339389	chr1:46339389:CTCCTGA:C	6.93196e-11	-1.67895	-1.40522
46339550	chr1:46339550:A:G	1.04055e-10	-1.7751	-0.902874
46339668	chr1:46339668:C:G	5.97522e-10	-1.72936e-10	-0.930103
46339966	chr1:46339966:G:T	3.9073e-10	-1.72936e-10	-1.35488
46339994	chr1:46339994:G:C	3.86244e-10	-1.72936e-10	-1.36642
46340164	chr1:46340164:G:A	3.40726e-10	-1.72936e-10	-1.49182
46340421	chr1:46340421:G:A	5.15969e-10	-1.72936e-10	-1.07685
46340477	chr1:46340477:C:T	3.8728e-10	-1.72936e-10	-1.36375
46340721	chr1:46340721:T:C	5.8756e-11	-1.75927	-1.49024
46340878	chr1:46340878:C:T	5.38667e-11	-1.76293	-1.57345
46341031	chr1:46341031:A:G	5.71473e-11	-1.76176	-1.5155
46341287	chr1:46341287:C:T	1.11013e-10	-1.76473	-0.848516
46341445	chr1:46341445:C:A	6.10382e-11	-1.76203	-1.44937
46341744	chr1:46341744:T:G	6.1341e-11	-1.7657	-1.44075
46341773	chr1:46341773:A:G	6.10988e-11	-1.76943	-1.44097
46341925	chr1:46341925:G:A	1.747e-10	-1.76673	-0.393096
46342025	chr1:46342025:C:T	6.63731e-11	-1.76739	-1.36022
46342039	chr1:46342039:C:T	1.01997e-10	-1.65947	-1.03847
46342370	chr1:46342370:C:T	3.12221e-10	-1.72936e-10	-1.57918
46342996	chr1:46342996:G:A	6.88088e-11	-1.75575	-1.33581
46343023	chr1:46343023:T:C	6.91328e-11	-1.75599	-1.33087
46343188	chr1:46343188:C:T	7.02592e-11	-1.7494	-1.3213
46343344	chr1:46343344:C:T	3.41282e-10	-1.72936e-10	-1.49019
46343353	chr1:46343353:G:T	6.87939e-11	-1.75597	-1.33581
46343599	chr1:46343599:C:T	3.4636e-10	-1.72936e-10	-1.47542
46343649	chr1:46343649:C:G	6.8479e-11	-1.75567	-1.3407
46343747	chr1:46343747:A:G	6.75028e-11	-1.74919	-1.36154
46343819	chr1:46343819:C:T	3.85004e-10	-1.25204	-0.117594
46344110	chr1:46344110:T:C	6.98165e-11	-1.76196	-1.31507
46344249	chr1:46344249:A:C	3.24325e-08	3.06402	-5.64276e-10
46344440	chr1:46344440:G:T	6.827e-11	-1.76301	-1.33641
46344731	chr1:46344731:G:A	4.75398e-10	-1.72936e-10	-1.15874
46344858	chr1:46344858:A:G	1.02992e-10	-1.74361	-0.944629
46344998	chr1:46344998:T:C	6.73432e-11	-1.76128	-1.35181
46345091	chr1:46345091:C:A	5.38693e-10	-1.72936e-10	-1.03375
46345170	chr1:46345170:C:T	7.01263e-11	-1.76068	-1.31191
46345355	chr1:46345355:G:C	6.85866e-11	-1.75768	-1.33711
46345638	chr1:46345638:A:C	6.96372e-11	-1.76194	-1.31765
46345661	chr1:46345661:T:C	6.90876e-11	-1.7624	-1.32511
46345740	chr1:46345740:A:C	5.48471e-10	-1.72936e-10	-1.01576
46345871	chr1:46345871:C:T	5.32404e-11	-1.77287	-1.57521
46345887	chr1:46345887:C:T	3.37691e-10	-1.72936e-10	-1.50076
46346320	chr1:46346320:C:T	6.7873e-11	-1.76661	-1.33864
46346370	chr1:46346370:T:C	6.69251e-11	-1.7561	-1.36322
46346574	chr1:46346574:ATT:A	9.84363e-10	-1.72936e-10	-0.430899
46346629	chr1:46346629:C:T	3.3978e-10	-1.72936e-10	-1.49459
46346667	chr1:46346667:C:T	6.93827e-11	-1.76578	-1.31747
46346688	chr1:46346688:C:T	6.64592e-11	-1.75753	-1.36878
46346702	chr1:46346702:T:C	6.92582e-11	-1.75677	-1.32828
46346772	chr1:46346772:A:G	6.8671e-11	-1.75771	-1.33586
46346847	chr1:46346847:A:G	6.87484e-11	-1.75844	-1.334
46347180	chr1:46347180:G:A	6.80948e-11	-1.75892	-1.34307
46347216	chr1:46347216:C:T	6.77966e-11	-1.76115	-1.34524
46347595	chr1:46347595:T:C	3.12349e-10	-1.72936e-10	-1.57877
46347871	chr1:46347871:C:T	6.52714e-11	-1.74083	-1.40351
46347916	chr1:46347916:C:T	7.36345e-10	-1.72936e-10	-0.721194
46347963	chr1:46347963:C:T	6.84897e-11	-1.75383	-1.34238
46347991	chr1:46347991:C:T	6.88188e-11	-1.75656	-1.33486
46348088	chr1:46348088:G:T	3.52631e-10	-1.72936e-10	-1.45747
46348176	chr1:46348176:G:A	1.4264e-10	-1.75779	-0.604778
46348216	chr1:46348216:T:C	6.8587e-11	-1.75645	-1.33834
46348310	chr1:46348310:G:A	6.87099e-11	-1.75934	-1.33366
46348336	chr1:46348336:C:T	6.86123e-11	-1.76495	-1.32947
46348559	chr1:46348559:A:G	6.70131e-11	-1.75634	-1.36166
46348601	chr1:46348601:T:C	7.33831e-11	-1.77884	-1.24836
46348918	chr1:46348918:A:G	8.03762e-11	-1.46163	-1.47454
46349048	chr1:46349048:C:T	5.34138e-11	-1.77957	-1.56525
46349089	chr1:46349089:A:T	5.45941e-11	-1.76352	-1.55945
46349135	chr1:46349135:TG:T	1.20374e-10	-1.68339	-0.8489
46349253	chr1:46349253:C:A	8.43188e-10	-1.72936e-10	-0.585704
46349281	chr1:46349281:G:A	6.65697e-11	-1.74338	-1.38126
46349419	chr1:46349419:C:T	7.32248e-11	-1.7405	-1.28886
46350077	chr1:46350077:T:C	7.0873e-11	-1.74558	-1.31643
46350164	chr1:46350164:C:T	7.17346e-11	-1.74605	-1.30387
46350208	chr1:46350208:A:C	7.02558e-11	-1.74232	-1.32843
46350226	chr1:46350226:T:C	7.24749e-11	-1.74916	-1.29049
46350245	chr1:46350245:A:G	8.71527e-10	-1.72936e-10	-0.552647
46350258	chr1:46350258:C:T	7.09368e-11	-1.74593	-1.31517
46350757	chr1:46350757:T:C	7.00136e-11	-1.74216	-1.33205
46350972	chr1:46350972:A:G	6.96593e-11	-1.74094	-1.33834
46350987	chr1:46350987:T:A	6.95076e-11	-1.74081	-1.34065
46351138	chr1:46351138:G:A	3.46308e-10	-1.72936e-10	-1.47557
46351256	chr1:46351256:C:T	1.52949e-10	-1.75345	-0.539344
46351257	chr1:46351257:G:A	1.18372e-09	-1.72936e-10	-0.246475
46351438	chr1:46351438:G:A	3.07271e-10	-1.59516	-5.64276e-10
46351453	chr1:46351453:C:G	6.94588e-11	-1.74508	-1.33708
46351809	chr1:46351809:T:C	6.64589e-11	-1.7586	-1.36771
46352098	chr1:46352098:T:C	5.38181e-11	-1.75884	-1.57844
46352277	chr1:46352277:T:C	8.76077e-11	-1.467	-1.38302
46352494	chr1:46352494:G:A	7.01575e-11	-1.73573	-1.33642
46352616	chr1:46352616:A:G	5.48789e-11	-1.75066	-1.56711
46352702	chr1:46352702:C:A	7.00929e-11	-1.74658	-1.32649
46352744	chr1:46352744:A:C	7.03803e-11	-1.74335	-1.32563
46352745	chr1:46352745:T:C	7.02198e-11	-1.74373	-1.32753
46352770	chr1:46352770:G:A	7.00216e-11	-1.7482	-1.32589
46352780	chr1:46352780:A:G	6.99234e-11	-1.74928	-1.32621
46352807	chr1:46352807:C:T	7.02214e-11	-1.74831	-1.32293
46352836	chr1:46352836:T:C	7.03998e-11	-1.74551	-1.32319
46353164	chr1:46353164:T:C	6.84238e-11	-1.75415	-1.34302
46353226	chr1:46353226:T:C	7.1336e-11	-1.74413	-1.31136
46353249	chr1:46353249:A:C	6.88175e-11	-1.75084	-1.3406
46353349	chr1:46353349:A:G	6.99008e-11	-1.75334	-1.32248
46353632	chr1:46353632:C:T	6.76263e-11	-1.75743	-1.35146
46354176	chr1:46354176:G:A	6.82557e-11	-1.7555	-1.34414
46354319	chr1:46354319:G:A	3.28052e-10	-1.72936e-10	-1.52972
46354510	chr1:46354510:G:A	3.17074e-10	-1.72936e-10	-1.56376
46354747	chr1:46354747:T:C	7.20391e-11	-1.74654	-1.29915
46354917	chr1:46354917:A:C	7.18441e-11	-1.7375	-1.31089
46355224	chr1:46355224:G:T	6.91732e-11	-1.74367	-1.34261
46355402	chr1:46355402:T:A	3.21538e-10	-1.72936e-10	-1.54978
46355686	chr1:46355686:A:G	3.72087e-10	-1.72936e-10	-1.40376
46355777	chr1:46355777:G:A	3.92108e-10	-1.35136	-5.64276e-10
46356022	chr1:46356022:A:G	6.94033e-11	-1.73884	-1.34412
46356290	chr1:46356290:C:T	6.84575e-11	-1.73906	-1.35762
46356508	chr1:46356508:C:T	5.67899e-11	-1.74974	-1.5338
46356552	chr1:46356552:T:C	5.50995e-11	-1.7482	-1.56555
46356625	chr1:46356625:A:G	7.21667e-11	-1.74172	-1.3022
46356686	chr1:46356686:G:A	2.70315e-09	0.579278	-5.64276e-10
46356733	chr1:46356733:G:C	3.16225e-10	-1.72936e-10	-1.56644
46356928	chr1:46356928:T:C	7.1554e-11	-1.73507	-1.31737
46357326	chr1:46357326:T:C	2.45368e-10	-1.36982	-0.450308
46357626	chr1:46357626:A:G	7.03107e-11	-1.73886	-1.33111
46357763	chr1:46357763:A:G	5.0579e-10	-1.72936e-10	-1.09677
46358029	chr1:46358029:C:T	7.02808e-11	-1.73814	-1.33226
46358245	chr1:46358245:A:G	7.06346e-11	-1.71579	-1.34958
46358257	chr1:46358257:G:A	6.96945e-11	-1.74231	-1.33646
46358526	chr1:46358526:C:T	6.99251e-11	-1.75849	-1.31697
46358652	chr1:46358652:G:A	7.12084e-11	-1.7278	-1.32948
46358691	chr1:46358691:T:C	7.0139e-11	-1.73709	-1.33532
46358699	chr1:46358699:A:C	6.92862e-11	-1.74007	-1.34458
46358976	chr1:46358976:G:A	3.87068e-10	-1.72936e-10	-1.36429
46359247	chr1:46359247:CA:AA	7.07423e-11	-1.7339	-1.32995
46359589	chr1:46359589:C:T	7.47847e-11	-1.67474	-1.33353
46359812	chr1:46359812:T:G	6.8672e-11	-1.74456	-1.34899
46360004	chr1:46360004:C:T	5.79051e-11	-1.71865	-1.54544
46360005	chr1:46360005:A:G	7.09124e-11	-1.72182	-1.33963
46360045	chr1:46360045:C:T	9.90477e-11	-1.72354	-1.00375
46360102	chr1:46360102:G:A	7.20797e-11	-1.7405	-1.30462
46361378	chr1:46361378:G:A	7.0969e-11	-1.73997	-1.32068
46361542	chr1:46361542:A:C	3.59567e-08	3.16718	-5.64276e-10
46361665	chr1:46361665:T:C	7.94414e-10	-1.72936e-10	-0.645289
46361784	chr1:46361784:A:G	2.40982e-10	-1.35335	-0.484818
46361813	chr1:46361813:C:T	6.96287e-11	-1.7418	-1.33791
46362056	chr1:46362056:A:C	6.94438e-11	-1.73967	-1.3427
46362199	chr1:46362199:G:A	6.99928e-11	-1.74145	-1.33306
46362437	chr1:46362437:A:G	6.98026e-11	-1.73217	-1.34505
46362688	chr1:46362688:C:T	2.10182e-10	-1.37554	-0.599375
46363028	chr1:46363028:A:G	7.13221e-11	-1.73325	-1.32244
46363062	chr1:46363062:T:C	6.95367e-11	-1.74347	-1.33757
46363341	chr1:46363341:A:G	7.02891e-11	-1.74115	-1.32913
46363720	chr1:46363720:A:G	3.1764e-10	-1.72936e-10	-1.56198
46364585	chr1:46364585:C:T	7.07986e-11	-1.74686	-1.31619
46364758	chr1:46364758:G:A	8.91696e-11	-1.50168	-1.33068
46365480	chr1:46365480:C:T	5.8817e-08	-1.72936e-10	3.65929
46366341	chr1:46366341:G:A	7.74308e-11	-1.72815	-1.24536
46366412	chr1:46366412:G:A	3.05181e-10	-1.60199	-5.64276e-10
46366557	chr1:46366557:G:C	6.87011e-11	-1.74349	-1.34964
46366731	chr1:46366731:T:C	7.95358e-11	-1.74659	-1.20009
46366801	chr1:46366801:G:C	8.11602e-10	-1.72936e-10	-0.623884
46366860	chr1:46366860:G:A	3.14019e-10	-1.72936e-10	-1.57344
46366862	chr1:46366862:T:C	6.87462e-11	-1.74242	-1.35005
46367014	chr1:46367014:A:G	6.90733e-11	-1.7428	-1.34492
46367243	chr1:46367243:C:T	3.3376e-10	-1.72936e-10	-1.51247
46367770	chr1:46367770:T:C	3.16499e-10	-1.72936e-10	-1.56557
46368035	chr1:46368035:G:A	5.18114e-10	-1.64068	0.567978
46368258	chr1:46368258:C:T	5.79694e-11	-1.71612	-1.54685
46368410	chr1:46368410:T:C	3.72483e-10	-1.72936e-10	-1.4027
46368540	chr1:46368540:T:C	1.18689e-10	-1.48801	-1.05837
46368577	chr1:46368577:G:A	1.31719e-10	-1.68106	-0.761163
46368579	chr1:46368579:G:A	6.90489e-11	-1.7463	-1.34178
46368777	chr1:46368777:G:A	5.80988e-11	-1.71936	-1.54139
46368878	chr1:46368878:AC:A	7.93518e-10	-1.72936e-10	-0.646417
46369103	chr1:46369103:T:C	5.80725e-11	-1.72072	-1.54048
46369385	chr1:46369385:C:T	7.95248e-10	-1.72936e-10	-0.644239
46369467	chr1:46369467:C:T	5.75331e-11	-1.7256	-1.54494
46369796	chr1:46369796:A:G	6.81373e-11	-1.74421	-1.35716
46370105	chr1:46370105:T:C	6.71522e-11	-1.74921	-1.36672
46370282	chr1:46370282:A:G	3.36062e-10	-1.72936e-10	-1.5056
46370304	chr1:46370304:CTG:C	1.03905e-10	-1.71809	-0.961332
46370712	chr1:46370712:A:G	3.12247e-10	-1.72936e-10	-1.5791
46371457	chr1:46371457:C:T	4.36938e-10	-1.72936e-10	-1.2431
46371462	chr1:46371462:C:T	4.54358e-10	-1.72936e-10	-1.20401
46371686	chr1:46371686:C:T	5.59362e-10	-1.72936e-10	-0.996097
46371815	chr1:46371815:G:A	5.88638e-11	-1.69723	-1.55044
46372077	chr1:46372077:G:A	1.62034e-10	-1.61446	-0.620622
46372222	chr1:46372222:G:A	1.52607e-09	-1.72936e-10	0.00755684
46372547	chr1:46372547:A:G	6.82236e-11	-1.73686	-1.36324
46372690	chr1:46372690:A:G	2.66311e-10	-1.73823	-5.64276e-10
46372717	chr1:46372717:T:C	6.79403e-11	-1.74108	-1.36318
46372868	chr1:46372868:A:G	6.79508e-11	-1.7457	-1.3584
46373314	chr1:46373314:C:T	1.03824e-10	-1.72396	-0.956237
46373519	chr1:46373519:G:A	1.9524e-10	-1.67283	-0.375829
46373564	chr1:46373564:G:T	3.18089e-10	-1.72936e-10	-1.56056
46373838	chr1:46373838:A:G	6.46094e-11	-1.77282	-1.38171
46373923	chr1:46373923:T:C	8.88584e-11	-1.63783	-1.19802
46374142	chr1:46374142:T:C	5.66834e-11	-1.73184	-1.55357
46374243	chr1:46374243:A:G	3.55301e-08	3.15524	-5.64276e-10
46374566	chr1:46374566:G:A	3.15544e-10	-1.72936e-10	-1.56859
46375281	chr1:46375281:C:T	3.12287e-10	-1.72936e-10	-1.57897
46375303	chr1:46375303:T:C	6.7188e-11	-1.74078	-1.37462
46375662	chr1:46375662:G:A	6.19961e-11	-1.76113	-1.43469
46375833	chr1:46375833:G:A	7.89257e-10	-1.72936e-10	-0.651801
46375839	chr1:46375839:G:A	6.85191e-11	-1.72931	-1.36647
46375950	chr1:46375950:T:C	5.52421e-10	-1.00858	-5.64276e-10
46376553	chr1:46376553:ATAGAT:A	6.80412e-11	-1.73312	-1.36966
46376779	chr1:46376779:A:G	3.80429e-10	-1.72936e-10	-1.38159
46376795	chr1:46376795:T:C	2.24703e-09	-1.72936e-10	0.394472
46376832	chr1:46376832:G:A	6.11536e-11	-1.75234	-1.45716
46377110	chr1:46377110:C:T	3.40208e-10	-1.72936e-10	-1.49334
46377241	chr1:46377241:G:A	6.77732e-11	-1.73455	-1.37218
46377330	chr1:46377330:G:A	3.15708e-10	-1.72936e-10	-1.56808
46377544	chr1:46377544:T:C	3.07806e-10	-1.03275	-0.560674
46377552	chr1:46377552:G:A	3.30585e-10	-1.72936e-10	-1.52203
46377860	chr1:46377860:T:C	1.43468e-10	-1.13534	-1.22144
46377951	chr1:46377951:T:A	4.61865e-10	-1.72936e-10	-1.18762
46378128	chr1:46378128:A:G	7.38883e-11	-1.73464	-1.2857
46378235	chr1:46378235:C:T	3.20111e-10	-1.72936e-10	-1.55422
46378443	chr1:46378443:C:T	5.89424e-11	-1.70651	-1.53982
46378621	chr1:46378621:A:G	3.54561e-10	-1.72936e-10	-1.45201
46378858	chr1:46378858:C:T	6.66877e-11	-1.74186	-1.38101
46379944	chr1:46379944:T:A	7.95415e-10	-1.72936e-10	-0.644029
46380057	chr1:46380057:T:G	3.18904e-10	-1.72936e-10	-1.558
46380110	chr1:46380110:G:A	3.27349e-10	-1.72936e-10	-1.53187
46380245	chr1:46380245:A:G	3.18416e-10	-1.72936e-10	-1.55953
46380818	chr1:46380818:G:A	7.077e-11	-1.74926	-1.3142
46381649	chr1:46381649:C:T	6.92228e-11	-1.7399	-1.34566
46382150	chr1:46382150:C:A	7.47939e-10	-1.72936e-10	-0.705572
46382167	chr1:46382167:C:T	7.93671e-10	-1.72936e-10	-0.646224
46382758	chr1:46382758:T:C	2.52835e-10	-1.03924	-0.750913
46383325	chr1:46383325:TG:T	6.90679e-11	-1.73701	-1.3508
46383548	chr1:46383548:C:T	3.16833e-10	-1.72936e-10	-1.56452
46383828	chr1:46383828:C:G	3.1688e-10	-1.72936e-10	-1.56437
46383848	chr1:46383848:C:T	5.46461e-11	-1.74741	-1.57461
46384452	chr1:46384452:T:C	6.7026e-11	-1.73887	-1.37894
46384825	chr1:46384825:C:T	3.32868e-10	-1.72936e-10	-1.51515
46385366	chr1:46385366:C:T	5.42054e-10	-1.72936e-10	-1.02753
46385679	chr1:46385679:A:T	4.68814e-10	-1.72936e-10	-1.17269
46386007	chr1:46386007:G:C	3.33294e-10	-1.51387	-5.64276e-10
46386165	chr1:46386165:A:T	5.43512e-11	-1.75392	-1.5735
46386225	chr1:46386225:G:C	3.23314e-10	-1.72936e-10	-1.54427
46386389	chr1:46386389:A:G	2.13477e-10	-1.73083	-0.22853
46386405	chr1:46386405:A:G	6.82173e-11	-1.74868	-1.35152
46387032	chr1:46387032:G:A	5.68314e-11	-1.77901	-1.50379
46387101	chr1:46387101:C:T	1.8668e-10	-1.65115	-0.442352
46387733	chr1:46387733:TA:T	7.47939e-10	-1.72936e-10	-0.705572
46388135	chr1:46388135:C:T	7.92769e-10	-1.72936e-10	-0.647361
46388169	chr1:46388169:C:T	3.25026e-10	-1.72936e-10	-1.53899
46388878	chr1:46388878:C:T	7.93136e-11	-1.73183	-1.21766
46389010	chr1:46389010:C:T	3.66201e-10	-1.72936e-10	-1.41971
46389067	chr1:46389067:C:G	6.79482e-11	-1.74359	-1.36056
46389072	chr1:46389072:G:A	6.72096e-11	-1.74385	-1.37123
46389322	chr1:46389322:A:G	3.5612e-10	-1.10605	-0.341579
46389525	chr1:46389525:G:A	3.123e-10	-1.72936e-10	-1.57893
46389626	chr1:46389626:A:G	6.81383e-11	-1.74839	-1.35297
46389868	chr1:46389868:C:T	3.18893e-10	-1.72936e-10	-1.55804
46389988	chr1:46389988:C:T	2.55546e-10	-1.77949	-5.64276e-10
46390459	chr1:46390459:G:C	5.99183e-10	-1.72936e-10	-0.927327
46390476	chr1:46390476:T:TG	3.76002e-10	-1.72936e-10	-1.3933
46390612	chr1:46390612:G:A	4.07744e-10	-1.72936e-10	-1.31225
46390690	chr1:46390690:G:A	1.26662e-10	-1.70045	-0.780924
46390783	chr1:46390783:G:A	1.43409e-10	-1.69464	-0.66255
46391347	chr1:46391347:C:T	4.18735e-09	1.01693	-5.64276e-10
46391711	chr1:46391711:G:T	4.20996e-10	-1.72936e-10	-1.28027
46391925	chr1:46391925:A:G	4.22289e-10	-1.72936e-10	-1.2772
46392295	chr1:46392295:G:C	3.18147e-10	-1.72936e-10	-1.56038
46392353	chr1:46392353:A:G	1.91427e-10	-1.63851	-0.429873
46392357	chr1:46392357:G:A	3.1597e-10	-1.72936e-10	-1.56725
46392935	chr1:46392935:T:G	6.7673e-11	-1.75007	-1.35813
46392997	chr1:46392997:C:T	1.50959e-10	-1.65309	-0.652794
46393062	chr1:46393062:A:G	6.86757e-11	-1.74069	-1.35281
46393076	chr1:46393076:C:T	8.27991e-11	-1.72995	-1.17652
46393352	chr1:46393352:A:G	6.74793e-11	-1.75488	-1.35619
46393441	chr1:46393441:C:T	5.27406e-10	-1.72936e-10	-1.05492
46393553	chr1:46393553:A:G	6.77239e-11	-1.75743	-1.35002
46394009	chr1:46394009:G:A	3.2784e-10	-1.72936e-10	-1.53037
46394565	chr1:46394565:G:A	6.6362e-11	-1.75873	-1.36904
46394986	chr1:46394986:C:T	3.37081e-10	-1.72936e-10	-1.50257
46395634	chr1:46395634:A:C	8.53858e-11	-1.72085	-1.15487
46396235	chr1:46396235:A:G	3.877e-10	-1.12403	-0.238632
46396514	chr1:46396514:G:C	3.38791e-10	-1.72936e-10	-1.49751
46396608	chr1:46396608:TG:T	6.65462e-11	-1.75513	-1.36987
46396683	chr1:46396683:A:C	3.35696e-10	-1.72936e-10	-1.50669
46396843	chr1:46396843:CAT:C	7.75586e-10	-1.72936e-10	-0.669274
46396883	chr1:46396883:C:T	6.63608e-11	-1.75549	-1.37229
46397108	chr1:46397108:C:T	5.3928e-11	-1.75978	-1.57547
46397277	chr1:46397277:T:C	7.15597e-10	-1.72936e-10	-0.749777
46397598	chr1:46397598:G:A	1.5495e-10	-1.68555	-0.594234
46397843	chr1:46397843:A:G	3.55403e-10	-1.72936e-10	-1.44964
46398765	chr1:46398765:C:T	2.57219e-10	-1.77297	-5.64276e-10
46398819	chr1:46398819:G:A	5.51062e-10	-1.72936e-10	-1.01105
46398839	chr1:46398839:G:A	3.83079e-10	-1.00895	-0.365706
46398856	chr1:46398856:A:C	3.35926e-10	-1.72936e-10	-1.506
46398996	chr1:46398996:GC:G	7.96586e-11	-1.56502	-1.38012
46399055	chr1:46399055:A:G	4.46543e-10	-1.72936e-10	-1.22136
46399368	chr1:46399368:T:C	7.1069e-11	-1.65098	-1.40826
46399715	chr1:46399715:A:G	7.87115e-11	-1.43625	-1.52086
46399893	chr1:46399893:T:C	6.42088e-10	-1.72936e-10	-0.858169
46399999	chr1:46399999:A:G	4.41877e-10	-1.67023	0.438364
46401300	chr1:46401300:C:G	4.19721e-10	-1.72936e-10	-1.2833
46401325	chr1:46401325:T:C	4.19963e-10	-1.72936e-10	-1.28273
46401335	chr1:46401335:T:C	3.57872e-10	-1.72936e-10	-1.44272
46401375	chr1:46401375:T:C	4.22116e-10	-1.72936e-10	-1.27761
46401797	chr1:46401797:G:A	4.3231e-10	-1.72936e-10	-1.25375
46401860	chr1:46401860:A:C	3.36713e-10	-1.72936e-10	-1.50366
46402009	chr1:46402009:C:G	3.2641e-10	-1.72936e-10	-1.53474
46402622	chr1:46402622:C:T	7.61338e-10	-1.72936e-10	-0.687816
46402735	chr1:46402735:C:T	1.94357e-09	0.249386	-5.64276e-10
46403129	chr1:46403129:C:T	5.56147e-10	-1.72936e-10	-1.00186
46403743	chr1:46403743:A:G	2.57103e-10	-1.77342	-5.64276e-10
46404361	chr1:46404361:C:G	4.05331e-10	-1.72936e-10	-1.31819
46404620	chr1:46404620:T:C	4.02039e-10	-1.72936e-10	-1.32634
46404625	chr1:46404625:C:T	1.4132e-09	-1.72936e-10	-0.0692843
46405089	chr1:46405089:C:A	3.45931e-10	-1.77959	0.302939
46406074	chr1:46406074:G:A	1.48219e-09	-0.0216143	-5.64276e-10
46406203	chr1:46406203:G:A	8.29886e-10	-1.67115	1.06955
46406314	chr1:46406314:T:C	1.04806e-10	-1.25683	-1.41395
46406393	chr1:46406393:A:G	3.81773e-10	-1.72936e-10	-1.37807
46406529	chr1:46406529:CTTGCCTGCA:C	4.06849e-10	-1.72936e-10	-1.31445
46406654	chr1:46406654:C:T	3.95209e-10	-1.72936e-10	-1.34348
46406892	chr1:46406892:T:C	3.83872e-10	-1.72936e-10	-1.37259
46407026	chr1:46407026:A:G	3.31926e-10	-1.77959	0.261608
46407107	chr1:46407107:A:G	3.64451e-10	-1.72936e-10	-1.4245
46407367	chr1:46407367:G:A	7.93467e-11	-1.73804	-1.21103
46407609	chr1:46407609:G:C	1.49212e-10	-1.62836	-0.68917
46407977	chr1:46407977:C:T	4.55201e-10	-1.72936e-10	-1.20216
46407995	chr1:46407995:A:G	3.14446e-10	-1.72936e-10	-1.57208
46408231	chr1:46408231:C:T	3.89758e-10	-1.72936e-10	-1.35737
46408607	chr1:46408607:G:A	4.23972e-09	1.02936	-5.64276e-10
46408711	chr1:46408711:A:G	2.02859e-10	-1.46191	-0.548467
46409346	chr1:46409346:A:G	7.73802e-10	-1.72936e-10	-0.671577
46409356	chr1:46409356:A:G	3.23757e-10	-1.72936e-10	-1.5429
46409395	chr1:46409395:G:T	7.23312e-11	-1.74748	-1.29416
46409427	chr1:46409427:CT:C	3.42099e-10	-1.72936e-10	-1.48779
46411508	chr1:46411508:G:A	5.40923e-11	-1.75378	-1.57842
46411786	chr1:46411786:C:T	8.37909e-10	-0.591984	-5.64276e-10
46412138	chr1:46412138:C:T	4.55765e-10	-1.70658	0.505668
46412648	chr1:46412648:A:C	1.7488e-09	-1.72936e-10	0.143793
46414265	chr1:46414265:G:A	5.18349e-10	-0.436507	-0.635738
46415055	chr1:46415055:T:C	1.09739e-09	-1.6874	1.36519
46415237	chr1:46415237:A:G	3.24772e-10	-1.72936e-10	-1.53977
46415681	chr1:46415681:T:C	2.43474e-09	1.83343	-1.35873
46416205	chr1:46416205:G:T	1.08633e-09	-1.68708	1.35475
46416457	chr1:46416457:T:A	1.12784e-09	-1.72936e-10	-0.294831
46416696	chr1:46416696:C:A	5.98514e-11	-1.77296	-1.45807
46416761	chr1:46416761:G:A	4.26106e-10	-1.72936e-10	-1.26821
46417081	chr1:46417081:C:T	1.05699e-10	-1.66814	-0.99416
46417222	chr1:46417222:C:T	1.33409e-10	-1.70237	-0.727099
46417527	chr1:46417527:G:A	3.39002e-10	-1.72936e-10	-1.49689
46417796	chr1:46417796:TCTC:T	3.22904e-10	-1.72936e-10	-1.54554
46417996	chr1:46417996:G:A	1.91378e-10	-1.68126	-0.387378
46418643	chr1:46418643:T:C	1.97928e-10	-1.622	-0.412992
46418720	chr1:46418720:T:G	4.28879e-10	-1.72936e-10	-1.26172
46419373	chr1:46419373:G:A	5.52182e-10	-1.72936e-10	-1.00902
46419432	chr1:46419432:A:G	2.3697e-09	1.7388	-1.29117
46419685	chr1:46419685:C:T	3.59403e-09	0.864137	-5.64276e-10
46420268	chr1:46420268:A:C	9.38618e-10	-1.21835	0.739866
46421174	chr1:46421174:T:A	3.0529e-10	-1.60163	-5.64276e-10
46421281	chr1:46421281:A:G	6.24809e-11	-1.72374	-1.46429
46421418	chr1:46421418:T:C	2.56666e-10	-1.77512	-5.64276e-10
46421848	chr1:46421848:T:C	7.15043e-10	-1.01106	0.260511
46422429	chr1:46422429:T:G	3.21774e-10	-1.72936e-10	-1.54904
46422907	chr1:46422907:C:T	7.56061e-11	-1.65381	-1.34354
46423233	chr1:46423233:G:A	4.55857e-09	2.37615	-1.27428
46425133	chr1:46425133:T:C	3.32432e-10	-1.72936e-10	-1.51646
46425185	chr1:46425185:C:T	1.27873e-09	-1.7001	1.53083
46426253	chr1:46426253:C:G	9.72997e-11	-1.64838	-1.09672
46426284	chr1:46426284:G:A	3.63811e-10	-1.42626	-5.64276e-10
46426362	chr1:46426362:G:T	3.22789e-10	-1.72936e-10	-1.54589
46426405	chr1:46426405:C:T	3.56411e-10	-1.72936e-10	-1.44681
46426526	chr1:46426526:C:T	6.20171e-10	-1.72936e-10	-0.892899
46426612	chr1:46426612:G:A	4.94935e-10	-1.72936e-10	-1.11847
46427139	chr1:46427139:C:T	4.13229e-10	-1.51487	0.215981
46427140	chr1:46427140:G:A	4.80484e-10	-1.63713	0.489034
46427599	chr1:46427599:C:T	1.7472e-09	-1.72936e-10	0.142875
46427790	chr1:46427790:G:A	1.68709e-09	-1.72936e-10	0.107869
46428095	chr1:46428095:C:T	6.04234e-10	-1.72936e-10	-0.918932
46428488	chr1:46428488:C:T	3.32484e-10	-1.72936e-10	-1.5163
46428557	chr1:46428557:C:T	3.72913e-09	-1.72936e-10	0.901036
46429597	chr1:46429597:C:T	1.65319e-09	-1.72936e-10	0.0875676
46429754	chr1:46429754:G:C	1.59354e-09	-1.72936e-10	0.0508217
46429916	chr1:46429916:A:C	1.63194e-09	-1.72936e-10	0.0746316
46429969	chr1:46429969:A:G	2.60111e-10	-1.76309	0.00131067
46430115	chr1:46430115:A:G	1.71109e-09	-1.72936e-10	0.121992
46430991	chr1:46430991:A:G	3.13601e-10	-1.72936e-10	-1.57477
46431162	chr1:46431162:C:T	2.5618e-10	-1.77701	-5.64276e-10
46431280	chr1:46431280:A:C	1.51411e-09	-1.72936e-10	-0.000310634
46431888	chr1:46431888:C:T	6.83199e-10	-0.796107	-5.64276e-10
46432007	chr1:46432007:A:G	5.00852e-10	-1.72936e-10	-1.10658
46432026	chr1:46432026:C:T	7.90567e-11	-1.51159	-1.44114
46432391	chr1:46432391:C:A	5.76411e-11	-1.7417	-1.52696
46433985	chr1:46433985:T:C	3.70009e-10	-1.72936e-10	-1.40937
46434240	chr1:46434240:G:T	7.78055e-11	-1.77304	-1.19564
46434275	chr1:46434275:A:G	4.08211e-10	-1.72528	0.414175
46434337	chr1:46434337:A:G	7.62532e-10	-1.72936e-10	-0.68625
46434903	chr1:46434903:A:C	3.24731e-10	-1.72936e-10	-1.5399
46434980	chr1:46434980:C:T	3.26315e-10	-1.53503	-5.64276e-10
46434990	chr1:46434990:G:C	9.03783e-09	-1.72936e-10	1.78628
46435006	chr1:46435006:C:A	5.51563e-10	-1.72936e-10	-1.01014
46435375	chr1:46435375:A:G	7.71193e-11	-1.68703	-1.29051
46435874	chr1:46435874:C:T	7.69745e-11	-1.42861	-1.55081
46436208	chr1:46436208:A:G	5.35802e-11	-1.77884	-1.56288
46436348	chr1:46436348:T:C	4.40555e-10	-1.72936e-10	-1.23486
46436409	chr1:46436409:C:T	3.25008e-10	-1.72936e-10	-1.53904
46436518	chr1:46436518:T:C	6.67973e-11	-1.70938	-1.41185
46436712	chr1:46436712:G:A	3.49409e-10	-1.72936e-10	-1.46665
46436789	chr1:46436789:T:C	2.37378e-10	-1.7676	-0.0856442
46436806	chr1:46436806:CAT:C	3.41248e-09	0.8123	-5.64276e-10
46436812	chr1:46436812:T:C	1.11111e-09	-0.309782	-5.64276e-10
46437164	chr1:46437164:T:C	1.70082e-10	-1.11312	-1.0735
46437687	chr1:46437687:G:T	4.25505e-10	-1.72936e-10	-1.26962
46437722	chr1:46437722:G:A	1.29817e-09	-1.20256	1.04838
46437866	chr1:46437866:C:T	2.59599e-10	-1.76375	-5.64276e-10
46438099	chr1:46438099:A:C	3.12707e-10	-1.72936e-10	-1.57763
46438157	chr1:46438157:G:A	3.43158e-10	-1.4847	-5.64276e-10
46438258	chr1:46438258:A:G	3.38758e-10	-1.72936e-10	-1.49761
46438340	chr1:46438340:A:G	3.81115e-09	-1.72936e-10	0.922792
46438399	chr1:46438399:C:T	3.5369e-10	-1.72936e-10	-1.45447
46438779	chr1:46438779:A:G	3.83473e-10	-1.72936e-10	-1.37363
46438807	chr1:46438807:A:G	3.13105e-10	-1.72936e-10	-1.57635
46438867	chr1:46438867:G:A	2.23354e-10	-1.6703	-0.243842
46439290	chr1:46439290:T:G	5.15727e-10	-1.72936e-10	-1.07732
46439395	chr1:46439395:T:C	6.52274e-10	-1.72936e-10	-0.842429
46440006	chr1:46440006:G:T	6.37263e-10	-1.72936e-10	-0.865712
46440130	chr1:46440130:G:T	7.05317e-11	-1.49555	-1.57128
46440452	chr1:46440452:G:A	1.03393e-10	-1.65064	-1.03372
46440847	chr1:46440847:A:T	5.46777e-10	-1.72936e-10	-1.01885
46441121	chr1:46441121:T:A	6.78141e-11	-1.52717	-1.57895
46441637	chr1:46441637:C:T	6.66313e-11	-1.54494	-1.57878
46442553	chr1:46442553:T:G	1.17842e-10	-1.6178	-0.935747
46443599	chr1:46443599:TGCCTCA:T	6.12732e-10	-1.72936e-10	-0.904966
46444728	chr1:46444728:TC:T	6.36099e-11	-1.61889	-1.55123
46444893	chr1:46444893:C:T	4.4483e-09	-1.72936e-10	1.07738
46445298	chr1:46445298:T:C	3.68761e-10	-1.72936e-10	-1.41274
46445388	chr1:46445388:T:C	6.89537e-11	-1.52026	-1.5692
46446128	chr1:46446128:C:T	6.05547e-10	-1.72936e-10	-0.916761
46446394	chr1:46446394:A:G	1.1582e-10	-1.53341	-1.03744
46446490	chr1:46446490:C:T	7.2817e-10	-1.38332	0.650956
46446494	chr1:46446494:A:G	3.2846e-10	-1.72936e-10	-1.52848
46446860	chr1:46446860:G:C	2.99704e-10	-1.6201	-5.64276e-10
46447097	chr1:46447097:C:T	2.55784e-10	-1.77856	-5.64276e-10
46447628	chr1:46447628:T:C	6.8382e-11	-1.5204	-1.57738
46447698	chr1:46447698:A:C	3.5302e-10	-1.72936e-10	-1.45637
46447949	chr1:46447949:C:T	2.5685e-10	-1.7744	-5.64276e-10
46448176	chr1:46448176:C:T	3.15201e-10	-1.72936e-10	-1.56968
46448267	chr1:46448267:G:A	5.1662e-10	-1.72936e-10	-1.07559
46448325	chr1:46448325:C:CCGCCTGCCG	5.1662e-10	-1.72936e-10	-1.07559
46448477	chr1:46448477:C:T	3.17711e-10	-1.72936e-10	-1.56175
46448497	chr1:46448497:C:T	7.52605e-10	-1.72936e-10	-0.699353
46448818	chr1:46448818:G:A	7.10306e-11	-1.48238	-1.57741
46449217	chr1:46449217:G:A	4.00642e-10	-1.72936e-10	-1.32983
46449268	chr1:46449268:C:T	4.10068e-10	-1.72936e-10	-1.30657
46449379	chr1:46449379:A:T	1.29054e-10	-1.57136	-0.891299
46449618	chr1:46449618:AG:A	1.4686e-10	-1.51919	-0.814225
46449708	chr1:46449708:G:T	4.25589e-10	-1.72936e-10	-1.26942
46450328	chr1:46450328:C:G	4.02351e-10	-1.72936e-10	-1.32557
46450847	chr1:46450847:G:A	1.51322e-10	-1.70329	-0.600197
46451195	chr1:46451195:C:CT	1.16695e-09	-1.12079	0.860049
46451376	chr1:46451376:A:G	7.32351e-10	-1.72936e-10	-0.726633
46451836	chr1:46451836:C:T	1.04433e-09	-1.1162	0.744439
46452274	chr1:46452274:G:A	7.04243e-10	-1.72936e-10	-0.76577
46452481	chr1:46452481:G:T	3.23178e-10	-1.72936e-10	-1.54469
46452931	chr1:46452931:C:T	3.95413e-10	-1.72936e-10	-1.34296
46453252	chr1:46453252:G:T	2.9259e-10	-1.64412	-5.64276e-10
46453523	chr1:46453523:C:G	3.86882e-10	-1.72936e-10	-1.36478
46454037	chr1:46454037:C:G	2.55632e-10	-1.77915	-5.64276e-10
46454071	chr1:46454071:A:T	1.37991e-10	-1.50051	-0.8952
46454103	chr1:46454103:G:A	3.12216e-10	-1.72936e-10	-1.5792
46454282	chr1:46454282:G:A	6.0658e-11	-1.65349	-1.56415
46454320	chr1:46454320:C:T	5.39969e-11	-1.7594	-1.57456
46454359	chr1:46454359:C:G	1.23488e-09	-0.982358	0.778194
46454415	chr1:46454415:G:A	1.078e-09	-0.99451	0.654478
46454659	chr1:46454659:A:G	1.20737e-09	-1.00231	0.775612
46454967	chr1:46454967:G:C	3.12387e-10	-1.72936e-10	-1.57865
46454979	chr1:46454979:G:A	1.88197e-10	-1.7696	-0.315803
46455289	chr1:46455289:A:G	1.5044e-08	-1.72936e-10	2.29584
46455515	chr1:46455515:T:C	1.18371e-09	-1.76942	1.52293
46455608	chr1:46455608:C:G	6.55455e-11	-1.56095	-1.5792
46455786	chr1:46455786:G:A	1.11803e-10	-1.53665	-1.0695
46456016	chr1:46456016:A:T	3.12769e-10	-1.72936e-10	-1.57743
46457007	chr1:46457007:C:T	1.39416e-10	-1.57718	-0.80825
46457071	chr1:46457071:C:T	4.38209e-10	-1.72936e-10	-1.2402
46457100	chr1:46457100:G:A	6.85381e-10	-1.72936e-10	-0.792919
46457430	chr1:46457430:T:C	2.14806e-10	-1.76894	-0.184212
46458004	chr1:46458004:C:T	1.10495e-09	-1.77613	1.46079
46458184	chr1:46458184:T:C	1.75e-09	0.14448	-5.64276e-10
46459562	chr1:46459562:C:T	1.28797e-10	-1.53786	-0.926792
46459752	chr1:46459752:G:A	6.71694e-10	-1.72936e-10	-0.81309
46459922	chr1:46459922:T:C	1.19852e-10	-1.71233	-0.824305
46459930	chr1:46459930:G:C	3.36805e-10	-1.72936e-10	-1.50339
46459937	chr1:46459937:T:C	6.1564e-11	-1.7698	-1.43302
46459964	chr1:46459964:A:G	6.23386e-11	-1.77135	-1.41896
46460177	chr1:46460177:G:A	1.72342e-09	-1.03754	1.16672
46460495	chr1:46460495:T:C	6.14882e-11	-1.77101	-1.43304
46460502	chr1:46460502:G:A	6.16109e-11	-1.77495	-1.42711
46461073	chr1:46461073:C:T	7.24226e-10	-1.72936e-10	-0.737791
46461431	chr1:46461431:T:C	6.19764e-11	-1.71439	-1.48175
46462012	chr1:46462012:C:T	1.03314e-10	-1.38089	-1.30423
46462091	chr1:46462091:C:T	3.82303e-10	-1.72936e-10	-1.37668
46462123	chr1:46462123:C:G	4.49353e-10	-1.72936e-10	-1.21509
46462240	chr1:46462240:C:G	4.52506e-10	-1.72936e-10	-1.20809
46462396	chr1:46462396:C:T	3.30406e-10	-1.72936e-10	-1.52257
46462493	chr1:46462493:T:C	6.74455e-10	-1.72936e-10	-0.808989
46462677	chr1:46462677:G:A	4.11163e-10	-1.72383	0.419927
46462917	chr1:46462917:A:G	6.11034e-11	-1.77017	-1.44016
46463004	chr1:46463004:G:A	4.12934e-10	-1.72936e-10	-1.29961
46463041	chr1:46463041:T:C	9.09532e-10	-1.69797	1.18801
46463118	chr1:46463118:C:T	8.45019e-09	-1.1035	2.82255
46463467	chr1:46463467:ATAAT:A	2.6791e-10	-1.73224	-5.64276e-10
46463640	chr1:46463640:A:G	5.60418e-10	-1.65228	0.658066
46463707	chr1:46463707:T:G	3.64156e-08	-1.72936e-10	3.17986
46464378	chr1:46464378:G:A	4.04337e-10	-1.32065	-5.64276e-10
46464405	chr1:46464405:G:C	3.71883e-10	-1.72936e-10	-1.40432
46464728	chr1:46464728:TCTG:T	6.37215e-10	-1.72936e-10	-0.865786
46464760	chr1:46464760:C:T	6.79327e-11	-1.77876	-1.32561
46464991	chr1:46464991:C:T	1.33068e-10	-1.05245	-1.37959
46465294	chr1:46465294:G:C	3.15812e-10	-1.72936e-10	-1.56775
46465690	chr1:46465690:A:C	9.16357e-10	-0.250321	-0.252166
46466182	chr1:46466182:A:G	5.36741e-11	-1.77019	-1.56977
46466469	chr1:46466469:G:A	4.70206e-10	-1.72936e-10	-1.16972
46466604	chr1:46466604:A:G	2.69884e-10	-1.7249	-5.64276e-10
46466795	chr1:46466795:T:C	2.77147e-10	-1.69834	-5.64276e-10
46467512	chr1:46467512:C:T	1.05363e-09	-0.362894	-5.64276e-10
46468589	chr1:46468589:C:T	5.27947e-11	-1.77821	-1.57827
46468854	chr1:46468854:C:T	4.40715e-10	-1.72936e-10	-1.23449
46469241	chr1:46469241:A:G	6.7452e-10	-0.808892	-5.64276e-10
46470026	chr1:46470026:G:A	3.16947e-10	-1.72936e-10	-1.56416
46470405	chr1:46470405:A:G	3.15133e-10	-0.243905	-1.32599
46470751	chr1:46470751:G:A	5.35708e-11	-1.76355	-1.57834
46470869	chr1:46470869:CTG:C	2.66096e-10	-1.73904	-5.64276e-10
46470998	chr1:46470998:C:T	3.24002e-10	-1.72936e-10	-1.54214
46471301	chr1:46471301:A:T	2.44565e-10	-1.55972	-0.263695
46471483	chr1:46471483:C:A	3.24643e-10	-0.194502	-1.34567
46472681	chr1:46472681:T:C	3.50639e-10	-0.224443	-1.23869
46473165	chr1:46473165:C:T	7.28382e-10	0.800058	-1.53213
46473459	chr1:46473459:C:T	1.36005e-09	-1.72936e-10	-0.107613
46473601	chr1:46473601:G:A	5.50373e-09	0.769807	0.520481
46473897	chr1:46473897:G:A	1.87399e-10	-1.73405	-0.355605
46474014	chr1:46474014:C:T	1.70708e-10	-1.72804	-0.454897
46474504	chr1:46474504:A:G	1.94649e-10	-1.77814	-0.273561
46474640	chr1:46474640:G:A	3.2989e-10	-1.72936e-10	-1.52413
46474688	chr1:46474688:A:G	1.80491e-09	-1.72936e-10	0.17537
46474698	chr1:46474698:G:A	4.1249e-10	-1.72936e-10	-1.30068
46474741	chr1:46474741:T:C	3.4662e-10	-1.47466	-5.64276e-10
46474941	chr1:46474941:AG:A	8.16632e-10	-1.72936e-10	-0.617704
46474989	chr1:46474989:G:A	5.93266e-10	-1.72936e-10	-0.937251
46475257	chr1:46475257:C:T	1.36317e-09	-1.72936e-10	-0.105326
46475740	chr1:46475740:C:T	3.86341e-10	-1.72936e-10	-1.36617
46476167	chr1:46476167:G:A	7.86149e-10	-1.72936e-10	-0.655748
46476261	chr1:46476261:G:A	5.29989e-11	-1.77656	-1.57606
46476270	chr1:46476270:GC:G	8.54283e-09	1.58046	0.149494
46476306	chr1:46476306:A:G	5.828e-11	-1.77943	-1.4782
46477258	chr1:46477258:A:G	7.17939e-10	0.721382	-1.46789
46477471	chr1:46477471:ATGGGTTTTTTGACC:A	8.62758e-09	1.57816	0.161662
46477474	chr1:46477474:G:A	5.27349e-10	-1.72936e-10	-1.05503
46477889	chr1:46477889:T:C	1.21308e-09	-1.72936e-10	-0.221974
46479133	chr1:46479133:C:T	8.41226e-09	3.0884	-1.37385
46479590	chr1:46479590:G:A	5.98476e-11	-1.67435	-1.55674
46479598	chr1:46479598:G:A	1.45598e-10	-1.11995	-1.22209
46479785	chr1:46479785:C:A	5.05109e-10	-1.72936e-10	-1.09812
46480251	chr1:46480251:A:G	9.46184e-11	-1.77456	-0.998485
46480347	chr1:46480347:C:T	2.59962e-09	0.540227	-5.64276e-10
46481425	chr1:46481425:A:G	1.90735e-10	-1.51934	-0.552665
46481496	chr1:46481496:G:A	1.93854e-09	-1.28726	1.53406
46481563	chr1:46481563:G:A	3.37307e-10	-1.72936e-10	-1.5019
46481922	chr1:46481922:A:G	1.52154e-09	-1.72936e-10	0.00458611
46481950	chr1:46481950:T:C	3.48092e-10	-1.72936e-10	-1.47043
46481958	chr1:46481958:T:C	5.7579e-11	-1.6985	-1.57123
46483079	chr1:46483079:G:C	1.97105e-10	-0.641892	-1.39727
46483144	chr1:46483144:G:A	3.96081e-09	1.38554	-0.424228
46483399	chr1:46483399:G:A	3.13544e-10	-1.72936e-10	-1.57496
46483696	chr1:46483696:G:A	1.89276e-10	-0.747075	-1.33261
46484059	chr1:46484059:G:A	1.09096e-10	-1.18264	-1.44802
46484169	chr1:46484169:C:G	4.28182e-10	-1.72936e-10	-1.26334
46484443	chr1:46484443:G:A	4.24713e-10	-1.72936e-10	-1.27148
46484566	chr1:46484566:C:T	1.99652e-09	0.0703323	0.205937
46484813	chr1:46484813:G:C	5.67712e-11	-1.70541	-1.57846
46485021	chr1:46485021:C:G	6.13422e-10	-1.72936e-10	-0.90384
46485576	chr1:46485576:G:A	2.27405e-09	-1.72936e-10	0.406426
46485725	chr1:46485725:G:A	4.35701e-09	-1.5314	2.58805
46486247	chr1:46486247:A:G	3.08519e-10	-0.0230148	-1.5681
46486518	chr1:46486518:C:T	9.13871e-11	-1.7173	-1.09049
46487644	chr1:46487644:G:A	3.12446e-10	-1.72936e-10	-1.57846
46487690	chr1:46487690:G:A	3.76861e-10	-0.183007	-1.20801
46487719	chr1:46487719:T:C	6.30095e-09	-1.77739	3.20295
46487761	chr1:46487761:C:T	3.22859e-10	-0.231094	-1.31458
46488017	chr1:46488017:T:C	2.06836e-09	-1.72936e-10	0.311619
46488269	chr1:46488269:C:T	5.343e-11	-1.77958	-1.56494
46488312	chr1:46488312:C:T	1.20999e-10	-1.63888	-0.888234
46488591	chr1:46488591:T:C	7.33553e-11	-1.71638	-1.31119
46488915	chr1:46488915:T:C	4.61872e-10	-1.76616	0.578554
46489034	chr1:46489034:C:T	1.16035e-09	-1.77926	1.51284
46489093	chr1:46489093:G:A	5.24712e-10	-1.06004	-5.64276e-10
46489166	chr1:46489166:C:G	2.57108e-10	-1.7734	-5.64276e-10
46489415	chr1:46489415:C:T	2.57672e-10	-1.77121	-5.64276e-10
46489613	chr1:46489613:G:A	2.76869e-09	-1.72936e-10	0.603235
46489871	chr1:46489871:T:G	2.60244e-10	-1.76127	-5.64276e-10
46489915	chr1:46489915:A:G	9.55414e-09	0.779507	1.06233
46489921	chr1:46489921:G:A	2.80554e-10	-1.68613	-5.64276e-10
46491112	chr1:46491112:T:C	3.49738e-10	-1.72936e-10	-1.46571
46491588	chr1:46491588:G:A	1.74053e-10	-1.42845	-0.735087
46491803	chr1:46491803:GA:G	5.12001e-10	-1.08457	-5.64276e-10
46491806	chr1:46491806:A:G	4.31694e-10	-1.72936e-10	-1.25518
46492047	chr1:46492047:A:C	1.97586e-10	-1.39979	-0.636933
46492135	chr1:46492135:G:A	3.836e-10	-1.72936e-10	-1.37329
46492247	chr1:46492247:G:A	1.1844e-08	-1.72936e-10	2.05668
46492312	chr1:46492312:A:G	4.99037e-10	0.0132897	-1.1235
46492445	chr1:46492445:G:T	2.62169e-10	-1.7539	-5.64276e-10
46492715	chr1:46492715:C:T	5.00413e-10	-1.72936e-10	-1.10746
46492722	chr1:46492722:TAG:T	1.14396e-09	1.28463	-1.56527
46492839	chr1:46492839:C:A	1.18334e-09	-1.76392	1.51713
46493038	chr1:46493038:A:G	2.98657e-10	-1.77756	0.153966
46493433	chr1:46493433:G:A	1.77009e-09	-1.76536	1.92125
46493912	chr1:46493912:C:G	4.28321e-10	-1.72936e-10	-1.26302
46493956	chr1:46493956:A:G	6.16839e-11	-1.72498	-1.47589
46494099	chr1:46494099:G:A	5.94825e-10	-1.72936e-10	-0.934627
46494173	chr1:46494173:A:C	3.19231e-10	-1.55698	-5.64276e-10
46494881	chr1:46494881:A:G	1.18285e-09	-1.77533	1.52812
46495838	chr1:46495838:C:T	1.11278e-09	-1.72936e-10	-0.30828
46495983	chr1:46495983:CT:C	1.20503e-09	-1.77765	1.54902
46496109	chr1:46496109:C:A	3.2338e-10	-0.8376	-0.706466
46496242	chr1:46496242:A:C	1.31048e-09	-1.77958	1.63483
46496685	chr1:46496685:C:T	9.1815e-10	0.926037	-1.42657
46496933	chr1:46496933:C:T	2.60594e-10	-1.75993	-5.64276e-10
46497374	chr1:46497374:G:A	1.12272e-10	-1.04025	-1.56171
46497402	chr1:46497402:C:G	1.19374e-09	-1.49855	1.2605
46497919	chr1:46497919:C:T	5.2102e-10	-1.72936e-10	-1.0671
46498015	chr1:46498015:A:G	9.8887e-11	-1.27343	-1.45548
46498219	chr1:46498219:G:A	6.87533e-10	-0.59532	-0.194463
46498355	chr1:46498355:A:T	5.53211e-10	0.024198	-1.03135
46498633	chr1:46498633:A:G	1.07481e-09	-1.77959	1.4366
46498886	chr1:46498886:T:G	3.45407e-10	-1.72936e-10	-1.47817
46499050	chr1:46499050:T:TC	7.48974e-11	-1.67235	-1.33442
46499326	chr1:46499326:G:A	3.3007e-10	-1.72936e-10	-1.52359
46499424	chr1:46499424:C:T	5.05299e-10	0.0440109	-1.14176
46499523	chr1:46499523:T:C	5.90318e-10	-1.72936e-10	-0.942232
46499558	chr1:46499558:A:G	7.95492e-10	-1.77957	1.13564
46500179	chr1:46500179:G:A	4.94657e-10	-1.72936e-10	-1.11903
46500343	chr1:46500343:CACTT:C	1.86816e-10	-1.70284	-0.389923
46500651	chr1:46500651:T:G	2.30175e-09	-1.72936e-10	0.418531
46500732	chr1:46500732:C:T	2.55697e-10	-1.7789	-5.64276e-10
46500785	chr1:46500785:A:G	4.81354e-10	-1.72936e-10	-1.14629
46501907	chr1:46501907:C:T	1.21956e-09	-1.72936e-10	-0.216645
46501975	chr1:46501975:A:G	5.81575e-10	-1.72936e-10	-0.957154
46502067	chr1:46502067:T:C	6.15269e-09	-1.72936e-10	1.40175
46502224	chr1:46502224:G:C	9.57928e-10	-0.329372	-0.12875
46502432	chr1:46502432:A:C	2.22416e-09	-1.72936e-10	0.38424
46502560	chr1:46502560:T:G	2.09016e-09	-1.72936e-10	0.322104
46502653	chr1:46502653:A:G	2.18897e-09	-1.72936e-10	0.368294
46502694	chr1:46502694:C:G	3.27397e-10	-1.53172	-5.64276e-10
46503176	chr1:46503176:C:T	3.61386e-10	-1.68284	0.249894
46503346	chr1:46503346:G:T	3.53768e-10	-1.6903	0.236047
46503374	chr1:46503374:T:A	2.19786e-09	-1.72936e-10	0.372345
46503470	chr1:46503470:T:C	2.15379e-09	-1.72936e-10	0.352089
46503906	chr1:46503906:G:T	8.99354e-11	-1.73361	-1.09019
46504219	chr1:46504219:T:A	3.41923e-09	-1.72936e-10	0.814277
46504587	chr1:46504587:T:C	1.20067e-09	-1.72936e-10	-0.232256
46504625	chr1:46504625:G:T	4.20892e-10	-1.72936e-10	-1.28052
46504807	chr1:46504807:G:A	1.1565e-09	-1.72936e-10	-0.269738
46504809	chr1:46504809:A:G	7.28568e-10	-1.72936e-10	-0.731813
46505697	chr1:46505697:A:G	8.84507e-10	-1.64236	1.10449
46505883	chr1:46505883:A:G	2.29471e-09	-1.72936e-10	0.415468
46506061	chr1:46506061:T:TAA	3.51342e-10	-1.72936e-10	-1.46113
46506088	chr1:46506088:C:T	4.94734e-10	-1.72936e-10	-1.11887
46506433	chr1:46506433:T:C	4.84397e-10	-1.13999	-5.64276e-10
46506499	chr1:46506499:T:C	2.63715e-10	-1.74802	-5.64276e-10
46506684	chr1:46506684:G:A	5.67162e-10	0.0352886	-1.01754
46506933	chr1:46506933:T:A	1.18242e-08	-1.73306	3.78807
46506972	chr1:46506972:T:C	2.18517e-09	-1.72936e-10	0.366555
46507022	chr1:46507022:C:T	2.56891e-10	-1.77424	-5.64276e-10
46507286	chr1:46507286:A:G	1.14483e-08	-1.72698	3.74968
46507688	chr1:46507688:C:T	2.56905e-10	-1.77419	-5.64276e-10
46507718	chr1:46507718:A:G	4.44585e-10	-1.72936e-10	-1.22575
46509028	chr1:46509028:A:G	5.38513e-10	-0.2634	-0.770681
46509227	chr1:46509227:C:A	2.57372e-10	-1.77237	-5.64276e-10
46509367	chr1:46509367:C:T	4.13679e-10	-1.72936e-10	-1.2978
46509622	chr1:46509622:G:A	1.17255e-09	1.16203	-1.41799
46509706	chr1:46509706:G:A	2.19786e-09	-1.72936e-10	0.372345
46509808	chr1:46509808:C:G	6.96694e-10	-0.09565	-0.680897
46510205	chr1:46510205:T:C	7.08161e-11	-1.57647	-1.48634
46510790	chr1:46510790:G:A	2.56506e-10	-1.77574	-5.64276e-10
46510858	chr1:46510858:C:G	1.48108e-10	-1.39767	-0.927285
46511045	chr1:46511045:C:T	1.43989e-10	-1.39554	-0.957613
46511165	chr1:46511165:C:T	6.21886e-10	-0.340444	-0.549692
46511199	chr1:46511199:G:C	7.81038e-09	-1.72936e-10	1.64032
46511336	chr1:46511336:G:A	2.57274e-10	-1.77275	-5.64276e-10
46511511	chr1:46511511:G:A	1.41188e-09	1.35814	-1.42836
46511639	chr1:46511639:G:A	5.65063e-10	-0.354613	-0.631344
46512140	chr1:46512140:T:C	1.47321e-10	-1.49531	-0.834973
46512404	chr1:46512404:C:A	1.25737e-10	-1.73011	-0.758594
46512752	chr1:46512752:A:G	8.79866e-10	-0.426392	-0.116732
46512825	chr1:46512825:C:T	1.24996e-09	1.24523	-1.43725
46512921	chr1:46512921:C:G	4.93484e-10	-1.72936e-10	-1.1214
46513213	chr1:46513213:C:T	6.17981e-10	-0.217516	-0.67892
46513274	chr1:46513274:C:T	1.30481e-09	1.30326	-1.45235
46513550	chr1:46513550:C:T	1.21669e-09	0.713799	-0.932807
46513671	chr1:46513671:T:C	6.62939e-09	-1.42225	2.89863
46513882	chr1:46513882:G:C	5.7731e-10	-0.260408	-0.704105
46514623	chr1:46514623:C:G	1.96737e-09	-1.72936e-10	0.261559
46514682	chr1:46514682:A:C	7.20374e-10	-1.02375	0.280631
46515142	chr1:46515142:C:T	4.92427e-10	-1.12355	-5.64276e-10
46515473	chr1:46515473:G:C	6.44115e-11	-1.77906	-1.37855
46515554	chr1:46515554:G:A	7.35954e-10	-1.63451	0.91278
46516030	chr1:46516030:C:G	1.97011e-10	-0.634839	-1.4048
46516400	chr1:46516400:G:A	3.15639e-10	-1.72936e-10	-1.56829
46516414	chr1:46516414:G:A	3.12785e-10	-1.5381	-0.0392816
46516689	chr1:46516689:A:G	2.77002e-08	1.14475	1.76155
46516919	chr1:46516919:C:CA	2.45366e-10	-0.534736	-1.2854
46516993	chr1:46516993:A:G	3.12898e-10	-1.72936e-10	-1.57702
46517191	chr1:46517191:C:G	6.20609e-11	-1.65295	-1.54183
46517292	chr1:46517292:G:A	7.6825e-10	-1.72936e-10	-0.678779
46517306	chr1:46517306:C:T	5.33239e-10	-1.72936e-10	-1.04392
46517375	chr1:46517375:T:C	7.36823e-11	-1.54273	-1.4804
46517512	chr1:46517512:T:C	3.41126e-10	-1.72936e-10	-1.49064
46517648	chr1:46517648:A:G	7.50748e-11	-1.42629	-1.57812
46517681	chr1:46517681:G:A	3.32937e-10	-1.72936e-10	-1.51494
46517693	chr1:46517693:G:A	3.12909e-10	-1.72936e-10	-1.57698
46518378	chr1:46518378:C:T	1.4483e-09	-1.72936e-10	-0.0447476
46518893	chr1:46518893:A:G	3.02704e-10	-1.61014	-5.64276e-10
46519520	chr1:46519520:A:G	8.05445e-11	-1.72872	-1.20536
46519895	chr1:46519895:C:T	3.12424e-10	-1.72936e-10	-1.57853
46520361	chr1:46520361:A:G	6.34683e-11	-1.68354	-1.48882
46520650	chr1:46520650:G:T	7.89667e-11	-1.73286	-1.22101
46520969	chr1:46520969:A:G	7.86236e-11	-1.73734	-1.22088
46521290	chr1:46521290:G:A	3.28172e-10	-1.72936e-10	-1.52936
46521416	chr1:46521416:A:T	6.59056e-11	-1.59912	-1.53555
46521566	chr1:46521566:C:T	3.22855e-10	-1.72936e-10	-1.54569
46521670	chr1:46521670:G:A	7.79328e-11	-1.7247	-1.24234
46521924	chr1:46521924:G:A	9.7194e-11	-1.41706	-1.32912
46522046	chr1:46522046:A:G	6.41544e-11	-1.60401	-1.55759
46522172	chr1:46522172:T:C	9.56729e-11	-1.40186	-1.3601
46522381	chr1:46522381:T:C	8.42708e-11	-1.49183	-1.39703
46522703	chr1:46522703:A:C	8.54453e-11	-1.50996	-1.36505
46522797	chr1:46522797:C:G	3.28732e-10	-1.72936e-10	-1.52765
46523328	chr1:46523328:G:A	2.7698e-10	-1.69895	-5.64276e-10
46523345	chr1:46523345:CT:C	3.1363e-10	-1.72936e-10	-1.57468
46523497	chr1:46523497:T:C	8.06e-11	-1.36594	-1.56745
46523668	chr1:46523668:TAGA:T	2.95668e-10	-1.63366	-5.64276e-10
46523800	chr1:46523800:G:C	1.51014e-10	-1.68185	-0.623676
46523967	chr1:46523967:G:A	6.10264e-09	-1.72936e-10	1.39358
46524070	chr1:46524070:T:C	9.7691e-11	-1.16569	-1.5754
46524133	chr1:46524133:C:T	2.37803e-09	-0.735527	1.18666
46524754	chr1:46524754:C:T	1.81199e-10	-1.77634	-0.346961
46524785	chr1:46524785:G:A	8.26702e-11	-1.77921	-1.12882
46524865	chr1:46524865:A:T	5.40871e-10	-1.72936e-10	-1.02971
46525193	chr1:46525193:A:G	9.56977e-11	-1.77955	-0.982152
46525445	chr1:46525445:C:A	3.37132e-10	-1.50242	-5.64276e-10
46525547	chr1:46525547:G:A	2.21244e-10	-0.566154	-1.35747
46525624	chr1:46525624:C:T	1.30166e-10	-1.14356	-1.31052
46526218	chr1:46526218:C:T	1.75998e-10	-1.04037	-1.11206
46527248	chr1:46527248:C:T	3.22886e-10	-1.72936e-10	-1.54559
46528464	chr1:46528464:G:A	3.12886e-10	-1.72936e-10	-1.57705
46528677	chr1:46528677:T:G	3.05704e-08	3.0049	-5.64276e-10
46528765	chr1:46528765:TC:T	4.11121e-10	-1.72936e-10	-1.30401
46529085	chr1:46529085:C:T	1.41286e-10	-1.11682	-1.25528
46529308	chr1:46529308:G:A	3.27221e-10	-1.53226	-5.64276e-10
46529441	chr1:46529441:C:T	5.00694e-10	-0.610434	-0.496464
46529631	chr1:46529631:C:T	7.09722e-10	0.719754	-1.47777
46530533	chr1:46530533:C:T	3.67049e-10	-1.72936e-10	-1.4174
46530594	chr1:46530594:C:T	1.54319e-10	-0.709897	-1.57398
46531455	chr1:46531455:C:G	1.05832e-10	-1.18811	-1.47293
46531598	chr1:46531598:C:T	9.11951e-11	-1.2704	-1.5395
46531937	chr1:46531937:A:G	3.20579e-10	-1.72936e-10	-1.55277
46532230	chr1:46532230:G:A	1.26892e-09	-0.176969	-5.64276e-10
46532337	chr1:46532337:T:C	1.2643e-10	-1.0639	-1.4193
46532413	chr1:46532413:G:C	1.54748e-10	-0.704668	-1.57643
46532646	chr1:46532646:A:T	2.27849e-10	-1.20285	-0.691363
46533348	chr1:46533348:G:A	1.12229e-10	-1.33964	-1.26271
46533476	chr1:46533476:G:C	5.42098e-10	-1.72936e-10	-1.02745
46533566	chr1:46533566:G:A	8.23704e-11	-1.36794	-1.54372
46533813	chr1:46533813:C:T	7.77225e-10	-1.72936e-10	-0.667164
46534086	chr1:46534086:T:C	1.05293e-09	-0.0578006	-0.305759
46534894	chr1:46534894:T:C	1.00843e-09	-0.0675132	-0.339231
46535324	chr1:46535324:T:C	1.17442e-10	-1.47667	-1.08029
46535475	chr1:46535475:C:T	9.16431e-10	-1.67363	1.17122
46535756	chr1:46535756:A:T	2.32002e-09	0.426438	-5.64276e-10
46535765	chr1:46535765:G:T	3.14802e-10	-1.72936e-10	-1.57095
46535945	chr1:46535945:C:T	3.59646e-10	-1.72936e-10	-1.43777
46536050	chr1:46536050:G:A	2.60329e-10	-0.433602	-1.32734
46536185	chr1:46536185:C:T	2.97879e-10	-1.62621	-5.64276e-10
46536414	chr1:46536414:C:T	1.05848e-10	-1.52639	-1.1345
46536424	chr1:46536424:G:A	1.3466e-10	-1.61506	-0.805082
46536739	chr1:46536739:T:C	3.54015e-10	-1.72936e-10	-1.45356
46536924	chr1:46536924:CG:TG	2.74967e-10	-1.70624	-5.64276e-10
46537004	chr1:46537004:A:G	1.12819e-09	-1.7558	1.46128
46537146	chr1:46537146:T:A	5.41798e-10	-1.72936e-10	-1.028
46537217	chr1:46537217:C:T	1.19183e-10	-1.17335	-1.36888
46537884	chr1:46537884:G:A	5.05087e-09	-1.72936e-10	1.20442
46538006	chr1:46538006:T:C	3.18668e-10	-1.72936e-10	-1.55874
46538295	chr1:46538295:C:T	5.34442e-10	-1.72936e-10	-1.04167
46538585	chr1:46538585:G:A	3.12678e-10	-1.72936e-10	-1.57772
46539008	chr1:46539008:T:C	1.14249e-10	-1.43405	-1.15046
46539038	chr1:46539038:A:C	1.05578e-10	-1.1057	-1.55774
46539192	chr1:46539192:G:A	1.04059e-10	-1.12378	-1.55416
46539272	chr1:46539272:G:A	3.12454e-10	-1.72936e-10	-1.57844
46539301	chr1:46539301:T:C	3.09506e-10	-0.854089	-0.733826
46539392	chr1:46539392:T:C	3.14892e-10	-1.72936e-10	-1.57066
46539584	chr1:46539584:T:C	8.00184e-11	-1.47642	-1.46422
46539661	chr1:46539661:T:C	3.26246e-10	-1.72936e-10	-1.53524
46539757	chr1:46539757:C:T	3.65538e-10	-0.957615	-0.463908
46539918	chr1:46539918:C:T	5.72256e-11	-1.70814	-1.56775
46539925	chr1:46539925:C:T	3.46303e-10	-1.47558	-5.64276e-10
46540014	chr1:46540014:T:A	3.23365e-10	-1.54411	-5.64276e-10
46540473	chr1:46540473:A:G	1.01521e-09	-1.60163	1.20159
46540985	chr1:46540985:C:T	7.51865e-11	-1.43272	-1.5702
46541176	chr1:46541176:G:A	2.70077e-10	-1.03297	-0.691214
46541652	chr1:46541652:G:A	3.71224e-10	-1.4308	0.02471
46541672	chr1:46541672:G:A	7.33191e-11	-1.48056	-1.54751
46541687	chr1:46541687:C:T	2.0879e-10	-1.31848	-0.663089
46541716	chr1:46541716:C:T	2.59098e-10	-1.76569	-5.64276e-10
46542144	chr1:46542144:C:T	3.16451e-10	-1.72936e-10	-1.56573
46542172	chr1:46542172:A:G	5.05864e-10	0.449936	-1.54656
46542245	chr1:46542245:CA:C	3.78731e-10	-1.72936e-10	-1.38607
46542579	chr1:46542579:C:G	1.01977e-09	-1.72936e-10	-0.395566
46543211	chr1:46543211:G:A	1.50929e-10	-0.747985	-1.5581
46543219	chr1:46543219:C:T	3.22478e-10	-1.72936e-10	-1.54686
46543261	chr1:46543261:C:T	3.65773e-10	-1.72936e-10	-1.42088
46543410	chr1:46543410:G:T	9.49914e-10	-1.72936e-10	-0.466522
46543671	chr1:46543671:C:G	8.76133e-11	-1.43788	-1.41208
46544085	chr1:46544085:G:A	1.11843e-10	-1.02774	-1.57806
46544127	chr1:46544127:A:G	1.50839e-10	-0.800511	-1.50617
46544149	chr1:46544149:C:T	3.15371e-10	-1.72936e-10	-1.56914
46544157	chr1:46544157:G:T	4.24399e-10	-0.563664	-0.708556
46544355	chr1:46544355:A:G	3.64598e-10	-0.829515	-0.594582
46544383	chr1:46544383:A:G	8.41189e-11	-1.36135	-1.52931
46544846	chr1:46544846:C:T	2.68797e-10	-1.72894	-5.64276e-10
46545700	chr1:46545700:T:C	2.38742e-10	-0.374787	-1.47272
46546015	chr1:46546015:C:G	1.59231e-10	-0.945159	-1.30738
46546090	chr1:46546090:A:G	1.58841e-10	-0.830417	-1.42457
46546200	chr1:46546200:C:T	8.08984e-11	-1.64585	-1.28385
46546472	chr1:46546472:G:A	1.0066e-10	-1.42679	-1.28436
46546776	chr1:46546776:T:C	3.49154e-10	-0.639369	-0.828011
46546915	chr1:46546915:G:A	4.03862e-10	-1.72936e-10	-1.32182
46547030	chr1:46547030:A:G	3.89681e-10	-1.72936e-10	-1.35756
46547150	chr1:46547150:A:G	3.18391e-10	-1.72936e-10	-1.55961
46547240	chr1:46547240:C:G	4.27565e-10	-1.72936e-10	-1.26479
46547431	chr1:46547431:C:T	4.33994e-10	-1.72936e-10	-1.24986
46547506	chr1:46547506:C:T	4.64125e-10	-1.72936e-10	-1.18274
46547508	chr1:46547508:A:G	1.30418e-10	-1.21513	-1.23702
46547531	chr1:46547531:C:T	6.71066e-10	-1.72936e-10	-0.814025
46547639	chr1:46547639:C:T	7.24157e-11	-1.46397	-1.5765
46547692	chr1:46547692:T:C	3.77096e-10	-1.72936e-10	-1.39039
46547693	chr1:46547693:G:A	4.21168e-10	-1.72936e-10	-1.27986
46547732	chr1:46547732:A:G	6.2239e-10	-1.72936e-10	-0.889327
46547852	chr1:46547852:T:A	4.03806e-10	-1.72936e-10	-1.32196
46547885	chr1:46547885:G:A	4.04142e-10	-1.72936e-10	-1.32113
46547990	chr1:46547990:A:G	3.93671e-10	-1.72936e-10	-1.34738
46548017	chr1:46548017:G:A	4.45477e-10	-1.72936e-10	-1.22375
46548209	chr1:46548209:C:T	1.64511e-09	1.65848	-1.57581
46548397	chr1:46548397:G:T	1.43539e-09	1.523	-1.5767
46548659	chr1:46548659:C:T	4.22937e-10	-1.72936e-10	-1.27567
46549010	chr1:46549010:A:G	4.06235e-10	-1.72936e-10	-1.31596
46549158	chr1:46549158:A:AG	3.258e-10	-1.72936e-10	-1.53661
46549401	chr1:46549401:A:C	8.09057e-11	-1.36007	-1.56954
46549575	chr1:46549575:G:A	2.35139e-09	-1.72936e-10	0.439869
46549819	chr1:46549819:GC:G	3.97992e-10	-1.72936e-10	-1.33646
46549826	chr1:46549826:C:T	2.64683e-10	-1.74436	-5.64276e-10
46550414	chr1:46550414:C:A	3.98448e-10	-1.72936e-10	-1.33532
46550430	chr1:46550430:C:T	4.09278e-10	-1.72936e-10	-1.3085
46550546	chr1:46550546:A:G	5.71527e-10	0.489542	-1.46412
46550840	chr1:46550840:G:A	1.1882e-10	-1.3545	-1.19079
46550891	chr1:46550891:G:A	6.53378e-11	-1.56701	-1.57632
46551089	chr1:46551089:C:T	2.67045e-10	-1.73548	-5.64276e-10
46551245	chr1:46551245:C:T	2.55663e-10	-1.77903	-5.64276e-10
46551436	chr1:46551436:C:T	4.90337e-10	-1.72936e-10	-1.1278
46551442	chr1:46551442:C:T	3.87215e-10	-1.72936e-10	-1.36391
46552332	chr1:46552332:A:G	5.69371e-11	-1.70248	-1.57847
46552360	chr1:46552360:C:T	3.17465e-10	-1.72936e-10	-1.56252
46552508	chr1:46552508:C:A	2.75028e-10	-1.70602	-5.64276e-10
46552771	chr1:46552771:TCTC:T	5.3021e-10	-1.04962	-5.64276e-10
46552775	chr1:46552775:C:T	5.95989e-11	-1.67921	-1.55604
46553121	chr1:46553121:A:G	2.72631e-10	-0.348318	-1.36646
46553491	chr1:46553491:T:A	7.72831e-11	-1.43927	-1.53615
46553582	chr1:46553582:T:C	3.22982e-10	-1.72936e-10	-1.5453
46553679	chr1:46553679:A:T	3.03764e-10	-0.979204	-0.627439
46553720	chr1:46553720:A:C	3.22773e-10	-1.72936e-10	-1.54594
46553993	chr1:46553993:G:A	5.96073e-11	-1.65821	-1.57691
46555132	chr1:46555132:T:G	3.68411e-10	-1.72936e-10	-1.41369
46555415	chr1:46555415:C:T	7.90772e-10	-1.72936e-10	-0.649883
46555773	chr1:46555773:C:T	3.11328e-10	-0.842586	-0.73946
46556027	chr1:46556027:C:T	1.64377e-10	-1.05173	-1.169
46556156	chr1:46556156:T:A	3.46767e-10	-1.72936e-10	-1.47424
46556322	chr1:46556322:A:G	6.10529e-10	-1.72936e-10	-0.908567
46557088	chr1:46557088:A:C	2.8845e-10	-0.0805029	-1.57787
46557250	chr1:46557250:C:T	4.93843e-10	-1.72936e-10	-1.12068
46557336	chr1:46557336:G:C	4.44307e-10	0.0375813	-1.26396
46557859	chr1:46557859:C:A	8.84981e-11	-1.30122	-1.53869
46558307	chr1:46558307:G:A	5.3892e-10	-1.72936e-10	-1.03333
46558636	chr1:46558636:C:T	8.15888e-10	-0.618616	-5.64276e-10
46558937	chr1:46558937:C:T	2.62256e-10	-1.75357	-5.64276e-10
46559154	chr1:46559154:A:T	1.2959e-09	-1.72936e-10	-0.15593
46560167	chr1:46560167:GC:G	5.43122e-10	0.398796	-1.42436
46560690	chr1:46560690:T:A	7.11748e-10	-1.72936e-10	-0.75517
46560733	chr1:46560733:C:A	6.69995e-11	-1.66939	-1.44882
46560917	chr1:46560917:C:T	3.26342e-10	-1.72936e-10	-1.53495
46561727	chr1:46561727:T:C	9.24815e-10	-1.72936e-10	-0.4933
46562129	chr1:46562129:C:T	4.20503e-10	-1.72936e-10	-1.28144
46562271	chr1:46562271:T:C	5.12153e-08	-1.20506	4.72596
46563056	chr1:46563056:G:C	3.88876e-10	-1.72936e-10	-1.35963
46563314	chr1:46563314:C:T	5.38891e-10	-1.72936e-10	-1.03338
46564623	chr1:46564623:C:T	8.05438e-11	-1.66533	-1.26876
46564689	chr1:46564689:G:A	3.90895e-10	-1.35445	-5.64276e-10
46565608	chr1:46565608:G:A	5.20753e-10	-1.72936e-10	-1.06762
46565626	chr1:46565626:G:A	8.26479e-10	-1.72936e-10	-0.605719
46565668	chr1:46565668:G:A	4.1611e-08	-1.30214	4.61537
46565870	chr1:46565870:G:A	9.33739e-10	0.219468	-0.703164
46566723	chr1:46566723:T:C	2.7215e-10	-1.71654	-5.64276e-10
46568077	chr1:46568077:AT:A	3.13799e-10	-1.72936e-10	-1.57414
46568177	chr1:46568177:T:C	2.50818e-09	-1.14591	1.65033
46569256	chr1:46569256:T:C	1.22749e-10	-1.03336	-1.47939
46569861	chr1:46569861:CA:C	4.82158e-10	-1.72936e-10	-1.14462
46569971	chr1:46569971:T:C	6.00208e-11	-1.6503	-1.5779
46570318	chr1:46570318:G:A	6.86626e-10	-1.3503	0.559196
46570561	chr1:46570561:G:A	3.8357e-10	-1.72936e-10	-1.37337
46570877	chr1:46570877:T:C	4.85853e-10	-0.874242	-0.262746
46571529	chr1:46571529:A:G	3.80247e-10	-1.72936e-10	-1.38207
46572299	chr1:46572299:C:T	5.51121e-10	-1.72936e-10	-1.01094
46573989	chr1:46573989:T:C	2.57243e-10	-1.77287	-5.64276e-10
46573990	chr1:46573990:C:A	2.87605e-10	-1.66131	-5.64276e-10
46574922	chr1:46574922:C:T	3.66735e-10	-1.41825	-5.64276e-10
46575094	chr1:46575094:T:A	1.98325e-10	-1.77008	-0.262907
46575356	chr1:46575356:C:T	3.50203e-10	-1.46438	-5.64276e-10
46575932	chr1:46575932:T:TC	1.77529e-10	-1.77901	-0.364747
46575934	chr1:46575934:C:T	5.79619e-10	-1.72936e-10	-0.960523
46576295	chr1:46576295:A:T	3.29667e-10	-1.72936e-10	-1.52481
46576940	chr1:46576940:C:T	4.6936e-09	-1.70382	2.83489
46577211	chr1:46577211:A:G	1.7978e-10	-1.77935	-0.351806
46577305	chr1:46577305:C:A	3.89852e-10	-1.72936e-10	-1.35713
46577527	chr1:46577527:A:G	1.93819e-10	-1.77943	-0.276543
46578572	chr1:46578572:A:G	7.86632e-11	-1.41971	-1.53801
46578848	chr1:46578848:C:T	3.51731e-10	-1.72936e-10	-1.46003
46578921	chr1:46578921:A:T	1.51041e-10	-1.73566	-0.569688
46579138	chr1:46579138:T:C	3.15486e-10	-1.72936e-10	-1.56878
46579541	chr1:46579541:A:T	5.7969e-11	-1.69168	-1.57131
46579683	chr1:46579683:G:C	4.08213e-10	-0.466546	-0.844559
46579817	chr1:46579817:A:G	9.79841e-10	-1.72936e-10	-0.435503
46580249	chr1:46580249:G:C	1.54368e-09	-1.72936e-10	0.0190337
46580363	chr1:46580363:T:G	2.06501e-10	-1.77489	-0.217699
46580793	chr1:46580793:AC:A	7.61411e-11	-1.42652	-1.56379
46580803	chr1:46580803:TCAA:T	2.60852e-10	-1.75894	-5.64276e-10
46581258	chr1:46581258:G:A	2.14108e-10	-1.77884	-0.177577
46581326	chr1:46581326:T:C	2.53307e-09	0.514292	-5.64276e-10
46581384	chr1:46581384:C:T	2.57005e-10	-1.7738	-5.64276e-10
46581425	chr1:46581425:G:A	3.12621e-10	-1.72936e-10	-1.5779
46581554	chr1:46581554:G:A	2.19226e-10	-1.77946	-0.153329
46581769	chr1:46581769:A:G	7.99688e-11	-1.53006	-1.4112
46583377	chr1:46583377:G:A	3.17827e-10	-1.72936e-10	-1.56139
46583387	chr1:46583387:T:C	8.68787e-10	-1.72936e-10	-0.555796
46583850	chr1:46583850:AG:A	1.89862e-10	-1.77556	-0.30104
46583897	chr1:46583897:C:T	1.90433e-10	-1.77808	-0.295514
46583938	chr1:46583938:C:T	1.91357e-10	-1.77681	-0.291941
46583954	chr1:46583954:G:C	1.92338e-10	-1.77681	-0.286828
46584075	chr1:46584075:A:C	1.47962e-10	-1.68691	-0.639031
46584433	chr1:46584433:C:T	2.56164e-10	-1.77708	-5.64276e-10
46584548	chr1:46584548:T:C	1.94836e-10	-1.77582	-0.274919
46584661	chr1:46584661:T:C	2.20835e-10	-0.461535	-1.46394
46585004	chr1:46585004:G:A	3.66453e-10	-1.72936e-10	-1.41902
46585016	chr1:46585016:C:T	1.91781e-10	-1.77633	-0.290206
46586209	chr1:46586209:G:A	1.58335e-09	0.0444047	-5.64276e-10
46586276	chr1:46586276:C:T	1.86293e-10	-1.77694	-0.318631
46586605	chr1:46586605:T:C	4.16351e-10	-1.72936e-10	-1.29137
46586664	chr1:46586664:TGAAA:T	9.04027e-11	-1.29279	-1.52583
46586863	chr1:46586863:A:G	1.81457e-10	-1.77321	-0.348671
46587094	chr1:46587094:A:G	1.97566e-10	-1.77746	-0.259365
46587367	chr1:46587367:C:A	1.79604e-09	-1.72936e-10	0.170448
46587620	chr1:46587620:C:T	7.51313e-10	-1.72936e-10	-0.701072
46587836	chr1:46587836:A:G	2.65214e-10	-1.74236	-5.64276e-10
46588493	chr1:46588493:G:T	3.5934e-10	-1.72936e-10	-1.43863
46588825	chr1:46588825:T:A	5.08516e-10	-0.485631	-0.605766
46589279	chr1:46589279:C:G	1.81833e-10	-1.67595	-0.443853
46589562	chr1:46589562:T:C	3.32355e-10	-1.72936e-10	-1.51669
46589624	chr1:46589624:A:G	3.12225e-10	-1.72936e-10	-1.57917
46589667	chr1:46589667:C:T	1.17748e-09	-0.292305	0.0405399
46590086	chr1:46590086:T:C	6.45305e-10	-1.72936e-10	-0.85317
46590276	chr1:46590276:G:A	1.63516e-10	-1.6705	-0.555486
46590555	chr1:46590555:T:C	8.22859e-11	-1.57309	-1.3396
46590675	chr1:46590675:C:T	7.17852e-11	-1.4759	-1.57331
46591053	chr1:46591053:G:A	3.13501e-10	-1.72936e-10	-1.57509
46591208	chr1:46591208:T:C	3.99903e-10	-1.72936e-10	-1.33167
46591961	chr1:46591961:T:C	7.68801e-11	-1.60452	-1.37613
46592172	chr1:46592172:G:A	2.19609e-10	-1.77747	-0.153576
46592523	chr1:46592523:G:A	8.1964e-11	-1.39385	-1.52276
46592791	chr1:46592791:T:C	3.28904e-10	-1.72936e-10	-1.52713
46593191	chr1:46593191:C:T	7.44488e-11	-1.55122	-1.46156
46594406	chr1:46594406:G:A	7.86222e-11	-1.41767	-1.54057
46594795	chr1:46594795:G:C	1.54962e-09	-1.72936e-10	0.0228689
46594983	chr1:46594983:C:G	5.53446e-11	-1.77737	-1.53195
46595643	chr1:46595643:T:C	3.65167e-09	-1.72936e-10	0.880047
46595908	chr1:46595908:C:T	1.32709e-10	-1.39963	-1.0351
46596852	chr1:46596852:C:T	3.81182e-10	-1.72936e-10	-1.37962
46597228	chr1:46597228:G:A	6.63006e-11	-1.59407	-1.53462
46597413	chr1:46597413:C:T	8.02288e-11	-1.39343	-1.54459
46597984	chr1:46597984:G:A	3.61969e-09	-1.72936e-10	0.871249
46599672	chr1:46599672:A:G	2.59812e-10	-1.76294	-5.64276e-10
46599710	chr1:46599710:T:C	3.18222e-10	-1.72936e-10	-1.56015
46599754	chr1:46599754:T:C	4.38828e-10	-0.662271	-0.576516
46599959	chr1:46599959:ACTT:A	8.36002e-11	-1.36752	-1.52932
46600038	chr1:46600038:A:G	7.90947e-11	-1.42416	-1.52808
46600711	chr1:46600711:T:C	1.66761e-10	-1.59545	-0.610879
46600916	chr1:46600916:G:A	8.28574e-11	-1.37176	-1.53401
46601474	chr1:46601474:C:T	4.88747e-10	-1.72936e-10	-1.13105
46601601	chr1:46601601:C:T	1.12588e-10	-1.52221	-1.07695
46602151	chr1:46602151:T:C	1.01892e-10	-1.55985	-1.13913
46602159	chr1:46602159:A:C	3.18187e-10	-1.72936e-10	-1.56026
46602176	chr1:46602176:C:A	2.58487e-10	-1.76805	-5.64276e-10
46602656	chr1:46602656:T:A	3.60652e-09	-1.72936e-10	0.867605
46602823	chr1:46602823:A:G	1.09412e-10	-1.54794	-1.07983
46602882	chr1:46602882:T:C	3.50988e-10	-1.72936e-10	-1.46214
46602964	chr1:46602964:C:T	3.50803e-10	-1.72936e-10	-1.46267
46603005	chr1:46603005:C:T	6.9529e-11	-1.5313	-1.54985
46603373	chr1:46603373:A:C	3.68154e-09	-1.72936e-10	0.888192
46603481	chr1:46603481:T:C	3.1286e-10	-1.72936e-10	-1.57714
46603832	chr1:46603832:C:A	2.58539e-10	-1.76785	-5.64276e-10
46604036	chr1:46604036:T:TC	3.2525e-10	-0.360987	-1.17731
46604173	chr1:46604173:T:A	3.72789e-09	-1.72936e-10	0.900704
46604899	chr1:46604899:A:G	3.58948e-09	-1.72936e-10	0.86287
46604909	chr1:46604909:G:A	1.42945e-09	-0.0578496	-5.64276e-10
46605138	chr1:46605138:TCCAACCTGAGGGCC:T	7.94138e-11	-1.41092	-1.5373
46605727	chr1:46605727:T:C	3.4313e-10	-1.48479	-5.64276e-10
46605736	chr1:46605736:G:C	6.33106e-11	-1.5957	-1.57914
46606472	chr1:46606472:A:G	7.70501e-11	-1.55107	-1.42737
46606564	chr1:46606564:T:C	4.06427e-10	-1.72936e-10	-1.31549
46606846	chr1:46606846:A:G	2.85371e-10	-0.543254	-1.12585
46607197	chr1:46607197:C:T	2.60493e-10	-1.62234	-0.137974
46607265	chr1:46607265:C:T	4.38451e-10	-1.43862	0.198973
46607557	chr1:46607557:C:T	5.99822e-10	-1.72936e-10	-0.926261
46608469	chr1:46608469:A:T	5.21955e-09	-1.72936e-10	1.23727
46608790	chr1:46608790:A:G	1.60927e-09	0.424016	-0.363373
46608949	chr1:46608949:G:C	6.26445e-10	-1.72936e-10	-0.882832
46609064	chr1:46609064:T:G	1.34682e-09	-1.72936e-10	-0.117392
46610260	chr1:46610260:C:T	1.62022e-10	-1.32873	-0.906433
46610826	chr1:46610826:A:G	6.287e-11	-1.60397	-1.57785
46610900	chr1:46610900:T:G	3.21903e-10	-1.72936e-10	-1.54864
46610916	chr1:46610916:C:A	6.67996e-11	-1.55246	-1.56873
46611309	chr1:46611309:G:C	8.0368e-11	-1.47235	-1.46393
46611646	chr1:46611646:T:TCCAGC	5.40772e-10	-1.72936e-10	-1.0299
46611908	chr1:46611908:C:T	1.68482e-10	-0.914992	-1.28107
46611992	chr1:46611992:G:A	3.13244e-10	-1.72936e-10	-1.57591
46612199	chr1:46612199:T:C	8.39637e-11	-1.49582	-1.39669
46612530	chr1:46612530:G:A	6.95494e-11	-1.51321	-1.56765
46612965	chr1:46612965:T:C	9.30165e-11	-1.35964	-1.43047
46613589	chr1:46613589:CT:C	3.19821e-10	-1.72936e-10	-1.55513
46613974	chr1:46613974:CT:C	5.06479e-10	-1.72936e-10	-1.09541
46614635	chr1:46614635:C:T	3.13083e-10	-0.596111	-0.980315
46614786	chr1:46614786:A:G	3.14056e-10	-1.72936e-10	-1.57332
46614993	chr1:46614993:C:T	1.01682e-10	-1.17333	-1.52772
46615069	chr1:46615069:C:T	1.13617e-09	-1.05852	0.771044
46615311	chr1:46615311:G:A	2.08326e-10	-1.73698	-0.246806
46615397	chr1:46615397:AAC:A	3.12383e-10	-1.72936e-10	-1.57866
46615447	chr1:46615447:C:G	5.39289e-11	-1.77743	-1.5578
46615465	chr1:46615465:C:A	4.38404e-09	-1.72936e-10	1.06283
46616074	chr1:46616074:T:C	3.12813e-10	-1.72936e-10	-1.57729
46616464	chr1:46616464:C:T	3.24143e-10	-1.72936e-10	-1.54171
46616618	chr1:46616618:G:A	4.72258e-10	-1.72936e-10	-1.16537
46617243	chr1:46617243:C:T	2.67288e-09	-1.72936e-10	0.568018
46617266	chr1:46617266:G:A	5.71539e-10	-1.72936e-10	-0.974561
46617278	chr1:46617278:G:A	3.83934e-09	-1.72936e-10	0.930163
46617353	chr1:46617353:A:C	8.19058e-11	-1.35539	-1.56193
46617470	chr1:46617470:C:T	2.68718e-09	-1.72936e-10	0.573353
46617497	chr1:46617497:C:A	4.0529e-09	-1.72936e-10	0.984295
46617673	chr1:46617673:T:C	3.83442e-10	-1.77942	0.40572
46617744	chr1:46617744:G:A	3.13696e-10	-1.72936e-10	-1.57447
46618091	chr1:46618091:T:C	1.95421e-09	-1.72936e-10	0.254847
46618312	chr1:46618312:C:T	3.1364e-10	-1.72936e-10	-1.57465
46618505	chr1:46618505:G:A	3.14538e-10	-1.72936e-10	-1.57179
46618551	chr1:46618551:C:T	3.14802e-10	-1.72936e-10	-1.57095
46618682	chr1:46618682:A:C	1.64946e-10	-0.893806	-1.32347
46618859	chr1:46618859:T:G	4.87689e-10	-1.72936e-10	-1.13322
46618975	chr1:46618975:A:G	1.05664e-10	-1.26601	-1.39662
46619191	chr1:46619191:T:C	4.26613e-10	-1.72936e-10	-1.26702
46619192	chr1:46619192:A:G	1.67353e-09	-1.72936e-10	0.0997968
46619303	chr1:46619303:C:T	3.42568e-10	-1.72936e-10	-1.48642
46619317	chr1:46619317:GT:G	1.86103e-09	-1.72936e-10	0.205994
46620202	chr1:46620202:C:G	9.37669e-08	-1.66493	5.79061
46620215	chr1:46620215:AAG:A	3.43186e-10	-1.72936e-10	-1.48462
46620222	chr1:46620222:T:G	9.50064e-08	-1.65459	5.79339
46620406	chr1:46620406:C:G	3.21876e-10	-1.72936e-10	-1.54873
46620585	chr1:46620585:A:G	8.55777e-11	-1.55279	-1.32068
46620745	chr1:46620745:A:G	5.5959e-11	-1.7716	-1.52667
46620775	chr1:46620775:T:C	5.60295e-11	-1.76655	-1.53047
46621033	chr1:46621033:C:CA	3.52574e-10	-1.72936e-10	-1.45763
46621035	chr1:46621035:G:A	3.36806e-10	-1.72936e-10	-1.50339
46621113	chr1:46621113:GA:G	3.12005e-10	-1.24994	-0.329938
46621244	chr1:46621244:C:T	1.45909e-10	-0.79484	-1.54507
46621488	chr1:46621488:G:A	3.22637e-10	-1.72936e-10	-1.54637
46621599	chr1:46621599:A:G	3.12213e-10	-1.72936e-10	-1.57921
46621653	chr1:46621653:A:G	8.01394e-11	-1.70328	-1.23585
46621694	chr1:46621694:G:A	8.36501e-08	-1.64593	5.65744
46622296	chr1:46622296:A:G	1.21232e-09	-1.69946	1.47686
46622444	chr1:46622444:A:G	6.95812e-11	-1.76025	-1.32015
46623165	chr1:46623165:C:T	5.74662e-11	-1.76565	-1.50605
46623208	chr1:46623208:A:G	5.7306e-11	-1.76752	-1.50697
46623352	chr1:46623352:G:A	6.26584e-11	-1.77482	-1.41038
46623662	chr1:46623662:C:A	5.42774e-10	-1.0262	-5.64276e-10
46623818	chr1:46623818:T:C	2.84973e-10	-1.6705	-5.64276e-10
46623945	chr1:46623945:T:C	9.77133e-10	-1.71715	1.27888
46624377	chr1:46624377:A:C	2.63439e-09	-1.72936e-10	0.553513
46625477	chr1:46625477:T:C	6.45565e-11	-1.73331	-1.42205
46625494	chr1:46625494:T:C	3.75215e-10	-1.72936e-10	-1.3954
46625578	chr1:46625578:C:T	9.98557e-11	-1.16007	-1.55909
46625820	chr1:46625820:A:G	4.98109e-10	-1.72936e-10	-1.11207
46625949	chr1:46625949:G:A	7.61681e-11	-1.72408	-1.26587
46625973	chr1:46625973:T:C	1.29099e-09	-1.72936e-10	-0.159728
46626741	chr1:46626741:T:C	2.31619e-09	-1.72936e-10	0.424786
46626864	chr1:46626864:G:T	3.88338e-10	-1.72936e-10	-1.36102
46626874	chr1:46626874:C:T	2.05072e-09	-1.72936e-10	0.303051
46626970	chr1:46626970:A:G	5.79298e-10	-1.72936e-10	-0.961077
46627229	chr1:46627229:C:G	3.74203e-09	-1.72936e-10	0.904491
46627439	chr1:46627439:G:A	3.56904e-10	-1.72936e-10	-1.44543
46627580	chr1:46627580:G:A	6.54926e-10	-1.72936e-10	-0.838371
46628033	chr1:46628033:G:A	1.59054e-10	-1.76242	-0.491232
46628041	chr1:46628041:A:C	3.77028e-09	0.846907	0.0651048
46628045	chr1:46628045:C:T	5.52224e-11	-1.73232	-1.5792
46628200	chr1:46628200:C:T	1.2609e-09	-1.72936e-10	-0.183311
46628213	chr1:46628213:C:T	5.94584e-11	-1.6864	-1.55122
46628270	chr1:46628270:A:G	3.77632e-10	-1.72936e-10	-1.38897
46628328	chr1:46628328:T:C	1.40395e-10	-1.7698	-0.608637
46628395	chr1:46628395:A:G	5.74457e-11	-1.7763	-1.49575
46628446	chr1:46628446:G:C	3.81469e-10	-1.72936e-10	-1.37886
46628595	chr1:46628595:C:T	6.05583e-11	-1.76167	-1.45761
46628679	chr1:46628679:C:T	3.18353e-10	-1.72936e-10	-1.55973
46628733	chr1:46628733:C:T	3.13375e-10	-1.72936e-10	-1.57549
46629726	chr1:46629726:C:T	1.51307e-09	-1.72936e-10	-0.000999155
46630253	chr1:46630253:T:C	1.46212e-09	-1.72936e-10	-0.0352516
46630282	chr1:46630282:G:T	3.65429e-10	0.151551	-1.57337
46630679	chr1:46630679:T:A	2.30196e-09	-1.72936e-10	0.418623
46630975	chr1:46630975:C:G	4.34438e-10	-1.72936e-10	-1.24884
46631355	chr1:46631355:C:T	7.61699e-11	-1.68683	-1.30309
46631992	chr1:46631992:A:G	3.34176e-10	-1.72936e-10	-1.51122
46632036	chr1:46632036:A:G	3.15012e-10	-1.72936e-10	-1.57028
46632136	chr1:46632136:A:G	3.19842e-10	-1.72936e-10	-1.55507
46632376	chr1:46632376:A:G	5.67519e-10	-1.72936e-10	-0.98162
46633151	chr1:46633151:C:T	2.60063e-10	-1.76197	-5.64276e-10
46633238	chr1:46633238:G:A	4.47127e-10	-1.72936e-10	-1.22005
46633487	chr1:46633487:C:T	3.19375e-10	-1.72936e-10	-1.55653
46633525	chr1:46633525:G:A	3.40385e-10	-1.72936e-10	-1.49282
46633563	chr1:46633563:A:C	2.98574e-10	-0.140408	-1.48347
46633726	chr1:46633726:A:AT	3.12929e-10	-1.72936e-10	-1.57692
46634049	chr1:46634049:T:C	1.19341e-10	-1.75417	-0.786733
46634377	chr1:46634377:C:T	1.63811e-09	-1.72936e-10	0.0784038
46634427	chr1:46634427:C:A	3.27904e-10	0.045267	-1.57544
46634911	chr1:46634911:T:C	3.32489e-10	-1.72936e-10	-1.51629
46635299	chr1:46635299:T:C	3.32723e-10	-1.72936e-10	-1.51558
46637284	chr1:46637284:A:G	1.74673e-09	-1.72936e-10	0.142607
46637483	chr1:46637483:C:G	3.12247e-10	-1.72936e-10	-1.5791
46637500	chr1:46637500:C:T	1.62848e-09	-1.72936e-10	0.0725087
46637743	chr1:46637743:T:C	4.26442e-10	-1.72936e-10	-1.26742
46637945	chr1:46637945:T:G	1.90925e-09	-1.72936e-10	0.231574
46638082	chr1:46638082:C:T	3.80791e-10	-1.72936e-10	-1.38064
46638120	chr1:46638120:A:G	1.55021e-09	-1.72936e-10	0.0232541
46638159	chr1:46638159:T:A	7.44554e-11	-1.69286	-1.31983
46638198	chr1:46638198:A:T	6.2759e-11	-1.67029	-1.5133
46638214	chr1:46638214:C:A	2.56591e-09	0.553071	-0.0258961
46638219	chr1:46638219:T:G	1.68653e-09	-1.72936e-10	0.107534
46638400	chr1:46638400:T:C	1.5683e-09	-1.72936e-10	0.0348558
46638700	chr1:46638700:A:G	3.8622e-10	-1.72936e-10	-1.36649
46639036	chr1:46639036:T:C	7.35714e-11	-1.69238	-1.33225
46639328	chr1:46639328:G:A	1.46357e-09	0.683383	-0.717642
46639697	chr1:46639697:T:A	4.66892e-10	-1.1768	-5.64276e-10
46640427	chr1:46640427:T:C	3.30076e-10	-1.72936e-10	-1.52357
46641277	chr1:46641277:T:C	3.7119e-10	-1.72936e-10	-1.40618
46641344	chr1:46641344:G:A	7.91177e-11	-1.71594	-1.23601
46641442	chr1:46641442:C:G	3.23074e-10	-1.72936e-10	-1.54501
46641505	chr1:46641505:C:G	3.12411e-10	-1.72936e-10	-1.57857
46641647	chr1:46641647:T:C	1.59305e-09	-1.72936e-10	0.0505108
46641718	chr1:46641718:A:G	7.29156e-11	-1.69659	-1.337
46641877	chr1:46641877:TG:T	3.80032e-10	-1.72936e-10	-1.38264
46642317	chr1:46642317:A:G	4.69652e-10	-1.72936e-10	-1.1709
46642460	chr1:46642460:C:A	2.56576e-10	-1.77547	-5.64276e-10
46642693	chr1:46642693:G:A	7.49761e-11	-1.69283	-1.3129
46642786	chr1:46642786:TAAC:T	1.46112e-09	-1.72936e-10	-0.0359318
46642821	chr1:46642821:T:C	9.82503e-10	-1.72936e-10	-0.43279
46643156	chr1:46643156:T:C	1.65797e-09	-1.72936e-10	0.0904585
46643157	chr1:46643157:G:A	1.46212e-09	-1.72936e-10	-0.0352516
46643417	chr1:46643417:A:G	1.1583e-10	-1.753	-0.817775
46643579	chr1:46643579:A:G	5.72942e-09	-1.72936e-10	1.33048
46643656	chr1:46643656:C:T	4.72654e-10	-1.72936e-10	-1.16453
46643838	chr1:46643838:A:T	3.63813e-10	-1.72936e-10	-1.42625
```
