## Supplementary material for "Characterization of shared and ancestry-specific signals driving complex traits using multi-ancestry fine-mapping": susiex_nc1.cs80.summary

```
# chr1:45016812-46644064
CS_ID	CS_LENGTH	CS_PURITY	MAX_PIP_SNP	BP	REF_ALLELE	ALT_ALLELE	REF_FRQ	BETA	SE	-LOG10P	MAX_PIP	POST-HOC_PROB_POP1	POST-HOC_PROB_POP2
1	102	0.596971	chr1:45548220:T:A	45548220	A,A	T,T	1,1	inf,inf	inf,inf	8.10131,2.55426	0.0404698	0.999851	0.91416
```
