## Supplementary material for "Characterization of shared and ancestry-specific signals driving complex traits using multi-ancestry fine-mapping": susiex_nc2.cs80.cs

```
CS_ID	SNP	BP	REF_ALLELE	ALT_ALLELE	REF_FRQ	BETA	SE	-LOG10P	CS_PIP	OVRL_PIP
1	chr1:45548220:T:A	45548220	A,A	T,T	1,1	inf,inf	inf,inf	8.10131,2.55426	0.0233027	0.0236362
1	chr1:45725516:C:T	45725516	T,T	C,C	1,1	inf,inf	inf,inf	8.2866,1.78387	0.0173175	0.0173196
1	chr1:45758220:A:G	45758220	G,G	A,A	1,1	inf,inf	inf,inf	7.23467,3.00942	0.013869	0.013872
1	chr1:45760677:A:G	45760677	G,G	A,A	1,1	inf,inf	inf,inf	7.36809,2.81751	0.0131055	0.0131082
1	chr1:45765804:A:G	45765804	G,G	A,A	1,1	inf,inf	inf,inf	7.31001,2.87852	0.0129677	0.0129705
1	chr1:45764213:T:C	45764213	C,C	T,T	1,1	inf,inf	inf,inf	7.30326,2.8677	0.0125304	0.0125332
1	chr1:45760134:A:C	45760134	C,C	A,A	1,1	inf,inf	inf,inf	7.29723,2.85482	0.0120775	0.0120802
1	chr1:45761400:T:C	45761400	C,C	T,T	1,1	inf,inf	inf,inf	7.24434,2.88207	0.0112942	0.0112969
1	chr1:45673204:G:A	45673204	A,A	G,G	1,1	inf,inf	inf,inf	7.41398,2.67493	0.010812	0.0108142
1	chr1:45766312:G:A	45766312	A,A	G,G	1,1	inf,inf	inf,inf	7.19913,2.91208	0.01076	0.0107628
1	chr1:45680817:C:CA	45680817	CA,CA	C,C	1,1	inf,inf	inf,inf	7.37233,2.67537	0.00988929	0.00989148
1	chr1:45763780:C:G	45763780	G,G	C,C	1,1	inf,inf	inf,inf	7.22687,2.82435	0.00983473	0.00983735
1	chr1:45670549:TAGTTTTA:T	45670549	T,T	TAGTTTTA,TAGTTTTA	1,1	inf,inf	inf,inf	7.34836,2.6913	0.00964284	0.00964505
1	chr1:45677231:G:C	45677231	C,C	G,G	1,1	inf,inf	inf,inf	7.38387,2.62942	0.00934001	0.00934216
1	chr1:45666437:C:T	45666437	T,T	C,C	1,1	inf,inf	inf,inf	7.28991,2.75128	0.00927601	0.00927829
1	chr1:45651489:C:T	45651489	T,T	C,C	1,1	inf,inf	inf,inf	7.36178,2.63717	0.00906481	0.00906696
1	chr1:45634722:G:C	45634722	C,C	G,G	1,1	inf,inf	inf,inf	7.31853,2.68457	0.00894471	0.0089469
1	chr1:45682466:A:C	45682466	C,C	A,A	1,1	inf,inf	inf,inf	7.30047,2.70464	0.00890684	0.00890905
1	chr1:45550079:G:T	45550079	T,T	G,G	1,1	inf,inf	inf,inf	8.00876,2.00527	0.00887888	0.00909673
1	chr1:45664107:C:T	45664107	T,T	C,C	1,1	inf,inf	inf,inf	7.3002,2.68787	0.00863346	0.00863565
1	chr1:45685133:C:T	45685133	T,T	C,C	1,1	inf,inf	inf,inf	7.28249,2.70323	0.00853112	0.00853332
1	chr1:45673666:C:A	45673666	A,A	C,C	1,1	inf,inf	inf,inf	7.33361,2.63742	0.00851692	0.00851905
1	chr1:45636979:TAA:T	45636979	T,T	TAA,TAA	1,1	inf,inf	inf,inf	7.29563,2.68637	0.00850561	0.0085078
1	chr1:45697130:G:A	45697130	A,A	G,G	1,1	inf,inf	inf,inf	7.26847,2.7055	0.0083453	0.00834749
1	chr1:45636134:A:C	45636134	C,C	A,A	1,1	inf,inf	inf,inf	7.3101,2.64811	0.00825583	0.00825797
1	chr1:45664580:A:C	45664580	C,C	A,A	1,1	inf,inf	inf,inf	7.25546,2.7175	0.00824269	0.00824489
1	chr1:45658855:C:T	45658855	T,T	C,C	1,1	inf,inf	inf,inf	7.23123,2.73411	0.00811285	0.00811508
1	chr1:45661824:A:C	45661824	C,C	A,A	1,1	inf,inf	inf,inf	7.16827,2.79764	0.00783199	0.00783428
1	chr1:45668962:C:T	45668962	T,T	C,C	1,1	inf,inf	inf,inf	7.28401,2.64179	0.00767894	0.00768107
1	chr1:45642819:A:C	45642819	C,C	A,A	1,1	inf,inf	inf,inf	7.27262,2.65263	0.00766905	0.00767119
1	chr1:45701037:A:G	45701037	G,G	A,A	1,1	inf,inf	inf,inf	7.25238,2.6761	0.00766046	0.00766262
1	chr1:45641571:C:T	45641571	T,T	C,C	1,1	inf,inf	inf,inf	7.27403,2.64322	0.00757286	0.00757499
1	chr1:45669892:ACTC:A	45669892	A,A	ACTC,ACTC	1,1	inf,inf	inf,inf	7.22521,2.70297	0.00752496	0.00752714
1	chr1:45736278:G:A	45736278	A,A	G,G	1,1	inf,inf	inf,inf	7.54945,2.26458	0.00748718	0.00748907
1	chr1:45621241:C:T	45621241	T,T	C,C	1,1	-inf,-inf	inf,inf	7.19852,2.72949	0.00745804	0.0074603
1	chr1:45691415:C:T	45691415	T,T	C,C	1,1	inf,inf	inf,inf	7.19727,2.73151	0.00744466	0.00744687
1	chr1:45691877:G:GA	45691877	GA,GA	G,G	1,1	inf,inf	inf,inf	7.2461,2.66824	0.00743164	0.00743379
1	chr1:45634650:T:C	45634650	C,C	T,T	1,1	inf,inf	inf,inf	7.19785,2.71334	0.00728274	0.00728494
1	chr1:45690820:A:G	45690820	G,G	A,A	1,1	inf,inf	inf,inf	7.1691,2.75035	0.00728178	0.00728401
1	chr1:45648485:C:T	45648485	T,T	C,C	1,1	inf,inf	inf,inf	7.259,2.63193	0.0071848	0.00718691
1	chr1:45684771:A:G	45684771	G,G	A,A	1,1	inf,inf	inf,inf	7.21129,2.68607	0.0070947	0.00709685
1	chr1:45630304:G:A	45630304	A,A	G,G	1,1	inf,inf	inf,inf	7.20717,2.6872	0.0070284	0.00703057
1	chr1:45669306:T:C	45669306	C,C	T,T	1,1	inf,inf	inf,inf	7.18671,2.70195	0.00696462	0.0069668
1	chr1:45707809:C:T	45707809	T,T	C,C	1,1	inf,inf	inf,inf	7.27767,2.58686	0.00695786	0.00695993
1	chr1:45624580:A:G	45624580	G,G	A,A	1,1	-inf,-inf	inf,inf	6.94072,2.99718	0.00681478	0.0068174
1	chr1:45694588:C:T	45694588	T,T	C,C	1,1	inf,inf	inf,inf	7.20092,2.67468	0.00681106	0.0068132
1	chr1:45645384:C:T	45645384	T,T	C,C	1,1	inf,inf	inf,inf	7.2074,2.66143	0.00678427	0.00678641
1	chr1:45644422:A:G	45644422	G,G	A,A	1,1	inf,inf	inf,inf	7.21177,2.65669	0.00676575	0.00676787
1	chr1:45726310:T:C	45726310	C,C	T,T	1,1	inf,inf	inf,inf	7.45892,2.32075	0.00675868	0.00676058
1	chr1:45616759:C:A	45616759	A,A	C,C	1,1	-inf,-inf	inf,inf	7.29439,2.54265	0.0067479	0.00674999
1	chr1:45687876:C:T	45687876	T,T	C,C	1,1	inf,inf	inf,inf	7.11095,2.77789	0.00673404	0.00673629
1	chr1:45641250:T:A	45641250	A,A	T,T	1,1	inf,inf	inf,inf	7.17692,2.69335	0.00672852	0.00673068
1	chr1:45729703:T:C	45729703	C,C	T,T	1,1	inf,inf	inf,inf	7.48064,2.27716	0.00659007	0.00659195
1	chr1:45642196:T:C	45642196	C,C	T,T	1,1	inf,inf	inf,inf	7.14839,2.70662	0.00647459	0.00647676
1	chr1:45619684:C:T	45619684	T,T	C,C	1,1	-inf,-inf	inf,inf	7.22532,2.60316	0.00645348	0.00645568
1	chr1:45664197:G:T	45664197	T,T	G,G	1,1	inf,inf	inf,inf	7.17625,2.6744	0.00644851	0.00645064
1	chr1:45668544:G:C	45668544	C,C	G,G	1,1	inf,inf	inf,inf	7.11172,2.76064	0.00643783	0.00644007
1	chr1:45672538:CAT:C	45672538	C,C	CAT,CAT	1,1	inf,inf	inf,inf	7.18923,2.65381	0.00640371	0.00640582
1	chr1:45629600:T:C	45629600	C,C	T,T	1,1	inf,inf	inf,inf	7.1909,2.64889	0.00638677	0.00638888
1	chr1:45723242:G:T	45723242	T,T	G,G	1,1	inf,inf	inf,inf	7.45428,2.27458	0.00620126	0.00620312
1	chr1:45621905:G:A	45621905	A,A	G,G	1,1	-inf,-inf	inf,inf	7.14216,2.67973	0.00615769	0.00615989
1	chr1:45736611:C:T	45736611	T,T	C,C	1,1	inf,inf	inf,inf	7.42919,2.28927	0.00600931	0.00601118
1	chr1:45676507:A:G	45676507	G,G	A,A	1,1	inf,inf	inf,inf	7.13422,2.682	0.00600456	0.00600669
1	chr1:45715534:A:G	45715534	G,G	A,A	1,1	-inf,-inf	inf,inf	7.41916,2.29543	0.00591281	0.00591469
1	chr1:45645169:G:A	45645169	A,A	G,G	1,1	inf,inf	inf,inf	7.14474,2.65758	0.00585798	0.00586009
1	chr1:45613182:A:G	45613182	G,G	A,A	1,1	-inf,-inf	inf,inf	7.03753,2.77899	0.00582693	0.00582924
1	chr1:45701534:G:A	45701534	A,A	G,G	1,1	inf,inf	inf,inf	7.18578,2.59815	0.00580816	0.00581021
1	chr1:45616288:C:T	45616288	T,T	C,C	1,1	-inf,-inf	inf,inf	7.23605,2.52356	0.00576759	0.00576964
1	chr1:45628355:A:G	45628355	G,G	A,A	1,1	inf,inf	inf,inf	6.7332,3.1907	0.00575356	0.00575699
1	chr1:45692234:C:T	45692234	T,T	C,C	1,1	inf,inf	inf,inf	7.08535,2.71458	0.00571403	0.0057162
1	chr1:46081273:T:C	46081273	C,C	T,T	1,1	-inf,-inf	inf,inf	7.44374,1.95514	0.00568719	0.00568953
1	chr1:45613821:A:G	45613821	G,G	A,A	1,1	-inf,-inf	inf,inf	7.18057,2.58552	0.00568538	0.00568748
1	chr1:45648756:A:G	45648756	G,G	A,A	1,1	inf,inf	inf,inf	7.13299,2.64918	0.00567374	0.00567584
1	chr1:45589928:C:T	45589928	T,T	C,C	1,1	-inf,-inf	inf,inf	7.27591,2.47477	0.00567334	0.0056754
1	chr1:45615610:T:C	45615610	C,C	T,T	1,1	-inf,-inf	inf,inf	7.0722,2.72886	0.00567331	0.00567554
1	chr1:45651513:C:T	45651513	T,T	C,C	1,1	inf,inf	inf,inf	7.12167,2.66252	0.00565819	0.0056603
1	chr1:45722560:G:GAAATAA	45722560	GAAATAA,GAAATAA	G,G	1,1	inf,inf	inf,inf	7.3657,2.32563	0.00560601	0.00560789
1	chr1:45692659:T:G	45692659	G,G	T,T	1,1	inf,inf	inf,inf	7.07941,2.70927	0.00559192	0.00559408
1	chr1:45722371:T:C	45722371	C,C	T,T	1,1	inf,inf	inf,inf	7.36864,2.31287	0.00554719	0.00554907
1	chr1:46062946:T:C	46062946	C,C	T,T	1,1	-inf,-inf	inf,inf	7.44767,1.92873	0.00548349	0.0054858
1	chr1:45732866:T:C	45732866	C,C	T,T	1,1	inf,inf	inf,inf	7.3553,2.32723	0.00548319	0.00548507
1	chr1:45699174:A:T	45699174	T,T	A,A	1,1	inf,inf	inf,inf	7.0966,2.66502	0.00540351	0.00540562
1	chr1:45702970:A:G	45702970	G,G	A,A	1,1	inf,inf	inf,inf	7.14569,2.60295	0.00536952	0.00537157
1	chr1:45676794:C:A	45676794	A,A	C,C	1,1	inf,inf	inf,inf	7.03253,2.74452	0.00535946	0.00536165
1	chr1:45701189:G:C	45701189	C,C	G,G	1,1	inf,inf	inf,inf	7.10187,2.64665	0.00529719	0.00529928
1	chr1:45638964:C:T	45638964	T,T	C,C	1,1	inf,inf	inf,inf	7.4648,2.34806	0.00527439	0.0052766
1	chr1:45697584:A:G	45697584	G,G	A,A	1,1	inf,inf	inf,inf	7.07634,2.67741	0.00526917	0.00527129
1	chr1:45740868:A:G	45740868	G,G	A,A	1,1	inf,inf	inf,inf	7.40837,2.23577	0.00525598	0.0052578
1	chr1:45705086:A:C	45705086	C,C	A,A	1,1	inf,inf	inf,inf	7.18719,2.52482	0.00515676	0.00515874
1	chr1:45671083:C:T	45671083	T,T	C,C	1,1	inf,inf	inf,inf	7.0743,2.66883	0.00515011	0.00515222
1	chr1:45706390:C:T	45706390	T,T	C,C	1,1	inf,inf	inf,inf	7.14942,2.57312	0.00514939	0.00515141
1	chr1:45704426:T:C	45704426	C,C	T,T	1,1	inf,inf	inf,inf	7.14297,2.56977	0.00509596	0.00509798
1	chr1:45757208:G:A	45757208	A,A	G,G	1,1	inf,inf	inf,inf	7.30901,2.32435	0.00508174	0.00508362
1	chr1:45759108:G:C	45759108	C,C	G,G	1,1	inf,inf	inf,inf	7.53612,1.97192	0.00507822	0.0050801
1	chr1:45613719:T:C	45613719	C,C	T,T	1,1	-inf,-inf	inf,inf	7.14462,2.56284	0.0050572	0.00505926
1	chr1:45627380:AAC:A	45627380	A,A	AAC,AAC	1,1	inf,inf	inf,inf	7.03981,2.70014	0.0050336	0.00503577
1	chr1:45620405:C:T	45620405	T,T	C,C	1,1	-inf,-inf	inf,inf	7.02377,2.71725	0.00502794	0.00503019
1	chr1:45716376:T:C	45716376	C,C	T,T	1,1	-inf,-inf	inf,inf	7.30082,2.34363	0.00501867	0.00502055
1	chr1:45700401:CA:C	45700401	C,C	CA,CA	1,1	inf,inf	inf,inf	7.07907,2.64094	0.00499681	0.00499889
1	chr1:45729539:TAAC:T	45729539	T,T	TAAC,TAAC	1,1	inf,inf	inf,inf	7.33098,2.30372	0.00497691	0.00497875
1	chr1:45742071:C:T	45742071	T,T	C,C	1,1	inf,inf	inf,inf	7.34632,2.28397	0.00497444	0.00497628
1	chr1:45617293:C:T	45617293	T,T	C,C	1,1	-inf,-inf	inf,inf	7.14674,2.5505	0.00494898	0.00495103
1	chr1:45619440:A:G	45619440	G,G	A,A	1,1	-inf,-inf	inf,inf	7.06715,2.64043	0.00477979	0.00478193
1	chr1:45720378:C:T	45720378	T,T	C,C	1,1	inf,inf	inf,inf	7.2871,2.32727	0.00473944	0.0047413
1	chr1:45747637:G:A	45747637	A,A	G,G	1,1	inf,inf	inf,inf	7.3567,2.23344	0.00468184	0.00468365
1	chr1:45715632:C:A	45715632	A,A	C,C	1,1	-inf,-inf	inf,inf	7.29752,2.30226	0.00465108	0.00465292
1	chr1:45706329:A:G	45706329	G,G	A,A	1,1	inf,inf	inf,inf	7.05852,2.62313	0.00463388	0.00463594
1	chr1:45692041:A:G	45692041	G,G	A,A	1,1	inf,inf	inf,inf	7.08091,2.58691	0.00451416	0.00451618
1	chr1:45748255:C:T	45748255	T,T	C,C	1,1	inf,inf	inf,inf	7.28792,2.29968	0.00450069	0.00450252
1	chr1:45704872:G:A	45704872	A,A	G,G	1,1	inf,inf	inf,inf	7.07071,2.58861	0.00449655	0.00449857
1	chr1:45733412:A:G	45733412	G,G	A,A	1,1	inf,inf	inf,inf	7.27488,2.31055	0.00446404	0.00446589
1	chr1:45713599:C:A	45713599	A,A	C,C	1,1	-inf,-inf	inf,inf	7.24781,2.32604	0.00434333	0.00434518
1	chr1:45747164:A:G	45747164	G,G	A,A	1,1	inf,inf	inf,inf	7.17814,2.40605	0.00426691	0.00426881
1	chr1:45615750:C:G	45615750	G,G	C,C	1,1	-inf,-inf	inf,inf	7.01915,2.60233	0.00410885	0.00411095
2	chr1:45501431:A:C	45501431	NA,C	NA,A	NA,1	NA,-inf	NA,inf	NA,5.68308	0.0520473	0.0520473
2	chr1:45162783:C:G	45162783	NA,G	NA,C	NA,1	NA,-inf	NA,inf	NA,4.5529	0.0252226	0.0252228
2	chr1:45528430:G:T	45528430	NA,T	NA,G	NA,1	NA,-inf	NA,inf	NA,5.19709	0.0234752	0.0234752
2	chr1:45057631:A:C	45057631	NA,C	NA,A	NA,1	NA,-inf	NA,inf	NA,4.34219	0.0198889	0.019889
2	chr1:45536686:C:G	45536686	NA,G	NA,C	NA,1	NA,-inf	NA,inf	NA,5.04591	0.0175982	0.0175982
2	chr1:45504436:A:G	45504436	NA,G	NA,A	NA,1	NA,-inf	NA,inf	NA,5.02758	0.0169971	0.0169971
2	chr1:45525565:C:T	45525565	NA,T	NA,C	NA,1	NA,-inf	NA,inf	NA,5.02114	0.0168454	0.0168454
2	chr1:45537961:C:T	45537961	NA,T	NA,C	NA,1	NA,-inf	NA,inf	NA,5.00793	0.0163843	0.0163843
2	chr1:45541821:C:T	45541821	NA,T	NA,C	NA,1	NA,-inf	NA,inf	NA,4.98185	0.015539	0.015539
2	chr1:45538655:C:A	45538655	NA,A	NA,C	NA,1	NA,-inf	NA,inf	NA,4.97108	0.0152565	0.0152565
2	chr1:45540633:T:C	45540633	NA,C	NA,T	NA,1	NA,-inf	NA,inf	NA,4.96554	0.0151203	0.0151203
2	chr1:45541459:G:T	45541459	NA,T	NA,G	NA,1	NA,-inf	NA,inf	NA,4.95037	0.0146915	0.0146915
2	chr1:45538659:CA:C	45538659	NA,C	NA,CA	NA,1	NA,-inf	NA,inf	NA,4.94626	0.0145412	0.0145412
2	chr1:45539320:A:G	45539320	NA,G	NA,A	NA,1	NA,-inf	NA,inf	NA,4.94577	0.0145333	0.0145333
2	chr1:45543681:A:G	45543681	NA,G	NA,A	NA,1	NA,-inf	NA,inf	NA,4.94707	0.0144019	0.0144019
2	chr1:45540901:T:C	45540901	NA,C	NA,T	NA,1	NA,-inf	NA,inf	NA,4.93383	0.0142381	0.0142381
2	chr1:45513301:A:G	45513301	NA,G	NA,A	NA,1	NA,-inf	NA,inf	NA,4.92949	0.0141798	0.0141799
2	chr1:45502832:G:A	45502832	NA,A	NA,G	NA,1	NA,-inf	NA,inf	NA,4.93226	0.0141785	0.0141786
2	chr1:45531808:C:T	45531808	NA,T	NA,C	NA,1	NA,-inf	NA,inf	NA,4.93048	0.0141669	0.0141669
2	chr1:45524514:T:C	45524514	NA,C	NA,T	NA,1	NA,-inf	NA,inf	NA,4.92568	0.0140766	0.0140766
2	chr1:45526448:T:A	45526448	NA,A	NA,T	NA,1	NA,-inf	NA,inf	NA,4.92641	0.0140184	0.0140184
2	chr1:45126956:G:A	45126956	NA,A	NA,G	NA,1	NA,-inf	NA,inf	NA,4.1799	0.0139922	0.0139922
2	chr1:45519860:A:T	45519860	NA,T	NA,A	NA,1	NA,-inf	NA,inf	NA,4.91908	0.0139171	0.0139171
2	chr1:45513993:C:T	45513993	NA,T	NA,C	NA,1	NA,-inf	NA,inf	NA,4.90675	0.0135866	0.0135866
2	chr1:45491009:G:A	45491009	NA,A	NA,G	NA,1	NA,-inf	NA,inf	NA,4.90325	0.013565	0.013565
2	chr1:45085427:G:A	45085427	NA,A	NA,G	NA,1	NA,-inf	NA,inf	NA,4.15599	0.0133568	0.0133568
2	chr1:45517941:G:A	45517941	NA,A	NA,G	NA,1	NA,-inf	NA,inf	NA,4.89546	0.0132883	0.0132883
2	chr1:45284745:C:T	45284745	NA,T	NA,C	NA,1	NA,-inf	NA,inf	NA,4.14571	0.0132335	0.0132336
2	chr1:45234153:C:A	45234153	NA,A	NA,C	NA,1	NA,-inf	NA,inf	NA,4.14079	0.0128873	0.0128874
2	chr1:45515267:G:C	45515267	NA,C	NA,G	NA,1	NA,-inf	NA,inf	NA,4.87743	0.0128595	0.0128595
2	chr1:45537721:A:T	45537721	NA,T	NA,A	NA,1	NA,-inf	NA,inf	NA,4.87761	0.0127938	0.0127938
2	chr1:45174874:A:T	45174874	NA,T	NA,A	NA,1	NA,-inf	NA,inf	NA,4.11713	0.0123341	0.0123342
2	chr1:45262617:T:C	45262617	NA,C	NA,T	NA,1	NA,-inf	NA,inf	NA,4.11728	0.0122791	0.0122791
2	chr1:45528629:G:A	45528629	NA,A	NA,G	NA,1	NA,-inf	NA,inf	NA,4.85284	0.012205	0.012205
2	chr1:45523830:A:G	45523830	NA,G	NA,A	NA,1	NA,-inf	NA,inf	NA,4.84096	0.0121988	0.0121988
2	chr1:45538869:G:T	45538869	NA,T	NA,G	NA,1	NA,-inf	NA,inf	NA,4.85009	0.0121491	0.0121491
2	chr1:45508022:C:T	45508022	NA,T	NA,C	NA,1	NA,-inf	NA,inf	NA,4.85225	0.0121303	0.0121303
2	chr1:45537407:C:T	45537407	NA,T	NA,C	NA,1	NA,-inf	NA,inf	NA,4.84788	0.0120812	0.0120812
2	chr1:45081531:T:G	45081531	NA,G	NA,T	NA,1	NA,-inf	NA,inf	NA,4.10359	0.0119602	0.0119602
2	chr1:45183993:T:A	45183993	NA,A	NA,T	NA,1	NA,-inf	NA,inf	NA,4.09315	0.0117063	0.0117064
2	chr1:45381678:A:T	45381678	T,NA	A,NA	1,NA	inf,NA	inf,NA	2.94749,NA	0.0107993	0.0107994
2	chr1:45533373:G:A	45533373	NA,A	NA,G	NA,1	NA,-inf	NA,inf	NA,4.71123	0.00844183	0.00844184
2	chr1:46164041:G:A	46164041	NA,A	NA,G	NA,1	NA,inf	NA,inf	NA,4.70755	0.00808443	0.00808455
2	chr1:45523756:T:C	45523756	NA,C	NA,T	NA,1	NA,-inf	NA,inf	NA,4.52939	0.00677188	0.00677188
2	chr1:45246945:A:G	45246945	NA,G	NA,A	NA,1	NA,-inf	NA,inf	NA,3.71652	0.00544139	0.00544143
2	chr1:45297870:A:G	45297870	G,G	A,A	1,1	-inf,-inf	inf,inf	2.5027,2.6142	0.00528877	0.0052889
2	chr1:45377213:A:T	45377213	NA,T	NA,A	NA,1	NA,-inf	NA,inf	NA,4.13019	0.00479337	0.00479338
2	chr1:45308398:G:T	45308398	NA,T	NA,G	NA,1	NA,-inf	NA,inf	NA,3.67097	0.00407961	0.00407964
2	chr1:45379591:A:G	45379591	NA,G	NA,A	NA,1	NA,-inf	NA,inf	NA,4.0019	0.00375948	0.00375949
2	chr1:45355806:A:G	45355806	NA,G	NA,A	NA,1	NA,-inf	NA,inf	NA,4.28751	0.00370091	0.00370094
2	chr1:45439417:T:C	45439417	NA,C	NA,T	NA,1	NA,-inf	NA,inf	NA,4.03606	0.00366273	0.00366274
2	chr1:45355246:T:C	45355246	NA,C	NA,T	NA,1	NA,-inf	NA,inf	NA,4.2814	0.00366071	0.00366074
2	chr1:45024666:A:T	45024666	NA,T	NA,A	NA,1	NA,-inf	NA,inf	NA,3.47616	0.00365894	0.00365898
2	chr1:45301759:C:G	45301759	G,G	C,C	1,1	-inf,-inf	inf,inf	3.15033,2.09636	0.00345114	0.00345135
2	chr1:45028521:T:C	45028521	NA,C	NA,T	NA,1	NA,-inf	NA,inf	NA,3.43718	0.00339007	0.00339011
2	chr1:45458307:G:A	45458307	NA,A	NA,G	NA,1	NA,-inf	NA,inf	NA,3.98452	0.00333344	0.00333344
2	chr1:45291452:T:C	45291452	C,C	T,T	1,1	-inf,-inf	inf,inf	2.30699,2.60907	0.00330456	0.00330465
2	chr1:45034141:C:T	45034141	NA,T	NA,C	NA,1	NA,-inf	NA,inf	NA,3.42012	0.00327841	0.00327844
2	chr1:45279773:G:A	45279773	A,A	G,G	1,1	-inf,-inf	inf,inf	2.39993,2.46468	0.00316952	0.0031696
2	chr1:45423426:G:A	45423426	NA,A	NA,G	NA,1	NA,-inf	NA,inf	NA,3.83245	0.00316872	0.00316873
2	chr1:45448668:A:G	45448668	NA,G	NA,A	NA,1	NA,-inf	NA,inf	NA,3.95769	0.0031672	0.0031672
2	chr1:45294019:G:T	45294019	T,T	G,G	1,1	-inf,-inf	inf,inf	2.42184,2.42184	0.00316026	0.00316034
2	chr1:45533689:A:G	45533689	G,NA	A,NA	1,NA	inf,NA	inf,NA	2.4397,NA	0.00315665	0.00315669
2	chr1:45316027:A:AC	45316027	NA,AC	NA,A	NA,1	NA,-inf	NA,inf	NA,3.77857	0.00284611	0.00284614
2	chr1:45019757:C:T	45019757	NA,T	NA,C	NA,1	NA,-inf	NA,inf	NA,3.33413	0.00275553	0.00275556
2	chr1:45367044:G:C	45367044	NA,C	NA,G	NA,1	NA,-inf	NA,inf	NA,4.12224	0.00272179	0.00272181
2	chr1:45030679:T:C	45030679	NA,C	NA,T	NA,1	NA,-inf	NA,inf	NA,3.30533	0.00258022	0.00258025
2	chr1:46620222:T:G	46620222	G,G	T,T	1,1	inf,inf	inf,inf	0.213242,4.05904	0.00253917	0.00253923
2	chr1:46620202:C:G	46620202	G,G	C,C	1,1	inf,inf	inf,inf	0.202642,4.0577	0.00248659	0.00248664
2	chr1:45465750:A:G	45465750	NA,G	NA,A	NA,1	NA,-inf	NA,inf	NA,3.83629	0.00242771	0.00242771
2	chr1:45369571:G:T	45369571	NA,T	NA,G	NA,1	NA,-inf	NA,inf	NA,4.05513	0.00240972	0.00240974
2	chr1:45370172:G:C	45370172	NA,C	NA,G	NA,1	NA,-inf	NA,inf	NA,4.05344	0.00240278	0.00240281
2	chr1:46621694:G:A	46621694	A,A	G,G	1,1	inf,inf	inf,inf	0.221886,3.99376	0.00226441	0.00226445
2	chr1:45311311:C:G	45311311	NA,G	NA,C	NA,1	NA,-inf	NA,inf	NA,3.63995	0.00220971	0.00220973
2	chr1:45507135:C:T	45507135	NA,T	NA,C	NA,1	NA,-inf	NA,inf	NA,3.69572	0.00193125	0.00193126
2	chr1:45386836:T:C	45386836	NA,C	NA,T	NA,1	NA,-inf	NA,inf	NA,3.65724	0.00192442	0.00192442
2	chr1:45477796:C:A	45477796	NA,A	NA,C	NA,1	NA,-inf	NA,inf	NA,3.68461	0.00191075	0.00191075
2	chr1:45531788:C:T	45531788	NA,T	NA,C	NA,1	NA,-inf	NA,inf	NA,3.67757	0.0018694	0.0018694
2	chr1:45506301:G:C	45506301	NA,C	NA,G	NA,1	NA,-inf	NA,inf	NA,3.67473	0.00185506	0.00185506
2	chr1:45397643:C:T	45397643	NA,T	NA,C	NA,1	NA,-inf	NA,inf	NA,3.63359	0.00183884	0.00183885
2	chr1:45400019:C:T	45400019	NA,T	NA,C	NA,1	NA,-inf	NA,inf	NA,3.59972	0.00172842	0.00172842
2	chr1:45298664:A:G	45298664	G,G	A,A	1,1	-inf,-inf	inf,inf	1.01929,4.15406	0.00172049	0.00172059
2	chr1:45525306:G:T	45525306	NA,T	NA,G	NA,1	NA,-inf	NA,inf	NA,3.3089	0.00171767	0.00171768
2	chr1:45534305:A:G	45534305	NA,G	NA,A	NA,1	NA,-inf	NA,inf	NA,3.63163	0.00171447	0.00171447
2	chr1:45300520:A:G	45300520	G,G	A,A	1,1	-inf,-inf	inf,inf	1.86652,3.16267	0.00170601	0.0017061
2	chr1:45528957:G:A	45528957	NA,A	NA,G	NA,1	NA,-inf	NA,inf	NA,3.6276	0.00170349	0.00170349
2	chr1:45284935:A:G	45284935	G,G	A,A	1,1	-inf,-inf	inf,inf	1.03826,3.97427	0.0016906	0.00169069
2	chr1:45298586:C:T	45298586	T,T	C,C	1,1	-inf,-inf	inf,inf	0.980899,4.17695	0.00167443	0.00167452
2	chr1:45399843:C:T	45399843	NA,T	NA,C	NA,1	NA,-inf	NA,inf	NA,3.57816	0.00165774	0.00165774
2	chr1:45274435:G:T	45274435	T,T	G,G	1,1	-inf,-inf	inf,inf	1.02439,3.97682	0.00165391	0.001654
2	chr1:45524091:AC:A	45524091	NA,A	NA,AC	NA,1	NA,-inf	NA,inf	NA,3.60882	0.0016454	0.0016454
2	chr1:45477278:C:A	45477278	NA,A	NA,C	NA,1	NA,-inf	NA,inf	NA,3.58211	0.00158189	0.00158189
2	chr1:45368176:A:T	45368176	NA,T	NA,A	NA,1	NA,-inf	NA,inf	NA,3.83051	0.00154465	0.00154466
2	chr1:45418064:A:G	45418064	NA,G	NA,A	NA,1	NA,-inf	NA,inf	NA,3.54509	0.00153987	0.00153988
2	chr1:45281156:T:C	45281156	C,C	T,T	1,1	-inf,-inf	inf,inf	0.955877,4.00323	0.00152918	0.00152926
2	chr1:45271766:T:C	45271766	C,C	T,T	1,1	-inf,-inf	inf,inf	1.02514,3.93571	0.00152521	0.00152529
2	chr1:45425887:G:A	45425887	NA,A	NA,G	NA,1	NA,-inf	NA,inf	NA,3.52783	0.00149328	0.00149328
2	chr1:45404199:C:T	45404199	NA,T	NA,C	NA,1	NA,-inf	NA,inf	NA,3.52594	0.0014805	0.00148051
2	chr1:45481342:G:A	45481342	NA,A	NA,G	NA,1	NA,-inf	NA,inf	NA,3.53721	0.00144608	0.00144608
2	chr1:45410440:C:T	45410440	NA,T	NA,C	NA,1	NA,-inf	NA,inf	NA,3.49043	0.00138724	0.00138724
2	chr1:45277957:T:C	45277957	C,C	T,T	1,1	-inf,-inf	inf,inf	1.05575,3.8475	0.00138567	0.00138574
2	chr1:45434723:T:C	45434723	NA,C	NA,T	NA,1	NA,-inf	NA,inf	NA,3.13455	0.00135966	0.00135968
2	chr1:45478852:T:C	45478852	NA,C	NA,T	NA,1	NA,-inf	NA,inf	NA,3.50428	0.00135546	0.00135546
2	chr1:45064837:T:C	45064837	C,C	T,T	1,1	inf,inf	inf,inf	0.878051,3.78475	0.00132416	0.00132421
```
