## Supplementary material for "Characterization of shared and ancestry-specific signals driving complex traits using multi-ancestry fine-mapping": susiex_nc2.cs80.snp

```
BP	SNP	PIP(CS1)	LogBF(CS1,Pop1)	LogBF(CS1,Pop2)	PIP(CS2)	LogBF(CS2,Pop1)	LogBF(CS2,Pop2)
45017545	chr1:45017545:TC:T	3.16198e-08	0.704092	1.12956	2.83915e-05	-1.03078	0.644355
45017685	chr1:45017685:C:T	7.2493e-09	-1.72936e-10	0.360776	0.000172702	-1.72936e-10	1.41905
45019003	chr1:45019003:G:A	1.08706e-09	-1.72936e-10	-1.53665	8.75583e-06	-1.72936e-10	-1.5628
45019757	chr1:45019757:C:T	3.1991e-08	-1.72936e-10	1.84533	0.00275553	-1.72936e-10	4.18885
45019797	chr1:45019797:A:G	1.09147e-09	-1.72936e-10	-1.5326	8.78198e-06	-1.72936e-10	-1.55982
45020206	chr1:45020206:C:T	1.6305e-09	-1.72936e-10	-1.13124	1.4807e-05	-1.72936e-10	-1.03742
45021149	chr1:45021149:C:T	6.79834e-09	-1.72936e-10	0.29655	0.000159185	-1.72936e-10	1.33755
45021579	chr1:45021579:C:G	1.58539e-09	-0.900859	-0.258439	5.7357e-06	-1.77046	-0.215353
45021692	chr1:45021692:T:C	6.73768e-09	-1.72936e-10	0.287588	0.000156924	-1.72936e-10	1.32324
45021815	chr1:45021815:T:C	1.70256e-09	-0.819227	-0.268767	5.6276e-06	-1.77676	-0.228076
45022376	chr1:45022376:C:T	1.69997e-09	-1.72936e-10	-1.08952	1.55007e-05	-1.72936e-10	-0.991636
45022540	chr1:45022540:G:A	1.31568e-09	-0.91215	-0.433626	4.90897e-06	-1.76934	-0.372114
45023438	chr1:45023438:C:T	1.34686e-09	-0.872781	-0.449574	4.81168e-06	-1.77312	-0.388356
45023470	chr1:45023470:C:T	2.27594e-09	-1.72936e-10	-0.797736	2.13244e-05	-1.72936e-10	-0.672668
45023635	chr1:45023635:T:C	1.39308e-08	-1.72936e-10	1.01397	0.000194475	-1.72936e-10	1.53778
45024230	chr1:45024230:G:A	2.04768e-09	0.669435	-1.57286	1.90749e-05	0.785527	-1.56967
45024547	chr1:45024547:A:AT	5.462e-10	-1.09867	-1.12623	2.51156e-06	-1.73925	-1.07236
45024666	chr1:45024666:A:T	3.92938e-08	-1.72936e-10	2.05094	0.00365894	-1.72936e-10	4.47241
45024694	chr1:45024694:G:A	1.12681e-09	-1.72936e-10	-1.50074	1.06534e-05	-1.72936e-10	-1.36664
45024741	chr1:45024741:G:A	1.09164e-09	-1.72936e-10	-1.53245	8.78254e-06	-1.72936e-10	-1.55975
45025374	chr1:45025374:T:C	7.6277e-09	-1.72936e-10	0.411658	0.00018431	-1.72936e-10	1.4841
45025630	chr1:45025630:A:G	1.68862e-09	-1.72936e-10	-1.09622	1.53874e-05	-1.72936e-10	-0.99897
45025778	chr1:45025778:C:T	2.03166e-09	-0.911277	-5.64276e-10	1.21349e-05	-1.23644	-5.64276e-10
45025832	chr1:45025832:A:G	4.45448e-10	-1.77934	-0.649463	1.5312e-05	-0.9212	-0.0826841
45026186	chr1:45026186:C:A	1.80605e-09	0.437059	-1.46604	1.74482e-05	0.52635	-1.39963
45026421	chr1:45026421:A:T	1.43382e-09	-0.809164	-0.450626	4.78055e-06	-1.77751	-0.390455
45027074	chr1:45027074:T:C	1.41518e-09	-1.72936e-10	-1.27287	1.13951e-05	-1.72936e-10	-1.29934
45027279	chr1:45027279:C:T	1.24974e-09	-1.72936e-10	-1.3972	1.13473e-05	-1.72936e-10	-1.30354
45027428	chr1:45027428:C:T	7.34073e-09	-1.72936e-10	0.37331	0.000176261	-1.72936e-10	1.43945
45027662	chr1:45027662:A:G	1.04619e-09	-1.72936e-10	-1.57497	9.03499e-06	-1.72936e-10	-1.53141
45027813	chr1:45027813:G:A	1.10373e-09	-1.72936e-10	-1.52143	8.77436e-06	-1.72936e-10	-1.56068
45028521	chr1:45028521:T:C	3.74083e-08	-1.72936e-10	2.00176	0.00339007	-1.72936e-10	4.39609
45028625	chr1:45028625:A:G	1.22751e-09	-1.72936e-10	-1.41514	9.02413e-06	-1.72936e-10	-1.53262
45028773	chr1:45028773:A:T	4.19684e-09	-1.72936e-10	-0.185797	2.33367e-05	-1.72936e-10	-0.582493
45028777	chr1:45028777:T:A	3.07569e-09	-1.72936e-10	-0.496599	0.000127317	-1.72936e-10	1.11416
45029078	chr1:45029078:T:C	5.35285e-10	-1.13308	-1.11201	2.57123e-06	-1.73049	-1.05764
45029569	chr1:45029569:C:T	1.20577e-09	-1.72936e-10	-1.43301	8.93487e-06	-1.72936e-10	-1.54256
45029833	chr1:45029833:T:C	1.1404e-09	-1.72936e-10	-1.48875	9.35045e-06	-1.72936e-10	-1.49709
45030308	chr1:45030308:C:T	5.78426e-09	-1.72936e-10	0.135012	3.24656e-05	-1.72936e-10	-0.252339
45030445	chr1:45030445:C:T	1.09121e-09	-1.72936e-10	-1.53284	8.7789e-06	-1.72936e-10	-1.56017
45030476	chr1:45030476:C:A	5.63674e-10	-1.13804	-1.05537	2.73607e-06	-1.72898	-0.997012
45030526	chr1:45030526:C:T	2.01278e-08	-1.72936e-10	1.38197	0.000674783	-1.72936e-10	2.78187
45030679	chr1:45030679:T:C	3.05828e-08	-1.72936e-10	1.80031	0.00258022	-1.72936e-10	4.12311
45030723	chr1:45030723:A:G	5.45394e-10	-1.11738	-1.109	2.56994e-06	-1.73441	-1.05423
45030801	chr1:45030801:T:TC	1.06197e-09	-1.72936e-10	-1.56	8.63741e-06	-1.72936e-10	-1.57642
45030996	chr1:45030996:G:A	1.74855e-09	0.517658	-1.579	1.69645e-05	0.646977	-1.54838
45031336	chr1:45031336:T:C	1.19703e-09	-1.72936e-10	-1.44028	8.90352e-06	-1.72936e-10	-1.54607
45032509	chr1:45032509:C:A	1.27695e-09	-1.36679	-0.00886613	1.85104e-05	-1.64978	0.835596
45032513	chr1:45032513:G:A	1.09556e-09	-1.72936e-10	-1.52886	8.86303e-06	-1.72936e-10	-1.55063
45032619	chr1:45032619:G:C	1.06348e-09	-1.72936e-10	-1.55858	9.57917e-06	-1.72936e-10	-1.47293
45032733	chr1:45032733:C:T	1.41248e-08	0.541712	0.486089	0.000241331	0.196633	1.55702
45032777	chr1:45032777:G:A	1.48405e-09	-1.72936e-10	-1.22535	9.54969e-06	-1.72936e-10	-1.47601
45032978	chr1:45032978:T:A	1.67347e-09	-1.72936e-10	-1.10523	1.53314e-05	-1.72936e-10	-1.00261
45033141	chr1:45033141:C:T	1.67872e-09	0.468042	-1.57014	1.55954e-05	0.588721	-1.57427
45033694	chr1:45033694:A:AGGT	1.58204e-09	0.416789	-1.5782	1.52992e-05	0.539765	-1.54448
45033830	chr1:45033830:T:C	8.4985e-10	-1.7183	-0.0645205	4.62128e-05	-0.305312	0.406051
45033975	chr1:45033975:C:T	1.56934e-09	-0.831139	-0.338332	5.37806e-06	-1.77602	-0.274169
45034134	chr1:45034134:A:G	1.16316e-09	-1.72936e-10	-1.46898	8.78723e-06	-1.72936e-10	-1.55922
45034141	chr1:45034141:C:T	3.6532e-08	-1.72936e-10	1.97806	0.00327841	-1.72936e-10	4.36259
45034254	chr1:45034254:T:C	1.06346e-09	-1.72936e-10	-1.5586	9.57803e-06	-1.72936e-10	-1.47305
45034622	chr1:45034622:A:G	8.49777e-10	-1.71558	-0.0673305	4.68549e-05	-0.292431	0.406968
45034731	chr1:45034731:T:C	1.08647e-09	-1.72936e-10	-1.53719	8.75499e-06	-1.72936e-10	-1.56289
45034881	chr1:45034881:A:G	1.20764e-09	0.112357	-1.54382	1.32095e-05	0.231364	-1.38295
45034993	chr1:45034993:G:A	8.56121e-10	-1.71709	-0.058385	4.6787e-05	-0.299451	0.412537
45036393	chr1:45036393:T:C	8.44682e-09	0.513662	-5.64276e-10	4.06589e-05	-0.0273007	-5.64276e-10
45036603	chr1:45036603:C:T	1.46371e-09	-1.72936e-10	-1.23915	1.91261e-05	-1.72936e-10	-0.781463
45036822	chr1:45036822:G:A	1.18703e-09	0.128012	-1.57668	1.14317e-05	0.248821	-1.54495
45036880	chr1:45036880:C:T	4.26505e-09	0.930697	-1.10037	5.45092e-05	1.21645	-0.950594
45037880	chr1:45037880:G:A	6.12348e-10	-1.13711	-0.973467	3.48966e-06	-1.77129	-0.711428
45037914	chr1:45037914:T:C	6.26989e-09	-1.72936e-10	0.215631	7.6444e-05	-1.72936e-10	0.60404
45037967	chr1:45037967:G:A	1.49469e-09	-0.902008	-0.316202	5.58834e-06	-1.76909	-0.24275
45038811	chr1:45038811:GT:G	4.33999e-10	-1.11941	-1.33543	2.0668e-06	-1.73103	-1.27549
45038852	chr1:45038852:T:A	6.50729e-10	-1.29239	-0.757404	4.41108e-06	-1.74233	-0.506066
45039134	chr1:45039134:C:T	1.27104e-09	0.196896	-1.57719	1.19217e-05	0.321087	-1.57525
45039216	chr1:45039216:C:T	1.62111e-09	-1.72936e-10	-1.13702	1.46762e-05	-1.72936e-10	-1.04629
45039399	chr1:45039399:T:G	1.28757e-09	-1.72936e-10	-1.36737	9.38874e-06	-1.72936e-10	-1.49301
45039742	chr1:45039742:T:C	1.03414e-08	0.716031	-5.64276e-10	2.33926e-05	-0.5801	-5.64276e-10
45039745	chr1:45039745:C:G	3.41149e-09	-1.72936e-10	-0.392978	6.47737e-05	-1.72936e-10	0.438381
45039796	chr1:45039796:C:T	1.77959e-09	-1.72936e-10	-1.04374	1.41434e-05	-1.72936e-10	-1.08327
45039865	chr1:45039865:C:T	3.42341e-09	-1.72936e-10	-0.38949	6.5137e-05	-1.72936e-10	0.443974
45040007	chr1:45040007:T:C	1.23476e-09	-1.72936e-10	-1.40925	9.61741e-06	-1.72936e-10	-1.46894
45040641	chr1:45040641:A:C	1.62307e-09	-1.72936e-10	-1.13581	1.46962e-05	-1.72936e-10	-1.04493
45041204	chr1:45041204:G:C	1.12905e-09	-1.72936e-10	-1.49875	9.25816e-06	-1.72936e-10	-1.50701
45041252	chr1:45041252:A:G	3.4565e-09	-1.72936e-10	-0.379872	6.59071e-05	-1.72936e-10	0.455727
45041292	chr1:45041292:G:T	2.42815e-10	-1.60922	-1.42637	1.90444e-06	-1.58341	-1.50492
45041313	chr1:45041313:T:G	1.62414e-09	-1.72936e-10	-1.13515	1.4708e-05	-1.72936e-10	-1.04413
45041443	chr1:45041443:C:T	2.25027e-09	-0.809079	-5.64276e-10	1.19915e-05	-1.24832	-5.64276e-10
45041464	chr1:45041464:T:C	3.87928e-10	-1.20642	-1.36065	2.06696e-06	-1.70373	-1.30271
45041507	chr1:45041507:G:T	3.46988e-09	-1.72936e-10	-0.376009	6.63089e-05	-1.72936e-10	0.461805
45041511	chr1:45041511:C:T	3.74951e-09	-1.72936e-10	-0.298502	7.34366e-05	-1.72936e-10	0.563904
45041697	chr1:45041697:C:T	3.07162e-09	-1.72936e-10	-0.497923	3.94461e-05	-1.72936e-10	-0.0575829
45041746	chr1:45041746:C:T	4.51436e-09	-0.112864	-5.64276e-10	2.52144e-05	-0.505102	-5.64276e-10
45041829	chr1:45041829:C:T	1.12493e-09	-1.72936e-10	-1.50241	9.03999e-06	-1.72936e-10	-1.53086
45041844	chr1:45041844:G:A	8.60972e-10	-1.76982	-5.64276e-10	7.73704e-06	-1.6865	-5.64276e-10
45042216	chr1:45042216:A:T	1.23387e-09	-1.72936e-10	-1.40998	9.61157e-06	-1.72936e-10	-1.46955
45042424	chr1:45042424:G:C	2.14364e-09	-1.72936e-10	-0.857621	2.30734e-05	-1.72936e-10	-0.593838
45042565	chr1:45042565:A:T	1.04921e-09	-1.72936e-10	-1.57209	1.02954e-05	-1.72936e-10	-1.40082
45042634	chr1:45042634:G:A	4.29357e-10	-1.12452	-1.34107	2.05725e-06	-1.72968	-1.28146
45042642	chr1:45042642:T:C	5.13691e-09	0.0163235	-5.64276e-10	1.61076e-05	-0.95323	-5.64276e-10
45042647	chr1:45042647:T:A	1.00658e-08	-1.72936e-10	0.689016	0.000300526	-1.72936e-10	1.97302
45043050	chr1:45043050:T:C	1.17301e-09	-1.72936e-10	-1.46055	9.19932e-06	-1.72936e-10	-1.51339
45043793	chr1:45043793:GAGA:G	6.18635e-08	1.07065	1.43415	4.576e-05	-0.834291	0.925183
45044040	chr1:45044040:A:G	5.74583e-10	-1.4507	-0.723536	5.0495e-06	-1.64806	-0.465173
45044067	chr1:45044067:G:A	8.85664e-10	-1.12476	-0.616787	4.47809e-06	-1.70499	-0.528334
45044295	chr1:45044295:A:G	6.84897e-08	1.15977	1.44679	4.87573e-05	-0.782194	0.93653
45044581	chr1:45044581:G:A	5.56903e-09	1.36093	-1.26383	6.61344e-05	1.60672	-1.14755
45044950	chr1:45044950:G:A	1.13887e-09	-1.72936e-10	-1.49009	9.03313e-06	-1.72936e-10	-1.53162
45044988	chr1:45044988:A:G	3.88538e-09	-0.0227513	-0.240157	4.01316e-05	0.0715081	-0.111863
45045060	chr1:45045060:GTCTTA:G	7.73724e-09	0.546581	-0.120665	8.09817e-05	0.650721	0.010984
45045678	chr1:45045678:T:C	1.47974e-08	1.24452	-0.170198	8.72279e-05	0.838031	-0.102025
45046178	chr1:45046178:T:C	1.24234e-09	-1.72936e-10	-1.40313	1.07234e-05	-1.72936e-10	-1.3601
45047558	chr1:45047558:T:C	1.14814e-09	-1.72936e-10	-1.48199	9.02122e-06	-1.72936e-10	-1.53294
45047590	chr1:45047590:G:C	5.91396e-09	-1.72936e-10	0.157187	3.30971e-05	-1.72936e-10	-0.233072
45047880	chr1:45047880:C:T	6.27029e-10	-1.6778	-0.409088	4.48884e-06	-1.64309	-0.587833
45047916	chr1:45047916:A:G	1.14689e-09	-1.72936e-10	-1.48307	9.0136e-06	-1.72936e-10	-1.53378
45048020	chr1:45048020:A:C	1.91528e-09	-1.72936e-10	-0.970267	1.22944e-05	-1.72936e-10	-1.22337
45048146	chr1:45048146:T:C	2.27879e-09	-1.72936e-10	-0.796483	2.48754e-05	-1.72936e-10	-0.518638
45048336	chr1:45048336:G:A	1.88134e-09	-1.72936e-10	-0.988145	1.97672e-05	-1.72936e-10	-0.748495
45048435	chr1:45048435:A:G	1.04603e-09	-1.72936e-10	-1.57513	8.64629e-06	-1.72936e-10	-1.57539
45048497	chr1:45048497:T:C	1.07083e-09	-1.72936e-10	-1.55169	8.70461e-06	-1.72936e-10	-1.56867
45048661	chr1:45048661:A:G	1.41858e-09	-1.72936e-10	-1.27048	1.10385e-05	-1.72936e-10	-1.33113
45048683	chr1:45048683:T:C	1.15527e-09	-1.72936e-10	-1.47579	9.37488e-06	-1.72936e-10	-1.49449
45048994	chr1:45048994:GGTGGCTTGCGCCTGTA:G	1.04157e-09	-1.72936e-10	-1.5794	8.67927e-06	-1.72936e-10	-1.57158
45049322	chr1:45049322:G:A	1.17481e-09	-1.72936e-10	-1.45902	9.51786e-06	-1.72936e-10	-1.47935
45050211	chr1:45050211:C:T	5.34337e-08	-0.906794	3.26511	0.00126154	-0.372815	3.78038
45050235	chr1:45050235:A:C	1.04822e-09	-1.72936e-10	-1.57304	8.61117e-06	-1.72936e-10	-1.57946
45050303	chr1:45050303:G:A	1.13574e-09	-1.72936e-10	-1.49285	9.22978e-06	-1.72936e-10	-1.51008
45050795	chr1:45050795:A:G	6.96048e-09	-1.72936e-10	0.320121	8.63284e-05	-1.72936e-10	0.72564
45050850	chr1:45050850:A:T	2.70874e-09	0.425538	-1.04918	0.000164696	1.89046	-0.518873
45051908	chr1:45051908:G:A	1.80909e-08	0.468251	0.807028	0.000140857	0.326286	0.888939
45052381	chr1:45052381:G:A	1.04288e-09	-1.72936e-10	-1.57815	8.73017e-06	-1.72936e-10	-1.56573
45052831	chr1:45052831:T:C	1.14648e-09	-1.72936e-10	-1.48344	9.30774e-06	-1.72936e-10	-1.50167
45053472	chr1:45053472:G:A	1.26177e-09	-1.38761	-5.64276e-10	9.94811e-06	-1.43514	-5.64276e-10
45054249	chr1:45054249:C:T	8.99653e-09	0.87063	-0.29392	0.0006321	2.42047	0.296055
45054435	chr1:45054435:A:AG	1.04511e-09	-1.72936e-10	-1.57601	8.61578e-06	-1.72936e-10	-1.57892
45054509	chr1:45054509:G:A	2.25436e-09	-1.72936e-10	-0.807263	2.4426e-05	-1.72936e-10	-0.536869
45054663	chr1:45054663:TTATTAAA:T	3.18173e-10	-1.51915	-1.24614	3.75547e-06	-1.50814	-0.901168
45055236	chr1:45055236:T:C	8.06401e-10	-1.57768	-0.257621	6.43691e-06	-1.52868	-0.341791
45056087	chr1:45056087:C:T	1.40838e-09	-1.72936e-10	-1.27769	1.4418e-05	-1.72936e-10	-1.06404
45056588	chr1:45056588:G:A	4.59216e-09	1.15973	-1.2555	4.61003e-05	1.23818	-1.13988
45057631	chr1:45057631:A:C	1.21384e-07	-1.72936e-10	3.17883	0.0198889	-1.72936e-10	6.1654
45057705	chr1:45057705:A:C	8.42212e-09	0.868018	-0.357285	0.000586425	2.41927	0.22226
45057900	chr1:45057900:T:A	5.68882e-09	1.32965	-1.21127	5.7718e-05	1.41412	-1.09107
45057988	chr1:45057988:T:C	1.19339e-09	-1.72936e-10	-1.44333	9.37979e-06	-1.72936e-10	-1.49396
45058221	chr1:45058221:T:C	3.87623e-08	-0.893185	2.93051	0.000902751	-0.352273	3.4252
45058541	chr1:45058541:C:T	7.02759e-10	-1.57219	-0.40068	5.63462e-06	-1.52363	-0.47996
45059865	chr1:45059865:C:T	2.13051e-09	-1.72936e-10	-0.863768	2.24766e-05	-1.72936e-10	-0.620043
45059909	chr1:45059909:T:C	7.46138e-09	-1.72936e-10	0.389613	9.33399e-05	-1.72936e-10	0.803729
45060052	chr1:45060052:A:C	1.55928e-09	-1.72936e-10	-1.17591	1.64472e-05	-1.72936e-10	-0.932363
45060952	chr1:45060952:T:C	1.0421e-09	-1.72936e-10	-1.57889	8.63992e-06	-1.72936e-10	-1.57613
45061290	chr1:45061290:C:A	1.15442e-09	-1.72936e-10	-1.47653	9.14181e-06	-1.72936e-10	-1.51966
45061402	chr1:45061402:ACT:A	1.12322e-09	-1.72936e-10	-1.50393	8.88291e-06	-1.72936e-10	-1.54839
45062355	chr1:45062355:C:CT	1.7325e-09	0.0555282	-1.12609	1.0741e-05	-0.0529585	-1.30549
45063250	chr1:45063250:C:T	7.27441e-08	-1.72936e-10	2.66682	0.00107972	-1.72936e-10	3.25194
45063599	chr1:45063599:T:A	7.78257e-10	-1.5661	-0.304726	6.22052e-06	-1.51682	-0.387848
45063732	chr1:45063732:C:T	1.09805e-09	-1.50226	-0.0243285	1.47457e-05	-1.52667	0.485098
45063838	chr1:45063838:T:C	1.04273e-09	-1.72936e-10	-1.57828	8.6306e-06	-1.72936e-10	-1.57721
45063955	chr1:45063955:T:C	1.75051e-08	0.374676	0.867688	0.000136977	0.235799	0.951497
45064021	chr1:45064021:G:A	2.67169e-09	0.390048	-1.02747	0.000163132	1.84966	-0.487622
45064132	chr1:45064132:G:C	7.5133e-09	0.688966	-0.292419	0.000508859	2.19894	0.30071
45064226	chr1:45064226:A:G	1.04438e-09	-1.72936e-10	-1.5767	8.76528e-06	-1.72936e-10	-1.56172
45064739	chr1:45064739:C:A	8.57101e-10	-1.77433	-5.64276e-10	7.46132e-06	-1.72279	-5.64276e-10
45064837	chr1:45064837:T:C	5.45401e-08	-0.819554	3.19836	0.00132416	-0.252325	3.70834
45064900	chr1:45064900:C:T	1.04211e-09	-1.72936e-10	-1.57888	8.63945e-06	-1.72936e-10	-1.57618
45066520	chr1:45066520:G:A	3.08172e-09	-1.72936e-10	-0.494642	7.61286e-05	-1.72936e-10	0.599905
45066527	chr1:45066527:A:G	9.85231e-10	-1.63501	-5.64276e-10	7.14397e-06	-1.76625	-5.64276e-10
45067415	chr1:45067415:A:C	1.04172e-09	-1.72936e-10	-1.57926	8.65199e-06	-1.72936e-10	-1.57473
45067488	chr1:45067488:C:T	4.3833e-08	-0.975263	3.13552	0.0010141	-0.453339	3.64258
45067580	chr1:45067580:A:G	1.31236e-09	-1.72936e-10	-1.3483	1.03014e-05	-1.72936e-10	-1.40024
45067771	chr1:45067771:TA:T	1.3411e-09	-1.72936e-10	-1.32664	1.27566e-05	-1.72936e-10	-1.18647
45069046	chr1:45069046:A:G	1.33724e-09	-1.72936e-10	-1.32952	1.35462e-05	-1.72936e-10	-1.12641
45069237	chr1:45069237:T:G	1.1721e-09	-1.72936e-10	-1.46133	9.30204e-06	-1.72936e-10	-1.50228
45069421	chr1:45069421:G:A	3.08478e-09	-1.72936e-10	-0.493647	3.82045e-05	-1.72936e-10	-0.0895663
45069455	chr1:45069455:A:C	1.07197e-09	-1.72936e-10	-1.55063	9.12793e-06	-1.72936e-10	-1.52118
45070332	chr1:45070332:A:G	6.76421e-10	-1.74337	-0.267697	4.60604e-06	-1.71147	-0.493679
45070406	chr1:45070406:C:T	1.0656e-09	-1.72936e-10	-1.55659	8.74602e-06	-1.72936e-10	-1.56392
45070645	chr1:45070645:T:C	1.45923e-09	-1.24222	-5.64276e-10	4.62845e-05	0.102288	-5.64276e-10
45070886	chr1:45070886:G:C	1.07224e-09	-1.72936e-10	-1.55038	8.79154e-06	-1.72936e-10	-1.55873
45071220	chr1:45071220:C:T	1.04193e-09	-1.72936e-10	-1.57905	8.62259e-06	-1.72936e-10	-1.57813
45072044	chr1:45072044:A:G	1.04196e-09	-1.72936e-10	-1.57903	8.62224e-06	-1.72936e-10	-1.57817
45072138	chr1:45072138:T:C	1.17408e-09	-1.72936e-10	-1.45964	1.1182e-05	-1.72936e-10	-1.31821
45072222	chr1:45072222:G:A	1.04914e-09	-1.72936e-10	-1.57215	8.94443e-06	-1.72936e-10	-1.54149
45072359	chr1:45072359:C:T	8.6198e-10	-1.76865	-5.64276e-10	7.13214e-06	-1.76791	-5.64276e-10
45072370	chr1:45072370:T:G	1.10373e-09	-1.72936e-10	-1.52143	8.92257e-06	-1.72936e-10	-1.54393
45072574	chr1:45072574:A:T	1.2149e-09	-1.72936e-10	-1.42546	9.68214e-06	-1.72936e-10	-1.46224
45073672	chr1:45073672:C:G	1.04352e-09	-1.72936e-10	-1.57752	8.61153e-06	-1.72936e-10	-1.57942
45074756	chr1:45074756:A:T	1.10484e-09	-1.72936e-10	-1.52043	8.92899e-06	-1.72936e-10	-1.54322
45074875	chr1:45074875:C:T	9.63114e-10	-1.65771	-5.64276e-10	1.00637e-05	-1.42358	-5.64276e-10
45075015	chr1:45075015:T:C	4.31087e-10	-1.67797	-0.783604	3.26127e-06	-1.62884	-0.92156
45075023	chr1:45075023:C:T	1.07034e-09	-1.72936e-10	-1.55215	8.72409e-06	-1.72936e-10	-1.56643
45075403	chr1:45075403:G:A	1.05044e-09	-1.72936e-10	-1.57092	8.62107e-06	-1.72936e-10	-1.57831
45075665	chr1:45075665:C:T	1.0521e-09	-1.72936e-10	-1.56934	8.62638e-06	-1.72936e-10	-1.57769
45076076	chr1:45076076:C:T	1.04565e-09	-1.72936e-10	-1.57549	8.62553e-06	-1.72936e-10	-1.57779
45076709	chr1:45076709:C:T	1.05132e-09	-1.72936e-10	-1.57008	8.62374e-06	-1.72936e-10	-1.578
45077239	chr1:45077239:T:C	3.33612e-09	0.559908	-0.975228	0.000210109	2.08377	-0.468663
45077567	chr1:45077567:A:C	1.0721e-09	-1.72936e-10	-1.55051	1.00784e-05	-1.72936e-10	-1.42212
45079330	chr1:45079330:T:A	6.08618e-10	-1.67334	-0.443352	5.22459e-06	-1.62605	-0.453097
45079497	chr1:45079497:C:T	8.80312e-09	-1.72936e-10	0.554978	9.86432e-05	-1.72936e-10	0.858991
45079703	chr1:45079703:C:A	3.5049e-09	-0.365967	-5.64276e-10	0.000108986	0.958697	-5.64276e-10
45080165	chr1:45080165:C:T	1.04353e-09	-1.72936e-10	-1.57752	8.61248e-06	-1.72936e-10	-1.57931
45080247	chr1:45080247:T:C	1.04164e-09	-1.72936e-10	-1.57933	8.62871e-06	-1.72936e-10	-1.57742
45080592	chr1:45080592:G:A	3.97869e-09	0.789179	-1.02836	0.000262825	2.37777	-0.538806
45081531	chr1:45081531:T:G	6.86356e-08	-1.72936e-10	2.60868	0.0119602	-1.72936e-10	5.65682
45081552	chr1:45081552:A:G	1.04446e-09	-1.72936e-10	-1.57663	8.61119e-06	-1.72936e-10	-1.57946
45081622	chr1:45081622:A:G	1.04552e-09	-1.72936e-10	-1.57562	8.61112e-06	-1.72936e-10	-1.57946
45081690	chr1:45081690:A:G	5.70199e-10	-1.73398	-0.447919	4.19385e-06	-1.69985	-0.599048
45082582	chr1:45082582:C:T	8.95957e-10	-1.75043	0.0204434	6.89298e-06	-1.72055	-0.0814679
45082636	chr1:45082636:A:G	7.20991e-10	-1.74337	-0.203887	5.22436e-06	-1.71228	-0.36691
45083662	chr1:45083662:T:C	2.11454e-09	-1.72936e-10	-0.871289	1.5197e-05	-1.72936e-10	-1.01142
45083683	chr1:45083683:A:G	1.143e-09	-1.48648	-5.64276e-10	8.55344e-06	-1.58619	-5.64276e-10
45083776	chr1:45083776:T:G	1.04977e-09	-1.72936e-10	-1.57156	8.61909e-06	-1.72936e-10	-1.57854
45084034	chr1:45084034:C:T	1.30086e-09	-1.72936e-10	-1.3571	1.01434e-05	-1.72936e-10	-1.4157
45085301	chr1:45085301:G:A	8.814e-10	-1.77814	0.031772	6.60159e-06	-1.77845	-0.0667589
45085427	chr1:45085427:G:A	7.5077e-08	-1.72936e-10	2.69839	0.0133568	-1.72936e-10	5.76726
45085532	chr1:45085532:T:G	1.06307e-09	-1.55897	-5.64276e-10	7.31745e-06	-1.74226	-5.64276e-10
45085724	chr1:45085724:C:T	1.39704e-09	-1.28577	-5.64276e-10	1.85492e-05	-0.812094	-5.64276e-10
45085965	chr1:45085965:A:C	1.04159e-09	-1.72936e-10	-1.57938	8.64923e-06	-1.72936e-10	-1.57505
45086011	chr1:45086011:A:G	1.83847e-08	0.261681	1.02971	0.000164098	0.128767	1.23918
45086431	chr1:45086431:C:G	1.40419e-09	-1.72936e-10	-1.28067	1.06477e-05	-1.72936e-10	-1.36717
45086644	chr1:45086644:G:A	1.48568e-09	-1.72936e-10	-1.22426	1.1567e-05	-1.72936e-10	-1.28436
45086914	chr1:45086914:T:C	1.04335e-09	-1.72936e-10	-1.5777	8.61344e-06	-1.72936e-10	-1.57919
45086945	chr1:45086945:G:A	1.53559e-09	-1.72936e-10	-1.19121	1.27174e-05	-1.72936e-10	-1.18954
45087032	chr1:45087032:C:T	9.18005e-10	-1.70568	-5.64276e-10	7.0548e-06	-1.77881	-5.64276e-10
45087415	chr1:45087415:C:T	1.44564e-09	-1.72936e-10	-1.25157	1.12834e-05	-1.72936e-10	-1.30918
45087594	chr1:45087594:T:A	1.04977e-09	-1.72936e-10	-1.57156	8.61909e-06	-1.72936e-10	-1.57854
45088353	chr1:45088353:G:A	1.7946e-08	0.240475	1.02676	0.00016013	0.107101	1.23636
45088934	chr1:45088934:C:A	1.46029e-09	-1.2415	-5.64276e-10	4.62947e-05	0.102509	-5.64276e-10
45089001	chr1:45089001:C:T	5.43864e-09	-1.72936e-10	0.0734016	3.50263e-05	-1.72936e-10	-0.17642
45089042	chr1:45089042:C:T	9.31411e-10	-1.69118	-5.64276e-10	9.48428e-06	-1.48288	-5.64276e-10
45089071	chr1:45089071:C:T	1.422e-09	-1.72936e-10	-1.26806	1.03114e-05	-1.72936e-10	-1.39927
45089170	chr1:45089170:G:A	1.28065e-08	0.127261	0.802565	0.000184374	0.0149476	1.4695
45089390	chr1:45089390:G:T	1.05228e-09	-1.72936e-10	-1.56917	8.62703e-06	-1.72936e-10	-1.57762
45090028	chr1:45090028:G:T	8.59149e-09	0.530644	-5.64276e-10	1.9509e-05	-0.76164	-5.64276e-10
45091422	chr1:45091422:C:G	2.12662e-09	-1.72936e-10	-0.865594	2.29852e-05	-1.72936e-10	-0.597667
45093219	chr1:45093219:A:T	1.79372e-08	0.249567	1.01718	0.000160188	0.117075	1.22675
45093529	chr1:45093529:G:A	2.31241e-09	0.495132	-1.27697	2.458e-05	0.629801	-1.16039
45093869	chr1:45093869:G:A	1.6207e-09	-1.72936e-10	-1.13727	1.64579e-05	-1.72936e-10	-0.931714
45093880	chr1:45093880:G:A	2.30647e-08	0.392961	1.12521	0.00020097	0.241034	1.3296
45094006	chr1:45094006:G:A	1.48925e-09	-1.72936e-10	-1.22186	1.1481e-05	-1.72936e-10	-1.29183
45094050	chr1:45094050:T:C	9.38784e-10	-1.74735	0.0640476	7.21211e-06	-1.71636	-0.0404009
45094054	chr1:45094054:T:C	1.06588e-09	-1.71568	0.159352	8.25923e-06	-1.67417	0.052983
45094296	chr1:45094296:C:T	1.0429e-09	-1.72936e-10	-1.57812	8.6865e-06	-1.72936e-10	-1.57075
45094494	chr1:45094494:G:A	1.56058e-09	-1.72936e-10	-1.17507	1.2091e-05	-1.72936e-10	-1.24005
45094593	chr1:45094593:C:T	7.80832e-09	-1.72936e-10	0.435062	8.71308e-05	-1.72936e-10	0.734892
45095252	chr1:45095252:T:A	1.0592e-09	-1.72936e-10	-1.56262	8.70188e-06	-1.72936e-10	-1.56898
45095318	chr1:45095318:G:A	2.16651e-09	0.575351	-1.42236	0.000115521	2.10831	-1.09137
45095932	chr1:45095932:G:A	3.52138e-09	-0.361274	-5.64276e-10	0.00010955	0.963861	-5.64276e-10
45096091	chr1:45096091:C:T	2.2664e-09	-1.72936e-10	-0.801936	2.17223e-05	-1.72936e-10	-0.654179
45096616	chr1:45096616:G:A	1.04442e-09	-1.72936e-10	-1.57667	8.61132e-06	-1.72936e-10	-1.57944
45096900	chr1:45096900:C:G	1.04258e-09	-1.72936e-10	-1.57843	8.67953e-06	-1.72936e-10	-1.57155
45097325	chr1:45097325:C:A	1.04299e-09	-1.72936e-10	-1.57804	8.61464e-06	-1.72936e-10	-1.57906
45097341	chr1:45097341:A:C	1.05806e-09	-1.72936e-10	-1.56369	8.69456e-06	-1.72936e-10	-1.56982
45097415	chr1:45097415:T:C	1.04168e-09	-1.72936e-10	-1.57929	8.65339e-06	-1.72936e-10	-1.57457
45097660	chr1:45097660:T:C	2.4946e-09	0.498162	-1.20416	2.67945e-05	0.632795	-1.07712
45097733	chr1:45097733:A:G	1.04277e-09	-1.72936e-10	-1.57825	8.61575e-06	-1.72936e-10	-1.57893
45097846	chr1:45097846:T:C	1.04622e-09	-1.72936e-10	-1.57494	8.61175e-06	-1.72936e-10	-1.57939
45097885	chr1:45097885:TAAGTACTATAAAG:T	1.04262e-09	-1.72936e-10	-1.5784	8.68045e-06	-1.72936e-10	-1.57145
45097985	chr1:45097985:G:A	1.0434e-09	-1.72936e-10	-1.57765	8.69683e-06	-1.72936e-10	-1.56956
45098107	chr1:45098107:AAAGAGACAGAG:A	1.04299e-09	-1.72936e-10	-1.57804	8.61464e-06	-1.72936e-10	-1.57906
45098144	chr1:45098144:T:C	1.47203e-09	-1.72936e-10	-1.23348	1.10711e-05	-1.72936e-10	-1.32818
45098550	chr1:45098550:A:T	1.12338e-09	-1.72936e-10	-1.50379	9.20007e-06	-1.72936e-10	-1.51331
45098968	chr1:45098968:T:C	1.04355e-09	-1.72936e-10	-1.5775	8.61274e-06	-1.72936e-10	-1.57928
45099201	chr1:45099201:G:A	9.41581e-09	-0.721109	1.34337	0.000238494	-0.149984	1.89181
45099214	chr1:45099214:G:T	2.69753e-09	0.590567	-1.21836	2.9031e-05	0.727741	-1.09189
45099261	chr1:45099261:C:A	2.6829e-09	-1.72936e-10	-0.633228	2.97392e-05	-1.72936e-10	-0.340053
45099424	chr1:45099424:A:C	1.05779e-09	-1.72936e-10	-1.56395	8.69281e-06	-1.72936e-10	-1.57002
45099507	chr1:45099507:C:A	9.96649e-10	-0.0591441	-1.56434	7.74884e-06	-0.162361	-1.52261
45099748	chr1:45099748:G:A	1.36083e-08	0.213033	0.777517	0.000189672	0.0920907	1.42069
45100058	chr1:45100058:C:T	1.04296e-09	-1.72936e-10	-1.57807	8.61477e-06	-1.72936e-10	-1.57904
45100249	chr1:45100249:C:A	9.09977e-10	-1.75032	0.0358582	6.99153e-06	-1.72041	-0.0674041
45100304	chr1:45100304:T:A	1.04198e-09	-1.72936e-10	-1.579	8.66389e-06	-1.72936e-10	-1.57335
45101616	chr1:45101616:C:CA	1.57838e-09	-1.72936e-10	-1.16373	1.20952e-05	-1.72936e-10	-1.23971
45101695	chr1:45101695:G:A	1.04347e-09	-1.72936e-10	-1.57757	8.61291e-06	-1.72936e-10	-1.57926
45102175	chr1:45102175:T:C	1.04376e-09	-1.72936e-10	-1.5773	1.00339e-05	-1.72936e-10	-1.42655
45102902	chr1:45102902:G:A	1.5871e-09	-1.72936e-10	-1.15822	1.21557e-05	-1.72936e-10	-1.23472
45102931	chr1:45102931:C:T	1.9631e-09	-1.72936e-10	-0.945603	3.09576e-05	-1.72936e-10	-0.299902
45103234	chr1:45103234:T:C	1.29763e-09	-1.72936e-10	-1.35959	1.01164e-05	-1.72936e-10	-1.41837
45103558	chr1:45103558:G:A	1.40513e-09	-1.72936e-10	-1.28	1.09851e-05	-1.72936e-10	-1.33598
45103637	chr1:45103637:C:T	1.04321e-09	-1.72936e-10	-1.57783	8.61379e-06	-1.72936e-10	-1.57915
45103675	chr1:45103675:G:T	3.45474e-10	-1.61142	-1.07155	4.52569e-06	-1.62585	-0.596903
45103731	chr1:45103731:G:A	1.19827e-09	-1.43925	-5.64276e-10	7.95963e-06	-1.65814	-5.64276e-10
45104675	chr1:45104675:T:G	1.0429e-09	-1.72936e-10	-1.57812	8.61506e-06	-1.72936e-10	-1.57901
45104930	chr1:45104930:G:A	1.04299e-09	-1.72936e-10	-1.57804	8.61464e-06	-1.72936e-10	-1.57906
45105077	chr1:45105077:G:A	1.04288e-09	-1.72936e-10	-1.57815	8.68614e-06	-1.72936e-10	-1.57079
45105329	chr1:45105329:C:A	2.16628e-09	-1.72936e-10	-0.847118	1.32262e-05	-1.72936e-10	-1.15032
45106713	chr1:45106713:A:G	1.04186e-09	-1.72936e-10	-1.57912	8.62462e-06	-1.72936e-10	-1.5779
45106731	chr1:45106731:A:G	1.04191e-09	-1.72936e-10	-1.57907	8.62366e-06	-1.72936e-10	-1.57801
45106736	chr1:45106736:T:C	1.04648e-09	-1.72936e-10	-1.5747	8.61208e-06	-1.72936e-10	-1.57935
45107272	chr1:45107272:A:C	1.31671e-09	-1.72936e-10	-1.34499	1.02478e-05	-1.72936e-10	-1.40546
45107364	chr1:45107364:C:T	1.04201e-09	-1.72936e-10	-1.57897	8.62043e-06	-1.72936e-10	-1.57838
45107378	chr1:45107378:C:T	3.82465e-09	-1.72936e-10	-0.278662	3.2861e-05	-1.72936e-10	-0.240234
45107521	chr1:45107521:T:C	1.04178e-09	-1.72936e-10	-1.5792	8.65884e-06	-1.72936e-10	-1.57394
45108160	chr1:45108160:C:T	1.0434e-09	-1.72936e-10	-1.57764	8.69612e-06	-1.72936e-10	-1.56964
45108342	chr1:45108342:T:TG	1.944e-08	0.355371	0.991832	0.000172779	0.219361	1.20014
45108519	chr1:45108519:G:A	1.05005e-09	-1.72936e-10	-1.57129	8.64531e-06	-1.72936e-10	-1.5755
45108803	chr1:45108803:T:C	1.04304e-09	-1.72936e-10	-1.57799	8.61445e-06	-1.72936e-10	-1.57908
45109478	chr1:45109478:G:T	1.05411e-09	-1.72936e-10	-1.56743	8.79722e-06	-1.72936e-10	-1.55808
45109527	chr1:45109527:C:T	1.042e-09	-1.72936e-10	-1.57898	8.62226e-06	-1.72936e-10	-1.57817
45109614	chr1:45109614:G:A	3.62734e-09	0.668979	-1.00061	0.000232548	2.21869	-0.502107
45109787	chr1:45109787:T:C	1.04241e-09	-1.72936e-10	-1.57859	8.61808e-06	-1.72936e-10	-1.57866
45109876	chr1:45109876:T:G	1.47365e-09	-1.72936e-10	-1.23239	1.10818e-05	-1.72936e-10	-1.32722
45109880	chr1:45109880:T:A	1.04282e-09	-1.72936e-10	-1.5782	8.68495e-06	-1.72936e-10	-1.57093
45109895	chr1:45109895:C:T	1.04285e-09	-1.72936e-10	-1.57817	8.61529e-06	-1.72936e-10	-1.57898
45110191	chr1:45110191:T:C	3.30446e-09	0.601087	-1.02594	0.000207658	2.13696	-0.533585
45110237	chr1:45110237:G:A	9.94265e-10	-1.62588	-5.64276e-10	8.65252e-06	-1.57467	-5.64276e-10
45110635	chr1:45110635:C:A	1.44792e-09	-1.72936e-10	-1.25	1.12926e-05	-1.72936e-10	-1.30837
45110922	chr1:45110922:C:T	2.5367e-10	-1.76204	-1.22981	3.15357e-06	-1.60682	-0.977161
45111464	chr1:45111464:C:A	1.04289e-09	-1.72936e-10	-1.57813	8.68648e-06	-1.72936e-10	-1.57075
45111715	chr1:45111715:T:C	2.46748e-09	0.542269	-1.2592	2.633e-05	0.677737	-1.13955
45112121	chr1:45112121:C:T	1.04294e-09	-1.72936e-10	-1.57809	8.61489e-06	-1.72936e-10	-1.57903
45112166	chr1:45112166:C:A	4.53232e-10	-1.74216	-0.669324	1.0286e-05	-1.34301	-0.0587226
45112194	chr1:45112194:T:C	1.0423e-09	-1.72936e-10	-1.5787	8.61901e-06	-1.72936e-10	-1.57855
45112260	chr1:45112260:T:A	8.52981e-09	-0.861615	1.38505	0.000206976	-0.333147	1.93323
45112339	chr1:45112339:C:T	1.04226e-09	-1.72936e-10	-1.57873	8.6719e-06	-1.72936e-10	-1.57243
45112979	chr1:45112979:T:C	1.04301e-09	-1.72936e-10	-1.57802	8.61457e-06	-1.72936e-10	-1.57906
45113041	chr1:45113041:C:T	1.04299e-09	-1.72936e-10	-1.57804	8.61464e-06	-1.72936e-10	-1.57906
45113170	chr1:45113170:A:T	1.04324e-09	-1.72936e-10	-1.5778	8.61364e-06	-1.72936e-10	-1.57917
45113341	chr1:45113341:T:C	1.11321e-09	-1.51288	-5.64276e-10	1.45691e-05	-1.05362	-5.64276e-10
45113443	chr1:45113443:A:G	1.04186e-09	-1.72936e-10	-1.57912	8.61355e-06	-1.72936e-10	-1.57918
45114000	chr1:45114000:C:T	1.0439e-09	-1.72936e-10	-1.57716	8.61195e-06	-1.72936e-10	-1.57937
45114462	chr1:45114462:G:A	1.0417e-09	-1.72936e-10	-1.57928	8.65418e-06	-1.72936e-10	-1.57448
45114958	chr1:45114958:G:A	3.89866e-09	0.718982	-0.978477	0.000251079	2.26422	-0.470966
45115069	chr1:45115069:C:T	8.10687e-10	-1.67452	-0.155478	7.24428e-06	-1.62685	-0.125453
45115471	chr1:45115471:G:A	2.24609e-09	0.25283	-1.06377	1.37886e-05	0.141965	-1.25064
45115623	chr1:45115623:GC:G	1.12236e-09	-1.72936e-10	-1.50469	9.18691e-06	-1.72936e-10	-1.51474
45115845	chr1:45115845:C:T	1.04679e-08	-1.72936e-10	0.728186	0.000113604	-1.72936e-10	1.0002
45115938	chr1:45115938:G:A	1.15245e-09	-1.72936e-10	-1.47824	1.00013e-05	-1.72936e-10	-1.42981
45115981	chr1:45115981:G:A	1.0457e-09	-1.72936e-10	-1.57544	8.73764e-06	-1.72936e-10	-1.56488
45116216	chr1:45116216:ACAGCAATGAGTTTCATTGCTT:A	2.99443e-09	0.735824	-1.2592	3.21209e-05	0.876535	-1.13955
45116265	chr1:45116265:A:C	3.6539e-09	0.68007	-1.0044	0.000236074	2.23754	-0.505913
45116297	chr1:45116297:A:G	2.02847e-09	-1.72936e-10	-0.912848	2.17146e-05	-1.72936e-10	-0.654533
45116601	chr1:45116601:G:A	1.78648e-09	-1.72936e-10	-1.03988	1.94822e-05	-1.72936e-10	-0.763017
45117495	chr1:45117495:T:G	1.41751e-09	-1.72936e-10	-1.27123	1.10773e-05	-1.72936e-10	-1.32762
45117637	chr1:45117637:C:T	1.04994e-09	-1.72936e-10	-1.57139	8.64472e-06	-1.72936e-10	-1.57557
45119535	chr1:45119535:C:T	8.08969e-09	-0.815281	1.28574	0.00019924	-0.266971	1.82896
45119662	chr1:45119662:T:A	1.04155e-09	-1.72936e-10	-1.57941	8.61448e-06	-1.72936e-10	-1.57907
45119676	chr1:45119676:T:C	5.87318e-10	-1.66298	-0.489334	5.05424e-06	-1.61384	-0.49845
45119999	chr1:45119999:C:G	1.04243e-09	-1.72936e-10	-1.57857	8.67598e-06	-1.72936e-10	-1.57196
45120204	chr1:45120204:C:T	2.82734e-09	0.710501	-1.29129	3.00678e-05	0.848212	-1.17727
45120205	chr1:45120205:G:A	9.92409e-09	-1.72936e-10	0.674837	0.000107411	-1.72936e-10	0.944148
45120293	chr1:45120293:G:A	8.9658e-10	-1.76928	0.0399844	6.21965e-06	-1.74899	-0.155814
45120473	chr1:45120473:ACTT:A	5.86098e-10	-1.68193	-0.472462	5.01666e-06	-1.63669	-0.483062
45120492	chr1:45120492:T:C	1.05171e-09	-1.72936e-10	-1.56971	8.98679e-06	-1.72936e-10	-1.53676
45120611	chr1:45120611:G:A	1.04276e-09	-1.72936e-10	-1.57825	8.68354e-06	-1.72936e-10	-1.57109
45120973	chr1:45120973:C:T	1.35035e-09	-1.72936e-10	-1.31977	9.9017e-06	-1.72936e-10	-1.43981
45121216	chr1:45121216:G:A	3.45208e-10	-1.61363	-1.0701	4.5475e-06	-1.62317	-0.594775
45121438	chr1:45121438:A:G	1.04224e-09	-1.72936e-10	-1.57876	8.61948e-06	-1.72936e-10	-1.57849
45122024	chr1:45122024:C:T	1.44377e-09	-1.72936e-10	-1.25287	1.12705e-05	-1.72936e-10	-1.31033
45122420	chr1:45122420:T:C	1.04214e-09	-1.72936e-10	-1.57885	8.6205e-06	-1.72936e-10	-1.57838
45122444	chr1:45122444:G:A	2.85614e-09	0.689134	-1.25979	3.05557e-05	0.827275	-1.14024
45122647	chr1:45122647:T:G	1.04224e-09	-1.72936e-10	-1.57876	8.61948e-06	-1.72936e-10	-1.57849
45122859	chr1:45122859:A:G	2.11103e-08	0.453291	0.976342	0.000185771	0.313423	1.17857
45122974	chr1:45122974:C:A	3.96058e-09	0.738502	-0.982239	0.000262004	2.31246	-0.476618
45123103	chr1:45123103:T:A	1.0423e-09	-1.72936e-10	-1.57869	8.6189e-06	-1.72936e-10	-1.57856
45123127	chr1:45123127:A:T	1.04647e-09	-1.72936e-10	-1.5747	8.62599e-06	-1.72936e-10	-1.57774
45123172	chr1:45123172:CAG:C	2.70235e-09	0.634112	-1.26012	2.88224e-05	0.769246	-1.14061
45123343	chr1:45123343:AT:A	8.68377e-09	-0.790817	1.33214	0.000215199	-0.235797	1.87484
45123501	chr1:45123501:C:T	1.04293e-09	-1.72936e-10	-1.5781	8.61477e-06	-1.72936e-10	-1.57904
45124269	chr1:45124269:C:T	4.42942e-10	-1.68744	-0.747	3.53592e-06	-1.64545	-0.824099
45124501	chr1:45124501:C:T	2.86942e-09	0.582551	-1.14857	3.12937e-05	0.717307	-1.00641
45124857	chr1:45124857:GACATT:G	1.04355e-09	-1.72936e-10	-1.5775	8.69913e-06	-1.72936e-10	-1.5693
45125122	chr1:45125122:A:AC	1.04163e-09	-1.72936e-10	-1.57934	8.62981e-06	-1.72936e-10	-1.5773
45125717	chr1:45125717:T:C	8.53803e-09	-0.804694	1.3291	0.000210411	-0.252856	1.8694
45125940	chr1:45125940:A:C	1.04223e-09	-1.72936e-10	-1.57877	8.61957e-06	-1.72936e-10	-1.57848
45125986	chr1:45125986:T:C	1.04169e-09	-1.72936e-10	-1.57929	8.62813e-06	-1.72936e-10	-1.57749
45126009	chr1:45126009:A:G	1.42157e-09	-1.72936e-10	-1.26837	1.11063e-05	-1.72936e-10	-1.32501
45126759	chr1:45126759:G:A	3.85467e-09	0.698692	-0.969534	0.000253148	2.26359	-0.462132
45126945	chr1:45126945:G:C	1.04351e-09	-1.72936e-10	-1.57754	8.61276e-06	-1.72936e-10	-1.57927
45126956	chr1:45126956:G:A	7.7322e-08	-1.72936e-10	2.72785	0.0139922	-1.72936e-10	5.81373
45127013	chr1:45127013:C:T	1.0416e-09	-1.72936e-10	-1.57937	8.631e-06	-1.72936e-10	-1.57716
45127214	chr1:45127214:G:A	2.12797e-10	-1.76075	-1.4068	1.94437e-06	-1.59423	-1.47335
45127628	chr1:45127628:G:A	1.04616e-09	-1.72936e-10	-1.575	8.74328e-06	-1.72936e-10	-1.56423
45127729	chr1:45127729:A:C	5.09683e-07	4.61366	-5.64276e-10	0.000162691	1.35933	-5.64276e-10
45127781	chr1:45127781:A:G	1.21678e-09	-1.72936e-10	-1.42392	1.1581e-05	-1.72936e-10	-1.28315
45128093	chr1:45128093:G:A	1.04231e-09	-1.72936e-10	-1.57869	8.61881e-06	-1.72936e-10	-1.57857
45128653	chr1:45128653:T:C	1.16813e-09	-1.72936e-10	-1.46472	9.19425e-06	-1.72936e-10	-1.51394
45128802	chr1:45128802:C:T	8.32153e-10	-1.73336	-0.0705045	6.65872e-06	-1.70081	-0.135778
45129143	chr1:45129143:C:T	1.04415e-09	-1.72936e-10	-1.57693	8.61146e-06	-1.72936e-10	-1.57942
45129447	chr1:45129447:A:G	1.04219e-09	-1.72936e-10	-1.57881	8.62004e-06	-1.72936e-10	-1.57843
45129484	chr1:45129484:T:C	4.27651e-09	0.814618	-0.981609	0.000290064	2.41436	-0.47678
45129600	chr1:45129600:T:C	3.29094e-09	-0.428955	-5.64276e-10	6.64151e-05	0.463405	-5.64276e-10
45129806	chr1:45129806:A:G	2.78876e-09	0.656859	-1.25139	2.98569e-05	0.794265	-1.13037
45129820	chr1:45129820:T:C	1.51507e-09	-1.72936e-10	-1.20466	1.05036e-05	-1.72936e-10	-1.3808
45129954	chr1:45129954:G:C	1.76519e-07	4.22315	-0.669852	1.71849e-05	0.215859	-1.10434
45129979	chr1:45129979:C:T	4.05665e-09	0.747535	-0.967307	0.000270876	2.32604	-0.456895
45130075	chr1:45130075:T:A	1.04283e-09	-1.72936e-10	-1.57819	8.65144e-06	-1.72936e-10	-1.57479
45130247	chr1:45130247:T:C	1.04284e-09	-1.72936e-10	-1.57818	8.65161e-06	-1.72936e-10	-1.57477
45130441	chr1:45130441:GAA:G	2.69096e-09	0.6348	-1.26503	2.87144e-05	0.771267	-1.14639
45130775	chr1:45130775:C:G	7.95298e-09	-0.815136	1.26855	0.000194209	-0.265895	1.80231
45131159	chr1:45131159:A:C	7.06754e-09	-0.0407951	0.376179	0.000152627	0.949394	0.346087
45131463	chr1:45131463:T:C	5.7503e-10	-1.72806	-0.445399	4.33198e-06	-1.69581	-0.570683
45131493	chr1:45131493:G:A	1.04268e-09	-1.72936e-10	-1.57833	8.61608e-06	-1.72936e-10	-1.57889
45131545	chr1:45131545:G:A	1.04246e-09	-1.72936e-10	-1.57854	8.61111e-06	-1.72936e-10	-1.57947
45131550	chr1:45131550:C:A	9.64012e-10	-0.140994	-1.51579	1.9571e-05	0.776404	-1.53487
45131580	chr1:45131580:C:T	1.0426e-09	-1.72936e-10	-1.57841	8.6166e-06	-1.72936e-10	-1.57883
45131603	chr1:45131603:T:C	1.99775e-09	-1.72936e-10	-0.928105	2.13692e-05	-1.72936e-10	-0.67057
45131799	chr1:45131799:T:C	1.04246e-09	-1.72936e-10	-1.57855	8.61758e-06	-1.72936e-10	-1.57871
45131901	chr1:45131901:T:C	1.05691e-09	-1.72936e-10	-1.56478	9.362e-06	-1.72936e-10	-1.49586
45132448	chr1:45132448:C:T	1.04484e-09	-1.72936e-10	-1.57627	8.72182e-06	-1.72936e-10	-1.56669
45132597	chr1:45132597:C:T	1.04491e-09	-1.72936e-10	-1.57619	8.61108e-06	-1.72936e-10	-1.57947
45132695	chr1:45132695:G:A	1.04659e-09	-1.72936e-10	-1.57459	8.62059e-06	-1.72936e-10	-1.57837
45132696	chr1:45132696:T:C	6.39901e-09	-1.72936e-10	0.236015	3.54833e-05	-1.72936e-10	-0.163458
45133023	chr1:45133023:T:C	1.04197e-09	-1.72936e-10	-1.57902	8.62265e-06	-1.72936e-10	-1.57813
45133222	chr1:45133222:T:A	1.04185e-09	-1.72936e-10	-1.57913	8.62448e-06	-1.72936e-10	-1.57791
45133361	chr1:45133361:C:T	1.04905e-09	-1.72936e-10	-1.57225	8.91464e-06	-1.72936e-10	-1.54482
45133866	chr1:45133866:G:A	1.74443e-09	-1.0637	-5.64276e-10	1.06742e-05	-1.36469	-5.64276e-10
45134402	chr1:45134402:C:T	5.76013e-09	0.745752	-0.614921	9.06341e-06	-0.749194	-0.779079
45134636	chr1:45134636:G:A	1.19693e-09	-1.72936e-10	-1.44037	1.10443e-05	-1.72936e-10	-1.3306
45134668	chr1:45134668:G:C	3.63424e-09	0.782077	-1.1118	0.000193334	2.3441	-0.812202
45134756	chr1:45134756:G:A	1.04193e-09	-1.72936e-10	-1.57905	8.73248e-06	-1.72936e-10	-1.56547
45134768	chr1:45134768:T:C	1.07583e-09	-1.72936e-10	-1.54703	9.30564e-06	-1.72936e-10	-1.5019
45135196	chr1:45135196:A:G	1.99118e-09	-1.72936e-10	-0.931402	1.26302e-05	-1.72936e-10	-1.19643
45135207	chr1:45135207:G:A	2.20219e-10	-1.58324	-1.55003	1.78917e-06	-1.63425	-1.51652
45135226	chr1:45135226:A:G	1.07583e-09	-1.72936e-10	-1.54704	9.30574e-06	-1.72936e-10	-1.50189
45135298	chr1:45135298:T:C	2.55325e-09	0.574955	-1.25772	2.72378e-05	0.709861	-1.13777
45135517	chr1:45135517:C:T	6.89307e-09	-1.72936e-10	0.310389	3.81942e-05	-1.72936e-10	-0.0898352
45135616	chr1:45135616:T:C	1.04278e-09	-1.72936e-10	-1.57824	8.65066e-06	-1.72936e-10	-1.57488
45135617	chr1:45135617:C:T	1.71663e-08	0.154206	1.06862	0.000153494	0.0238301	1.27731
45135729	chr1:45135729:T:G	1.04282e-09	-1.72936e-10	-1.5782	8.65136e-06	-1.72936e-10	-1.5748
45136154	chr1:45136154:C:T	1.99893e-08	0.332314	1.04276	0.000177534	0.196382	1.25026
45136178	chr1:45136178:G:A	1.07611e-09	-1.72936e-10	-1.54677	9.30964e-06	-1.72936e-10	-1.50147
45136214	chr1:45136214:T:C	1.04866e-09	-1.72936e-10	-1.57261	8.90757e-06	-1.72936e-10	-1.54562
45136404	chr1:45136404:T:C	8.32301e-09	-0.824787	1.32368	0.000204353	-0.276667	1.864
45136689	chr1:45136689:C:G	1.04858e-09	-1.72936e-10	-1.57269	8.90584e-06	-1.72936e-10	-1.54581
45137132	chr1:45137132:G:T	1.07458e-09	-1.72936e-10	-1.5482	9.28875e-06	-1.72936e-10	-1.50372
45137440	chr1:45137440:A:G	1.0468e-09	-1.72936e-10	-1.57439	8.87093e-06	-1.72936e-10	-1.54974
45137595	chr1:45137595:C:T	1.06835e-09	-1.72936e-10	-1.55401	9.20339e-06	-1.72936e-10	-1.51295
45137920	chr1:45137920:A:G	1.07634e-09	-1.72936e-10	-1.54656	9.31241e-06	-1.72936e-10	-1.50117
45137935	chr1:45137935:T:C	1.88304e-09	-1.72936e-10	-0.98724	1.37827e-05	-1.72936e-10	-1.1091
45138256	chr1:45138256:C:G	1.06745e-09	-1.72936e-10	-1.55486	9.56996e-06	-1.72936e-10	-1.47389
45138336	chr1:45138336:G:C	1.08428e-09	-1.72936e-10	-1.53922	9.41634e-06	-1.72936e-10	-1.49007
45138736	chr1:45138736:A:G	1.07521e-09	-1.72936e-10	-1.54761	9.29764e-06	-1.72936e-10	-1.50276
45138858	chr1:45138858:A:T	3.5974e-09	0.78635	-1.12627	0.00019108	2.35025	-0.830079
45139256	chr1:45139256:A:C	9.3684e-09	-1.72936e-10	0.617214	0.000100924	-1.72936e-10	0.881852
45139611	chr1:45139611:A:G	1.07283e-09	-1.72936e-10	-1.54982	9.26802e-06	-1.72936e-10	-1.50595
45140085	chr1:45140085:G:A	1.04874e-09	-1.72936e-10	-1.57254	8.90892e-06	-1.72936e-10	-1.54547
45140343	chr1:45140343:A:C	2.75412e-09	0.652427	-1.25946	2.94395e-05	0.789633	-1.13982
45141032	chr1:45141032:T:A	1.73813e-09	-1.72936e-10	-1.06732	1.88476e-05	-1.72936e-10	-0.796132
45141386	chr1:45141386:C:A	2.8185e-09	0.675278	-1.2592	3.01426e-05	0.812968	-1.13955
45141802	chr1:45141802:AG:A	2.65016e-09	0.644597	-1.29011	2.81324e-05	0.780322	-1.17592
45141803	chr1:45141803:G:A	1.30886e-08	-1.72936e-10	0.95161	0.000128633	-1.72936e-10	1.12445
45141806	chr1:45141806:T:A	2.79003e-09	0.666149	-1.26022	2.98024e-05	0.802727	-1.14066
45142741	chr1:45142741:A:G	1.08461e-09	-1.72936e-10	-1.53891	9.41744e-06	-1.72936e-10	-1.48996
45142946	chr1:45142946:G:A	1.40156e-09	-1.72936e-10	-1.28254	1.06128e-05	-1.72936e-10	-1.37046
45143092	chr1:45143092:C:T	1.97639e-07	4.95228	-1.28597	1.95816e-05	0.677319	-1.43525
45143131	chr1:45143131:T:C	1.07156e-09	-1.72936e-10	-1.55101	9.24927e-06	-1.72936e-10	-1.50797
45143458	chr1:45143458:A:G	3.12692e-09	0.672972	-1.15305	3.40261e-05	0.811006	-1.0164
45143622	chr1:45143622:ACT:A	5.7781e-10	-1.62445	-0.544193	5.51205e-06	-1.57474	-0.450839
45144351	chr1:45144351:G:C	1.13484e-09	-1.72936e-10	-1.49364	9.25223e-06	-1.72936e-10	-1.50765
45144472	chr1:45144472:C:T	1.04253e-09	-1.72936e-10	-1.57848	8.64669e-06	-1.72936e-10	-1.57534
45144702	chr1:45144702:T:C	1.14246e-09	-1.72936e-10	-1.48694	9.00049e-06	-1.72936e-10	-1.53524
45144939	chr1:45144939:A:G	1.34432e-09	-1.72936e-10	-1.32424	1.04314e-05	-1.72936e-10	-1.3877
45145232	chr1:45145232:C:T	1.04643e-09	-1.72936e-10	-1.57474	8.86351e-06	-1.72936e-10	-1.55058
45145389	chr1:45145389:T:C	2.63324e-08	1.65067	-5.64276e-10	8.38562e-05	0.696585	-5.64276e-10
45145535	chr1:45145535:C:G	5.57518e-10	-1.62967	-0.574722	5.30507e-06	-1.58074	-0.483114
45145918	chr1:45145918:T:A	1.04174e-09	-1.72936e-10	-1.57923	8.63104e-06	-1.72936e-10	-1.57715
45146366	chr1:45146366:T:C	2.18634e-09	0.452454	-1.29036	2.312e-05	0.583518	-1.17534
45146640	chr1:45146640:A:T	1.04318e-09	-1.72936e-10	-1.57785	8.65625e-06	-1.72936e-10	-1.57424
45147000	chr1:45147000:G:A	2.70116e-08	-1.72936e-10	1.67614	0.00036688	-1.72936e-10	2.17252
45147907	chr1:45147907:CAG:C	1.24911e-08	0.413846	0.491042	7.7652e-05	0.265035	0.354684
45148003	chr1:45148003:A:C	9.08902e-09	-1.72936e-10	0.586939	0.000314485	-1.72936e-10	2.01842
45148976	chr1:45148976:T:C	1.70869e-09	-1.72936e-10	-1.0844	1.32414e-05	-1.72936e-10	-1.14917
45149757	chr1:45149757:A:G	1.32664e-09	-1.33748	-5.64276e-10	1.69952e-05	-0.899586	-5.64276e-10
45150141	chr1:45150141:G:T	4.98679e-10	-1.75147	-0.564454	1.3618e-05	-1.23179	0.11066
45150188	chr1:45150188:A:G	1.42429e-09	-1.72936e-10	-1.26645	1.1056e-05	-1.72936e-10	-1.32955
45150793	chr1:45150793:C:T	2.62378e-09	0.614354	-1.26987	2.7984e-05	0.751094	-1.15198
45151323	chr1:45151323:A:G	1.04183e-09	-1.72936e-10	-1.57915	8.61261e-06	-1.72936e-10	-1.57929
45151622	chr1:45151622:G:A	9.2997e-09	-1.72936e-10	0.609854	0.00010014	-1.72936e-10	0.874055
45151640	chr1:45151640:G:A	3.40779e-10	-1.13328	-1.56337	4.67384e-06	-0.628041	-1.5625
45152293	chr1:45152293:A:T	1.69658e-09	-1.72936e-10	-1.09152	1.31522e-05	-1.72936e-10	-1.15593
45152332	chr1:45152332:G:A	1.04373e-09	-1.72936e-10	-1.57733	1.00317e-05	-1.72936e-10	-1.42677
45152361	chr1:45152361:T:A	1.05095e-09	-1.72936e-10	-1.57043	8.64051e-06	-1.72936e-10	-1.57606
45152640	chr1:45152640:A:G	1.08938e-09	-1.72936e-10	-1.53452	8.64772e-06	-1.72936e-10	-1.57522
45152770	chr1:45152770:A:C	1.52578e-09	-1.72936e-10	-1.19762	1.17346e-05	-1.72936e-10	-1.26998
45153013	chr1:45153013:A:G	3.43461e-09	0.736303	-1.12253	0.000188001	2.32937	-0.825439
45153641	chr1:45153641:T:C	2.88767e-09	0.66743	-1.22711	3.20041e-05	0.833558	-1.10021
45153750	chr1:45153750:T:C	2.61708e-07	3.9471	-5.64276e-10	0.000202359	1.57753	-5.64276e-10
45153787	chr1:45153787:TAA:T	6.83298e-10	-1.63657	-0.364383	6.89455e-06	-1.58619	-0.215597
45153979	chr1:45153979:G:C	1.01153e-09	-1.71248	0.103815	9.18877e-06	-1.67275	0.158217
45154462	chr1:45154462:C:T	1.44007e-07	4.5485	-1.19876	1.65883e-05	0.449359	-1.37318
45154864	chr1:45154864:AAG:A	1.72541e-08	0.150904	1.07702	0.000153618	0.017287	1.28466
45154908	chr1:45154908:G:A	1.06253e-09	-1.72936e-10	-1.55947	9.10222e-06	-1.72936e-10	-1.524
45155166	chr1:45155166:G:A	9.18974e-09	-0.827271	1.42523	0.000230603	-0.269304	1.97748
45155618	chr1:45155618:G:A	1.04874e-09	-1.72936e-10	-1.57254	8.90892e-06	-1.72936e-10	-1.54547
45155799	chr1:45155799:G:A	3.25457e-08	-1.72936e-10	1.86252	0.000449038	-1.72936e-10	2.37459
45155820	chr1:45155820:G:A	2.78596e-09	0.627267	-1.2228	2.98086e-05	0.759907	-1.09763
45156134	chr1:45156134:A:G	1.26282e-09	-1.72936e-10	-1.38678	1.17966e-05	-1.72936e-10	-1.2647
45156270	chr1:45156270:G:A	1.74953e-09	-1.72936e-10	-1.06078	1.67047e-05	-1.72936e-10	-0.916828
45156303	chr1:45156303:A:AG	3.24133e-09	0.656957	-1.1011	0.000174627	2.22918	-0.799048
45156555	chr1:45156555:G:A	2.49794e-09	-0.704664	-5.64276e-10	5.57791e-05	0.288881	-5.64276e-10
45156891	chr1:45156891:C:G	5.15485e-10	-1.76793	-0.514843	1.52134e-05	-1.1533	0.142955
45157199	chr1:45157199:G:C	1.04922e-09	-1.72936e-10	-1.57208	8.91817e-06	-1.72936e-10	-1.54443
45157213	chr1:45157213:C:T	2.41476e-09	-0.738528	-5.64276e-10	9.99415e-06	-1.43052	-5.64276e-10
45157279	chr1:45157279:A:G	9.20438e-09	-1.72936e-10	0.599551	9.90386e-05	-1.72936e-10	0.862991
45157394	chr1:45157394:C:T	3.09806e-09	0.724504	-1.21386	3.3546e-05	0.867057	-1.08666
45157590	chr1:45157590:C:T	1.04317e-09	-1.72936e-10	-1.57786	8.65616e-06	-1.72936e-10	-1.57425
45157731	chr1:45157731:T:C	1.88701e-09	-1.72936e-10	-0.985136	1.25801e-05	-1.72936e-10	-1.2004
45157858	chr1:45157858:T:C	1.47774e-09	-1.72936e-10	-1.22962	1.13972e-05	-1.72936e-10	-1.29915
45157966	chr1:45157966:T:A	3.45637e-09	0.702656	-1.08256	0.000181592	2.24494	-0.775699
45158370	chr1:45158370:C:T	9.88714e-10	-0.133468	-1.49801	1.9969e-05	0.780885	-1.51922
45158466	chr1:45158466:G:T	8.54466e-10	-1.77741	-5.64276e-10	7.81654e-06	-1.67628	-5.64276e-10
45158685	chr1:45158685:G:T	1.19543e-09	-1.72936e-10	-1.44162	9.32839e-06	-1.72936e-10	-1.49946
45158690	chr1:45158690:T:C	1.50949e-09	-1.72936e-10	-1.20836	1.13946e-05	-1.72936e-10	-1.29938
45158853	chr1:45158853:T:C	1.48089e-09	-1.72936e-10	-1.22748	1.14203e-05	-1.72936e-10	-1.29712
45159713	chr1:45159713:C:T	9.5916e-10	-1.66183	-5.64276e-10	9.78344e-06	-1.45183	-5.64276e-10
45159885	chr1:45159885:G:A	3.26107e-09	-1.72936e-10	-0.438074	3.69836e-05	-1.72936e-10	-0.122046
45160159	chr1:45160159:AC:A	1.73558e-08	0.261297	0.972502	0.000153841	0.12654	1.17686
45160564	chr1:45160564:C:T	3.57643e-09	0.73521	-1.08097	0.000189739	2.28666	-0.773523
45160879	chr1:45160879:T:C	1.7216e-09	-1.72936e-10	-1.07687	1.86631e-05	-1.72936e-10	-0.805973
45161071	chr1:45161071:T:C	1.50911e-09	-1.72936e-10	-1.20861	1.15962e-05	-1.72936e-10	-1.28184
45161332	chr1:45161332:C:T	2.17674e-10	-1.72505	-1.41984	2.12138e-06	-1.49776	-1.48269
45161436	chr1:45161436:A:G	1.35246e-09	-1.3182	-5.64276e-10	7.44202e-06	-1.72538	-5.64276e-10
45161991	chr1:45161991:C:T	1.68023e-08	0.177798	1.02359	0.000149826	0.0466131	1.23034
45162298	chr1:45162298:C:T	1.04874e-09	-1.72936e-10	-1.57254	8.90892e-06	-1.72936e-10	-1.54547
45162419	chr1:45162419:C:T	1.84779e-08	0.25923	1.03722	0.000164536	0.125925	1.24469
45162566	chr1:45162566:C:G	9.61081e-10	-1.65983	-5.64276e-10	7.05027e-06	-1.77945	-5.64276e-10
45162721	chr1:45162721:G:GC	2.42776e-09	0.526039	-1.2592	2.58733e-05	0.660239	-1.13955
45162783	chr1:45162783:C:G	1.43273e-07	-1.72936e-10	3.34462	0.0252226	-1.72936e-10	6.40298
45162790	chr1:45162790:T:C	1.76213e-09	-0.0685693	-0.985034	1.10437e-05	-0.172783	-1.15787
45163068	chr1:45163068:C:T	1.51618e-09	-1.72936e-10	-1.20394	1.05095e-05	-1.72936e-10	-1.38024
45163197	chr1:45163197:C:T	1.88954e-08	0.330068	0.988722	0.00016735	0.19418	1.19339
45163316	chr1:45163316:T:C	2.83474e-08	0.620775	1.10363	0.000251427	0.481907	1.31273
45163457	chr1:45163457:A:C	1.0458e-09	-1.72936e-10	-1.57534	8.6248e-06	-1.72936e-10	-1.57788
45163549	chr1:45163549:C:A	8.66002e-10	-1.764	-5.64276e-10	7.10451e-06	-1.77179	-5.64276e-10
45163753	chr1:45163753:G:A	1.74078e-08	0.190288	1.0465	0.000155269	0.0593805	1.25326
45163900	chr1:45163900:G:C	1.51223e-09	-1.20654	-5.64276e-10	4.93978e-05	0.167387	-5.64276e-10
45163997	chr1:45163997:C:G	1.01515e-09	-1.70796	0.102867	8.92846e-06	-1.6685	0.12523
45164075	chr1:45164075:G:C	1.04319e-09	-1.72936e-10	-1.57785	8.65642e-06	-1.72936e-10	-1.57422
45164523	chr1:45164523:G:A	1.04911e-09	-1.72936e-10	-1.57219	8.91569e-06	-1.72936e-10	-1.54471
45164962	chr1:45164962:A:G	1.04316e-09	-1.72936e-10	-1.57788	8.65597e-06	-1.72936e-10	-1.57427
45165540	chr1:45165540:A:G	1.04327e-09	-1.72936e-10	-1.57777	8.65754e-06	-1.72936e-10	-1.57409
45165563	chr1:45165563:C:A	2.58241e-09	-0.671406	-5.64276e-10	5.81055e-05	0.329741	-5.64276e-10
45165564	chr1:45165564:C:T	1.50237e-09	-1.72936e-10	-1.21309	1.15597e-05	-1.72936e-10	-1.28499
45165565	chr1:45165565:A:G	1.63731e-09	-1.72936e-10	-1.12707	1.24595e-05	-1.72936e-10	-1.21003
45165623	chr1:45165623:G:A	1.10491e-09	-1.72936e-10	-1.52037	8.808e-06	-1.72936e-10	-1.55686
45165626	chr1:45165626:A:G	1.67572e-09	-1.72936e-10	-1.10388	1.30036e-05	-1.72936e-10	-1.16729
45165694	chr1:45165694:C:T	3.13441e-09	-1.72936e-10	-0.477688	1.80341e-05	-1.72936e-10	-0.840254
45165781	chr1:45165781:C:T	1.92315e-09	0.0149285	-0.981094	8.38317e-05	1.45242	-0.756124
45165854	chr1:45165854:C:A	1.16869e-09	-1.72936e-10	-1.46424	9.19687e-06	-1.72936e-10	-1.51366
45166374	chr1:45166374:T:C	9.09659e-09	-0.784117	1.37189	0.000236892	-0.193072	1.92816
45166440	chr1:45166440:T:G	1.05066e-09	-1.72936e-10	-1.57071	8.64059e-06	-1.72936e-10	-1.57605
45167317	chr1:45167317:C:T	9.68738e-09	-0.695971	1.34667	0.000255806	-0.0868994	1.8988
45167389	chr1:45167389:A:T	6.79452e-08	1.51343	1.08514	0.000521663	1.33212	1.19239
45167878	chr1:45167878:A:T	2.71596e-08	0.60937	1.07223	0.000237138	0.456378	1.27975
45168117	chr1:45168117:A:C	4.73525e-09	0.887492	-0.952586	0.000269403	2.46936	-0.605667
45168124	chr1:45168124:G:C	9.70059e-10	-0.139506	-1.51102	1.96782e-05	0.777278	-1.53029
45168215	chr1:45168215:A:G	1.72967e-09	-1.72936e-10	-1.0722	1.3392e-05	-1.72936e-10	-1.13786
45168250	chr1:45168250:C:T	1.04209e-09	-1.72936e-10	-1.5789	8.63825e-06	-1.72936e-10	-1.57632
45168502	chr1:45168502:A:T	4.51902e-09	1.30953	-1.42136	5.55762e-05	1.39685	-1.11161
45169503	chr1:45169503:A:C	1.47631e-09	-1.72936e-10	-1.23058	1.5333e-05	-1.72936e-10	-1.00251
45169812	chr1:45169812:A:G	1.10742e-09	-1.72936e-10	-1.5181	9.08177e-06	-1.72936e-10	-1.52625
45169918	chr1:45169918:T:C	1.04173e-09	-1.72936e-10	-1.57925	8.61338e-06	-1.72936e-10	-1.5792
45170130	chr1:45170130:G:A	4.62662e-09	0.997145	-1.08545	0.000258181	2.60142	-0.780281
45170868	chr1:45170868:G:A	1.50634e-09	-1.72936e-10	-1.21044	1.15866e-05	-1.72936e-10	-1.28267
45170904	chr1:45170904:A:C	6.45415e-10	-1.6505	-0.407487	6.46563e-06	-1.61698	-0.249038
45170941	chr1:45170941:G:A	8.85615e-10	-1.7416	-5.64276e-10	7.05234e-06	-1.77916	-5.64276e-10
45171220	chr1:45171220:A:G	2.58873e-08	0.636797	0.996829	0.000224652	0.481891	1.20014
45171602	chr1:45171602:T:C	1.04184e-09	-1.72936e-10	-1.57914	8.61252e-06	-1.72936e-10	-1.5793
45172303	chr1:45172303:A:G	1.04311e-09	-1.72936e-10	-1.57792	8.65526e-06	-1.72936e-10	-1.57435
45172328	chr1:45172328:T:C	1.7452e-09	-1.72936e-10	-1.06326	1.35044e-05	-1.72936e-10	-1.1295
45172641	chr1:45172641:T:C	1.19587e-09	-1.72936e-10	-1.44126	9.33066e-06	-1.72936e-10	-1.49921
45172689	chr1:45172689:G:A	2.15545e-08	0.41324	1.03722	0.000189062	0.266808	1.24275
45172932	chr1:45172932:G:A	3.93971e-09	-0.249021	-5.64276e-10	1.96702e-05	-0.753416	-5.64276e-10
45173253	chr1:45173253:A:G	7.12059e-09	-1.72936e-10	0.342862	4.49597e-05	-1.72936e-10	0.0732486
45173570	chr1:45173570:T:C	1.73394e-09	-1.72936e-10	-1.06973	1.88e-05	-1.72936e-10	-0.798664
45173747	chr1:45173747:G:A	1.04338e-09	-1.72936e-10	-1.57767	8.61127e-06	-1.72936e-10	-1.57945
45174012	chr1:45174012:C:T	1.0447e-09	-1.72936e-10	-1.5764	8.63194e-06	-1.72936e-10	-1.57705
45174069	chr1:45174069:A:G	1.08108e-09	-1.71095	0.168785	9.82418e-06	-1.68186	0.234192
45174096	chr1:45174096:A:G	8.99238e-09	-0.827622	1.40387	0.000230746	-0.249864	1.95866
45174329	chr1:45174329:A:G	6.39901e-09	-1.72936e-10	0.236015	3.54833e-05	-1.72936e-10	-0.163458
45174444	chr1:45174444:C:G	8.13958e-10	-1.7147	-0.11128	7.25412e-06	-1.68612	-0.0648324
45174740	chr1:45174740:A:G	2.90869e-09	-1.72936e-10	-0.552426	3.25229e-05	-1.72936e-10	-0.250576
45174795	chr1:45174795:A:C	8.05573e-10	-1.70702	-0.129309	7.21279e-06	-1.67687	-0.0797913
45174816	chr1:45174816:ACAGTT:A	9.33683e-09	-1.72936e-10	0.613839	0.000100549	-1.72936e-10	0.878129
45174874	chr1:45174874:A:T	7.04936e-08	-1.72936e-10	2.63539	0.0123341	-1.72936e-10	5.6876
45174966	chr1:45174966:CATT:C	1.50713e-09	-1.72936e-10	-1.20992	1.15915e-05	-1.72936e-10	-1.28225
45175782	chr1:45175782:A:C	9.8249e-09	-0.777161	1.44195	0.000256859	-0.186598	2.00261
45175973	chr1:45175973:T:C	8.52783e-10	-1.77938	-5.64276e-10	7.39905e-06	-1.73117	-5.64276e-10
45176003	chr1:45176003:A:G	4.004e-09	1.02086	-1.2537	3.95982e-05	1.09313	-1.14687
45176196	chr1:45176196:G:A	1.0603e-09	-1.72936e-10	-1.56158	9.07144e-06	-1.72936e-10	-1.52739
45176288	chr1:45176288:G:A	1.44486e-09	-1.72936e-10	-1.25211	1.1221e-05	-1.72936e-10	-1.31474
45178380	chr1:45178380:C:T	1.05986e-09	-1.72936e-10	-1.562	8.62507e-06	-1.72936e-10	-1.57785
45178696	chr1:45178696:G:A	1.04292e-09	-1.72936e-10	-1.5781	8.65242e-06	-1.72936e-10	-1.57468
45178970	chr1:45178970:A:C	1.0493e-09	-1.72936e-10	-1.57201	8.91917e-06	-1.72936e-10	-1.54432
45179397	chr1:45179397:C:T	8.54325e-09	-0.795205	1.32022	0.000219883	-0.20888	1.86946
45179978	chr1:45179978:C:G	9.29708e-09	-1.72936e-10	0.609572	0.000100096	-1.72936e-10	0.873611
45180056	chr1:45180056:C:A	1.04168e-09	-1.72936e-10	-1.5793	8.62805e-06	-1.72936e-10	-1.5775
45180145	chr1:45180145:G:A	2.02991e-08	0.413018	0.977429	0.000177892	0.267715	1.18095
45180215	chr1:45180215:G:A	1.06614e-09	-1.72936e-10	-1.55608	8.64249e-06	-1.72936e-10	-1.57583
45180233	chr1:45180233:T:C	1.4718e-09	-1.72936e-10	-1.23364	1.13536e-05	-1.72936e-10	-1.30299
45180285	chr1:45180285:T:C	8.04168e-10	-1.71434	-0.123731	7.19564e-06	-1.68567	-0.0733739
45180646	chr1:45180646:T:C	8.94851e-10	-1.7164	-0.0148261	7.98652e-06	-1.68815	0.0333895
45180710	chr1:45180710:C:T	1.05878e-08	1.27633	-0.536754	0.000632675	2.90797	-0.190532
45181493	chr1:45181493:A:G	1.04634e-09	-1.72936e-10	-1.57483	8.61959e-06	-1.72936e-10	-1.57848
45181523	chr1:45181523:C:CAGG	7.11811e-10	-1.73922	-0.22085	5.60102e-06	-1.71555	-0.294018
45181806	chr1:45181806:C:A	4.29641e-09	1.08808	-1.25043	4.25941e-05	1.16226	-1.14307
45182212	chr1:45182212:C:T	1.22673e-09	-1.41578	-5.64276e-10	9.71223e-06	-1.45913	-5.64276e-10
45182273	chr1:45182273:T:G	9.80795e-10	-1.74314	0.103623	8.58165e-06	-1.71368	0.130783
45182359	chr1:45182359:G:A	1.24411e-09	-1.72936e-10	-1.40171	9.58742e-06	-1.72936e-10	-1.47207
45183090	chr1:45183090:A:G	3.42185e-09	0.671802	-1.06175	0.000179177	2.20388	-0.748029
45183105	chr1:45183105:C:T	1.04153e-09	-1.72936e-10	-1.57944	8.69475e-06	-1.72936e-10	-1.5698
45183363	chr1:45183363:TC:T	1.12077e-09	-1.72936e-10	-1.50611	8.88848e-06	-1.72936e-10	-1.54776
45183764	chr1:45183764:A:G	1.04152e-09	-1.72936e-10	-1.57945	8.62232e-06	-1.72936e-10	-1.57816
45183890	chr1:45183890:C:T	1.10516e-09	-1.72936e-10	-1.52014	9.06103e-06	-1.72936e-10	-1.52854
45183980	chr1:45183980:A:G	3.35496e-09	0.66439	-1.07408	0.000174683	2.19411	-0.763656
45183983	chr1:45183983:G:C	1.86444e-08	0.275226	1.03019	0.000165671	0.141337	1.23615
45183993	chr1:45183993:T:A	6.75259e-08	-1.72936e-10	2.59238	0.0117063	-1.72936e-10	5.63537
45184189	chr1:45184189:A:T	3.01632e-09	0.556006	-1.0721	0.000152491	2.05607	-0.761478
45184361	chr1:45184361:C:A	1.04537e-09	-1.72936e-10	-1.57576	1.01694e-05	-1.72936e-10	-1.41313
45184436	chr1:45184436:T:C	2.36106e-10	-1.77553	-1.28807	2.74996e-06	-1.6646	-1.05633
45184494	chr1:45184494:G:A	1.13264e-09	-1.72936e-10	-1.49557	9.00081e-06	-1.72936e-10	-1.5352
45184747	chr1:45184747:A:C	1.07827e-09	-1.72936e-10	-1.54477	9.28313e-06	-1.72936e-10	-1.50432
45185272	chr1:45185272:T:C	3.75894e-10	-1.41293	-1.18565	3.65648e-06	-1.33787	-1.09815
45185351	chr1:45185351:A:C	1.0469e-09	-1.72936e-10	-1.5743	8.62046e-06	-1.72936e-10	-1.57838
45185498	chr1:45185498:T:C	5.87478e-09	-1.72936e-10	0.15054	3.7507e-05	-1.72936e-10	-0.107991
45186636	chr1:45186636:C:T	2.42557e-09	0.513048	-1.24711	2.59124e-05	0.647601	-1.1254
45186637	chr1:45186637:G:A	1.19232e-08	-1.72936e-10	0.858357	0.000148346	-1.72936e-10	1.26703
45186827	chr1:45186827:G:A	3.26856e-09	-0.43578	-5.64276e-10	9.85152e-05	0.857692	-5.64276e-10
45188030	chr1:45188030:T:C	1.04155e-09	-1.72936e-10	-1.57942	8.62382e-06	-1.72936e-10	-1.57799
45188169	chr1:45188169:C:T	2.19324e-09	-1.72936e-10	-0.834749	1.33268e-05	-1.72936e-10	-1.14274
45188869	chr1:45188869:C:G	2.76858e-08	1.70079	-5.64276e-10	4.04118e-05	-0.033397	-5.64276e-10
45189051	chr1:45189051:C:T	2.1122e-08	0.384742	1.04544	0.00018784	0.250767	1.2523
45189625	chr1:45189625:G:A	3.50638e-09	0.742758	-1.1083	0.000184696	2.29336	-0.80717
45189844	chr1:45189844:A:G	3.1553e-09	-1.68696	1.21592	3.61053e-05	-1.64434	1.49826
45189878	chr1:45189878:A:C	6.2694e-09	0.215552	-5.64276e-10	2.34858e-05	-0.576122	-5.64276e-10
45190152	chr1:45190152:G:GA	1.26103e-09	-1.72936e-10	-1.3882	1.18751e-05	-1.72936e-10	-1.25807
45190618	chr1:45190618:G:T	2.88597e-09	0.644512	-1.20478	3.1091e-05	0.782232	-1.07783
45191245	chr1:45191245:G:T	8.58185e-09	-0.834691	1.36421	0.000211502	-0.291226	1.91294
45191297	chr1:45191297:T:A	1.10571e-09	-1.72936e-10	-1.51964	8.81185e-06	-1.72936e-10	-1.55642
45192649	chr1:45192649:C:T	1.06767e-09	-1.72936e-10	-1.55465	8.64845e-06	-1.72936e-10	-1.57514
45192688	chr1:45192688:C:T	2.03939e-08	0.300944	1.09416	0.000181856	0.166236	1.30446
45193118	chr1:45193118:A:T	1.06473e-09	-1.72936e-10	-1.5574	8.62541e-06	-1.72936e-10	-1.57781
45193460	chr1:45193460:G:A	8.63092e-10	-1.76736	-5.64276e-10	7.12415e-06	-1.76903	-5.64276e-10
45193776	chr1:45193776:C:T	1.73541e-09	-1.72936e-10	-1.06889	1.8811e-05	-1.72936e-10	-0.798077
45194138	chr1:45194138:C:T	2.30406e-09	-1.72936e-10	-0.785457	1.47956e-05	-1.72936e-10	-1.03819
45194297	chr1:45194297:G:A	1.06585e-09	-1.72936e-10	-1.55636	8.64252e-06	-1.72936e-10	-1.57582
45194351	chr1:45194351:T:C	1.07394e-09	-1.72936e-10	-1.5488	8.67122e-06	-1.72936e-10	-1.57251
45194491	chr1:45194491:C:T	1.10253e-09	0.0226974	-1.54522	7.93318e-06	-0.0855515	-1.57591
45194872	chr1:45194872:G:A	1.48709e-09	-1.72936e-10	-1.22331	1.1457e-05	-1.72936e-10	-1.29392
45195049	chr1:45195049:T:C	1.07579e-09	-1.72936e-10	-1.54707	8.67899e-06	-1.72936e-10	-1.57161
45195077	chr1:45195077:T:C	1.37393e-08	0.338854	0.661278	0.000119495	0.202795	0.847958
45195601	chr1:45195601:T:C	2.9287e-07	4.72949	-0.669892	2.34608e-05	0.526879	-1.10407
45196023	chr1:45196023:ACACC:A	1.04312e-09	-1.72936e-10	-1.57791	8.64302e-06	-1.72936e-10	-1.57577
45196159	chr1:45196159:G:A	1.47774e-09	-1.72936e-10	-1.22961	1.14015e-05	-1.72936e-10	-1.29878
45196278	chr1:45196278:T:C	1.22368e-09	-1.72936e-10	-1.41826	1.05327e-05	-1.72936e-10	-1.37803
45196786	chr1:45196786:A:G	9.31164e-09	-1.72936e-10	0.611137	0.000100261	-1.72936e-10	0.875256
45197135	chr1:45197135:A:G	7.24045e-09	-0.867813	1.22737	0.00017448	-0.332667	1.76196
45197193	chr1:45197193:T:C	1.08398e-09	-1.72936e-10	-1.53949	8.71258e-06	-1.72936e-10	-1.56775
45197366	chr1:45197366:G:A	4.95345e-10	-1.66289	-0.659736	4.95653e-06	-1.61746	-0.514357
45197579	chr1:45197579:C:T	4.65691e-10	-1.63688	-0.747481	4.53661e-06	-1.58668	-0.63366
45198177	chr1:45198177:C:T	1.04373e-09	-1.72936e-10	-1.57733	1.00317e-05	-1.72936e-10	-1.42677
45198264	chr1:45198264:C:T	2.14111e-09	0.553226	-1.41203	2.22157e-05	0.689183	-1.3209
45198764	chr1:45198764:A:G	1.32137e-09	-1.72936e-10	-1.34146	1.14433e-05	-1.72936e-10	-1.29511
45198769	chr1:45198769:C:T	1.79417e-09	-1.72936e-10	-1.03559	1.38585e-05	-1.72936e-10	-1.10362
45198942	chr1:45198942:C:T	7.18769e-10	-1.69061	-0.25973	6.2587e-06	-1.64667	-0.251882
45198945	chr1:45198945:T:C	4.08623e-09	0.752783	-0.965288	0.000226861	2.30961	-0.617792
45199073	chr1:45199073:C:T	8.69528e-10	-1.75993	-5.64276e-10	7.08727e-06	-1.77422	-5.64276e-10
45199355	chr1:45199355:G:A	2.81442e-09	0.674078	-1.25945	3.01561e-05	0.813417	-1.13955
45199362	chr1:45199362:G:A	1.04118e-08	-1.72936e-10	0.722811	0.000112983	-1.72936e-10	0.994717
45199732	chr1:45199732:A:C	1.47747e-09	-1.72936e-10	-1.2298	1.13953e-05	-1.72936e-10	-1.29931
45199755	chr1:45199755:C:T	5.8011e-10	-1.64351	-0.52116	5.774e-06	-1.59541	-0.383739
45199908	chr1:45199908:G:A	3.78026e-09	0.828882	-1.11922	0.000203531	2.40317	-0.819867
45200080	chr1:45200080:G:A	4.14531e-09	-1.72936e-10	-0.19815	3.82577e-05	-1.72936e-10	-0.0881745
45200267	chr1:45200267:G:A	7.59168e-09	-0.838489	1.24541	0.000185086	-0.292858	1.78116
45200315	chr1:45200315:T:A	1.48423e-09	-1.72936e-10	-1.22523	1.14374e-05	-1.72936e-10	-1.29563
45201768	chr1:45201768:G:A	3.82317e-09	0.830622	-1.10967	0.000206311	2.40494	-0.808079
45202684	chr1:45202684:T:C	5.73158e-10	-1.28959	-0.887127	4.17324e-06	-1.75809	-0.545735
45202943	chr1:45202943:A:G	2.81665e-09	0.680983	-1.26556	3.02331e-05	0.823439	-1.14702
45202977	chr1:45202977:T:C	1.52068e-09	-1.72936e-10	-1.20097	1.59188e-05	-1.72936e-10	-0.965017
45203062	chr1:45203062:T:C	6.25182e-10	-1.7442	-0.34564	4.92593e-06	-1.71353	-0.424471
45203327	chr1:45203327:T:C	1.70806e-09	-1.72936e-10	-1.08477	1.32364e-05	-1.72936e-10	-1.14955
45203401	chr1:45203401:C:T	1.0624e-09	-1.72936e-10	-1.5596	8.63205e-06	-1.72936e-10	-1.57704
45203556	chr1:45203556:T:C	1.04629e-09	-1.72936e-10	-1.57488	8.69611e-06	-1.72936e-10	-1.56964
45203736	chr1:45203736:C:T	1.7356e-09	-1.72936e-10	-1.06877	1.88137e-05	-1.72936e-10	-0.797932
45204773	chr1:45204773:C:T	2.62975e-09	0.60596	-1.2592	2.8135e-05	0.744043	-1.13955
45204843	chr1:45204843:A:G	1.70601e-09	-1.72936e-10	-1.08597	1.32215e-05	-1.72936e-10	-1.15068
45205017	chr1:45205017:T:C	1.72048e-09	-1.72936e-10	-1.07753	1.33266e-05	-1.72936e-10	-1.14276
45205164	chr1:45205164:A:C	1.05054e-09	-1.72936e-10	-1.57082	8.93752e-06	-1.72936e-10	-1.54226
45205271	chr1:45205271:C:T	1.52686e-09	-1.72936e-10	-1.19692	1.60009e-05	-1.72936e-10	-0.959876
45205509	chr1:45205509:AAG:A	4.214e-09	-1.72936e-10	-0.181715	3.89136e-05	-1.72936e-10	-0.0711755
45205538	chr1:45205538:T:C	1.04339e-09	-1.72936e-10	-1.57765	8.65931e-06	-1.72936e-10	-1.57388
45206294	chr1:45206294:A:G	9.49831e-09	-0.844067	1.47505	0.000239476	-0.300373	2.04631
45206881	chr1:45206881:A:G	1.38359e-08	0.22172	0.785421	0.000121391	0.0888945	0.977603
45207111	chr1:45207111:T:C	9.56744e-09	-0.921198	1.55943	0.000238564	-0.397289	2.13941
45207139	chr1:45207139:T:G	1.49751e-09	-1.21632	-5.64276e-10	2.00016e-05	-0.736706	-5.64276e-10
45207261	chr1:45207261:C:T	1.45165e-08	0.300271	0.754886	0.000126982	0.164365	0.947165
45207860	chr1:45207860:G:A	8.85284e-09	-1.72936e-10	0.56061	9.53067e-05	-1.72936e-10	0.824581
45208518	chr1:45208518:T:A	1.05219e-09	-1.72936e-10	-1.56925	8.65263e-06	-1.72936e-10	-1.57466
45209448	chr1:45209448:A:G	9.01657e-09	-0.85114	1.43008	0.000226143	-0.309042	1.99769
45209558	chr1:45209558:A:G	6.39901e-09	-1.72936e-10	0.236015	3.54833e-05	-1.72936e-10	-0.163458
45210257	chr1:45210257:A:G	1.08966e-09	-1.72936e-10	-1.53426	8.64493e-06	-1.72936e-10	-1.57555
45210403	chr1:45210403:T:C	2.93218e-09	0.740909	-1.28529	3.12398e-05	0.879557	-1.17038
45210644	chr1:45210644:G:T	1.06264e-09	-1.72936e-10	-1.55938	9.07906e-06	-1.72936e-10	-1.52655
45211735	chr1:45211735:G:A	2.21365e-09	-1.72936e-10	-0.825484	1.60583e-05	-1.72936e-10	-0.95629
45212146	chr1:45212146:C:A	2.17895e-09	0.50115	-1.34244	0.000103996	1.99139	-1.07956
45212288	chr1:45212288:C:G	1.66849e-08	0.347568	0.84681	0.000146188	0.210275	1.0421
45212310	chr1:45212310:T:C	2.21541e-09	-1.72936e-10	-0.82469	1.60722e-05	-1.72936e-10	-0.955427
45212453	chr1:45212453:C:G	6.14527e-10	-1.64645	-0.460585	6.12186e-06	-1.59949	-0.321166
45212723	chr1:45212723:G:C	5.65805e-10	-1.64693	-0.542705	1.01016e-05	-1.51231	0.0924878
45212802	chr1:45212802:T:C	7.70946e-10	-1.75537	-0.124893	6.06048e-06	-1.72999	-0.200739
45213196	chr1:45213196:G:A	1.40794e-09	-1.7616	0.483603	1.15895e-05	-1.73988	0.457456
45213252	chr1:45213252:T:G	9.76386e-09	0.202112	0.456448	0.000236291	1.2885	0.444045
45213618	chr1:45213618:G:T	6.41874e-09	-1.72936e-10	0.239093	3.55793e-05	-1.72936e-10	-0.160753
45214021	chr1:45214021:T:C	1.04704e-09	-1.72936e-10	-1.57416	8.87143e-06	-1.72936e-10	-1.54968
45214307	chr1:45214307:T:TATC	1.57817e-09	-1.72936e-10	-1.16386	1.66891e-05	-1.72936e-10	-0.917762
45214467	chr1:45214467:T:C	7.73589e-09	0.425743	-5.64276e-10	2.30635e-05	-0.594269	-5.64276e-10
45214935	chr1:45214935:C:T	3.09959e-09	-1.72936e-10	-0.488858	2.77529e-05	-1.72936e-10	-0.409178
45215412	chr1:45215412:G:T	1.06026e-09	-1.72936e-10	-1.56162	9.43023e-06	-1.72936e-10	-1.4886
45216104	chr1:45216104:G:A	1.09799e-09	-1.72936e-10	-1.52665	9.20789e-06	-1.72936e-10	-1.51246
45217203	chr1:45217203:C:T	1.10319e-08	-1.72936e-10	0.780659	0.000136382	-1.72936e-10	1.18294
45217328	chr1:45217328:C:T	1.07712e-09	-1.72936e-10	-1.54584	8.66603e-06	-1.72936e-10	-1.57311
45217747	chr1:45217747:G:A	9.27734e-09	0.119203	0.488244	0.000218192	1.17711	0.475745
45218357	chr1:45218357:A:G	6.59239e-10	-1.7636	-0.2732	5.18479e-06	-1.74228	-0.34451
45218659	chr1:45218659:A:G	1.61788e-08	0.426256	0.737319	0.000140583	0.287013	0.926268
45218890	chr1:45218890:C:T	2.05203e-08	1.40129	-5.64276e-10	0.000200053	1.56606	-5.64276e-10
45219475	chr1:45219475:T:C	1.04365e-09	-1.72936e-10	-1.57741	8.66211e-06	-1.72936e-10	-1.57356
45219813	chr1:45219813:A:G	1.33496e-09	-1.76564	0.434414	1.097e-05	-1.74612	0.408763
45220192	chr1:45220192:G:A	8.44692e-09	-1.72936e-10	0.513673	9.0687e-05	-1.72936e-10	0.774895
45220468	chr1:45220468:G:A	2.19289e-09	-0.834906	-5.64276e-10	1.33838e-05	-1.13847	-5.64276e-10
45220501	chr1:45220501:A:G	1.04211e-09	-1.72936e-10	-1.57888	8.6484e-06	-1.72936e-10	-1.57514
45220639	chr1:45220639:A:C	1.9383e-09	0.39346	-1.35178	8.89735e-05	1.84871	-1.09289
45220872	chr1:45220872:C:T	3.09143e-09	-1.72936e-10	-0.491494	2.76795e-05	-1.72936e-10	-0.411828
45220912	chr1:45220912:A:G	2.49987e-09	0.529035	-1.23293	2.65665e-05	0.657892	-1.11076
45221121	chr1:45221121:T:C	1.0428e-09	-0.0138863	-1.56433	8.09521e-06	-0.118655	-1.52259
45222116	chr1:45222116:G:T	1.34126e-09	-1.32652	-5.64276e-10	3.9549e-05	-0.0549772	-5.64276e-10
45222369	chr1:45222369:T:C	1.04897e-09	-1.72936e-10	-1.57232	8.67324e-06	-1.72936e-10	-1.57228
45222578	chr1:45222578:G:C	4.4365e-10	-1.66782	-0.765028	4.27224e-06	-1.62479	-0.655585
45223013	chr1:45223013:C:T	1.09779e-08	-1.72936e-10	0.775753	0.000135537	-1.72936e-10	1.17673
45223589	chr1:45223589:A:G	1.99767e-10	-1.65547	-1.57526	1.45558e-06	-1.77938	-1.57773
45223929	chr1:45223929:T:C	2.78225e-09	0.618216	-1.21508	2.98355e-05	0.751275	-1.08809
45224131	chr1:45224131:T:C	1.0621e-09	-1.72936e-10	-1.55988	8.63162e-06	-1.72936e-10	-1.57709
45224153	chr1:45224153:C:T	1.82726e-09	-1.72936e-10	-1.01731	1.36259e-05	-1.72936e-10	-1.12054
45224524	chr1:45224524:T:C	1.01327e-09	-1.75574	0.148791	8.27922e-06	-1.73158	0.112811
45224965	chr1:45224965:ATAAG:A	9.61637e-10	-1.65925	-5.64276e-10	7.49351e-06	-1.71848	-5.64276e-10
45225111	chr1:45225111:C:T	1.07665e-09	-1.72936e-10	-1.54627	8.68283e-06	-1.72936e-10	-1.57117
45225235	chr1:45225235:C:T	1.08035e-09	-1.72936e-10	-1.54284	8.69808e-06	-1.72936e-10	-1.56942
45225500	chr1:45225500:A:G	2.21518e-09	0.434605	-1.2594	0.00010793	1.90597	-0.957002
45225667	chr1:45225667:G:C	1.04193e-09	-1.72936e-10	-1.57905	8.6873e-06	-1.72936e-10	-1.57066
45225833	chr1:45225833:A:G	1.14403e-09	-1.72936e-10	-1.48557	9.32068e-06	-1.72936e-10	-1.50028
45226377	chr1:45226377:T:G	2.66908e-09	0.797706	-1.4361	2.43603e-05	0.905532	-1.4451
45226665	chr1:45226665:C:T	6.35838e-09	-0.00786784	0.237512	5.31863e-05	-0.127331	0.368614
45226720	chr1:45226720:G:A	1.51342e-09	-1.72936e-10	-1.20575	1.18651e-05	-1.72936e-10	-1.25891
45227061	chr1:45227061:T:A	4.8358e-09	0.754136	-0.798217	0.000282132	2.31208	-0.402221
45227262	chr1:45227262:C:A	1.07665e-09	-1.72936e-10	-1.54627	8.68283e-06	-1.72936e-10	-1.57117
45227835	chr1:45227835:C:T	3.00898e-09	0.524745	-1.04327	0.000148411	2.01147	-0.744007
45227920	chr1:45227920:A:AT	1.98646e-09	-1.72936e-10	-0.933774	1.43119e-05	-1.72936e-10	-1.07143
45227921	chr1:45227921:G:T	1.98967e-09	-1.72936e-10	-0.93216	1.43321e-05	-1.72936e-10	-1.07002
45227926	chr1:45227926:T:TTTGC	1.98263e-09	-1.72936e-10	-0.935705	1.42893e-05	-1.72936e-10	-1.073
45227940	chr1:45227940:C:T	1.19217e-09	-1.72936e-10	-1.44435	9.36956e-06	-1.72936e-10	-1.49505
45228345	chr1:45228345:T:C	5.79714e-09	-0.0465492	0.183786	4.84009e-05	-0.166006	0.313005
45229000	chr1:45229000:A:G	8.97654e-09	-0.850336	1.42482	0.000224611	-0.305178	1.98703
45229124	chr1:45229124:C:T	8.1785e-09	-0.815389	1.29677	0.000203535	-0.261366	1.84468
45229797	chr1:45229797:A:G	3.25596e-09	-1.72936e-10	-0.439642	3.69741e-05	-1.72936e-10	-0.122302
45230477	chr1:45230477:C:G	1.03981e-08	-0.830001	1.5515	0.00026085	-0.281684	2.11311
45231975	chr1:45231975:T:G	3.59912e-09	-0.339439	-5.64276e-10	0.000113472	0.999036	-5.64276e-10
45232069	chr1:45232069:ATTATGAACCAGCTATTCTTC:A	1.07916e-08	-1.72936e-10	0.758636	0.000117142	-1.72936e-10	1.03087
45232247	chr1:45232247:C:T	2.73076e-09	0.67177	-1.28732	2.8776e-05	0.799858	-1.17284
45233047	chr1:45233047:G:C	2.56752e-09	0.811486	-1.48867	2.32716e-05	0.91713	-1.50242
45233060	chr1:45233060:A:G	9.66647e-09	-1.72936e-10	0.648535	0.000104045	-1.72936e-10	0.912308
45233075	chr1:45233075:A:T	1.16423e-09	-1.72936e-10	-1.46807	1.15866e-05	-1.72936e-10	-1.28267
45233098	chr1:45233098:T:C	1.0486e-09	-1.72936e-10	-1.57267	8.62926e-06	-1.72936e-10	-1.57736
45233348	chr1:45233348:A:G	6.7987e-09	0.296603	-5.64276e-10	0.000101665	0.889166	-5.64276e-10
45233396	chr1:45233396:A:T	2.53712e-09	0.596675	-1.28577	2.67005e-05	0.723174	-1.17101
45233528	chr1:45233528:T:C	2.30196e-09	0.748302	-1.53467	2.0958e-05	0.853171	-1.54317
45233642	chr1:45233642:G:T	1.66723e-09	-1.72936e-10	-1.10897	1.28645e-05	-1.72936e-10	-1.17804
45233912	chr1:45233912:A:G	8.79316e-09	-0.874406	1.42825	0.000216708	-0.335448	1.98148
45234153	chr1:45234153:C:A	7.28351e-08	-1.72936e-10	2.66807	0.0128873	-1.72936e-10	5.73148
45234571	chr1:45234571:A:G	5.74655e-08	1.2509	1.18016	0.000355097	1.06129	1.07858
45234683	chr1:45234683:C:A	1.66313e-09	-1.72936e-10	-1.11143	1.28344e-05	-1.72936e-10	-1.18039
45236233	chr1:45236233:T:G	1.23038e-09	-1.75594	0.343134	9.65045e-06	-1.73215	0.266636
45236891	chr1:45236891:T:C	1.49688e-09	-1.72936e-10	-1.21675	1.0464e-05	-1.72936e-10	-1.38458
45237548	chr1:45237548:T:C	6.18112e-08	0.00388163	2.50007	0.000749301	-0.113365	2.99999
45237620	chr1:45237620:A:G	1.77254e-09	-1.04772	-5.64276e-10	1.11384e-05	-1.32212	-5.64276e-10
45238168	chr1:45238168:A:G	9.18759e-10	-1.66401	-0.0408457	9.52529e-06	-1.76276	0.284194
45238306	chr1:45238306:G:T	1.44875e-09	-1.24942	-5.64276e-10	4.57528e-05	0.0907333	-5.64276e-10
45238537	chr1:45238537:G:A	3.2443e-09	-1.72936e-10	-0.44323	3.67033e-05	-1.72936e-10	-0.129652
45238816	chr1:45238816:T:C	1.60348e-09	0.220781	-1.36873	2.58258e-06	-1.25294	-1.53079
45238842	chr1:45238842:C:T	1.11485e-08	-1.72936e-10	0.791181	0.000121905	-1.72936e-10	1.07072
45239100	chr1:45239100:C:T	2.97674e-09	-1.72936e-10	-0.529298	5.28739e-05	-1.72936e-10	0.235391
45239428	chr1:45239428:T:C	1.76491e-09	-1.05203	-5.64276e-10	1.10965e-05	-1.32589	-5.64276e-10
45239491	chr1:45239491:G:A	1.07562e-08	-1.72936e-10	0.755358	0.000116465	-1.72936e-10	1.02507
45239591	chr1:45239591:G:C	1.04398e-09	-1.72936e-10	-1.57708	8.80478e-06	-1.72936e-10	-1.55722
45239642	chr1:45239642:C:T	2.28309e-09	-1.72936e-10	-0.7946	1.60953e-05	-1.72936e-10	-0.95399
45239672	chr1:45239672:A:G	1.1412e-09	-1.72936e-10	-1.48805	9.30867e-06	-1.72936e-10	-1.50157
45240037	chr1:45240037:C:A	1.73892e-08	-0.830562	2.06628	0.000471031	-0.277909	2.70031
45240129	chr1:45240129:G:A	1.15919e-09	-1.47241	-5.64276e-10	9.22611e-06	-1.51048	-5.64276e-10
45240866	chr1:45240866:C:T	1.04193e-09	-1.72936e-10	-1.57906	8.66759e-06	-1.72936e-10	-1.57293
45241369	chr1:45241369:A:G	1.13959e-09	-1.72936e-10	-1.48946	9.29678e-06	-1.72936e-10	-1.50285
45241444	chr1:45241444:T:C	1.12225e-09	-1.72936e-10	-1.50479	9.77167e-06	-1.72936e-10	-1.45303
45242436	chr1:45242436:G:A	1.1832e-08	0.458814	0.391864	0.000107637	0.312957	0.633292
45242443	chr1:45242443:G:A	2.98228e-09	0.690573	-1.21801	2.48558e-05	0.546375	-1.0658
45243144	chr1:45243144:G:A	1.19792e-07	3.73773	-0.572098	1.3594e-05	-0.0989505	-1.02394
45244377	chr1:45244377:G:A	1.51336e-09	-1.72936e-10	-1.2058	1.13644e-05	-1.72936e-10	-1.30204
45245522	chr1:45245522:A:C	1.68905e-08	-0.741503	1.94812	0.000475802	-0.170331	2.60281
45245893	chr1:45245893:G:C	2.36848e-09	-1.72936e-10	-0.757878	1.68033e-05	-1.72936e-10	-0.910945
45246077	chr1:45246077:A:G	1.05758e-09	-1.72936e-10	-1.56415	9.36212e-06	-1.72936e-10	-1.49585
45246147	chr1:45246147:T:C	1.92877e-09	-1.72936e-10	-0.963245	1.39014e-05	-1.72936e-10	-1.10053
45246280	chr1:45246280:T:C	2.79619e-08	0.139324	1.57139	0.000310801	0.00717865	1.99946
45246334	chr1:45246334:G:T	2.2979e-09	0.490555	-1.27869	2.40047e-05	0.611465	-1.16573
45246562	chr1:45246562:C:T	1.12955e-09	-1.72936e-10	-1.49831	9.22207e-06	-1.72936e-10	-1.51092
45246636	chr1:45246636:G:A	1.05768e-09	-1.72936e-10	-1.56405	8.61699e-06	-1.72936e-10	-1.57878
45246945	chr1:45246945:A:G	3.92072e-08	-1.72936e-10	2.04873	0.00544139	-1.72936e-10	4.86927
45247137	chr1:45247137:C:T	2.35991e-09	0.531166	-1.29267	2.47537e-05	0.655687	-1.17923
45247212	chr1:45247212:C:T	6.29727e-09	-1.72936e-10	0.219988	3.72968e-05	-1.72936e-10	-0.113611
45247372	chr1:45247372:C:T	1.62872e-09	-1.72936e-10	-1.13234	1.25569e-05	-1.72936e-10	-1.20225
45247537	chr1:45247537:T:C	1.60002e-09	-1.72936e-10	-1.15011	1.2352e-05	-1.72936e-10	-1.2187
45247816	chr1:45247816:G:A	3.05728e-08	0.197158	1.60283	0.000341781	0.0689399	2.03271
45247861	chr1:45247861:G:A	1.49066e-09	-1.72936e-10	-1.22091	1.5512e-05	-1.72936e-10	-0.990905
45248394	chr1:45248394:G:A	1.12868e-09	-1.72936e-10	-1.49908	9.21516e-06	-1.72936e-10	-1.51167
45248498	chr1:45248498:C:T	1.12955e-09	-1.72936e-10	-1.49831	9.22207e-06	-1.72936e-10	-1.51092
45248918	chr1:45248918:C:T	2.06854e-09	-1.72936e-10	-0.893287	1.49503e-05	-1.72936e-10	-1.02779
45249124	chr1:45249124:G:A	7.73791e-10	-1.66654	-0.210046	8.61722e-06	-1.62485	0.0460955
45249216	chr1:45249216:AT:A	3.26045e-09	0.672308	-1.11057	0.000177897	2.21245	-0.763761
45249473	chr1:45249473:T:C	2.91827e-08	0.118191	1.63526	0.000326322	-0.010736	2.0661
45249821	chr1:45249821:C:T	1.32768e-09	-1.72936e-10	-1.3367	1.03287e-05	-1.72936e-10	-1.39759
45250181	chr1:45250181:G:A	9.39965e-10	-0.480628	-1.20141	7.57249e-06	-0.37022	-1.33778
45250190	chr1:45250190:T:C	2.17491e-09	-1.77465	0.93151	1.93855e-05	-1.76182	0.993829
45250374	chr1:45250374:A:C	1.17971e-09	-1.72936e-10	-1.45486	9.6116e-06	-1.72936e-10	-1.46955
45250868	chr1:45250868:G:A	1.2747e-09	0.187877	-1.56529	9.74693e-06	0.0681403	-1.52371
45251548	chr1:45251548:C:G	1.74156e-09	-1.72936e-10	-1.06534	1.80972e-05	-1.72936e-10	-0.836761
45251779	chr1:45251779:C:T	1.96107e-09	0.359348	-1.30599	2.0339e-05	0.475001	-1.19498
45252022	chr1:45252022:G:A	1.05902e-09	-1.72936e-10	-1.56278	8.62063e-06	-1.72936e-10	-1.57836
45252027	chr1:45252027:A:G	5.63802e-09	0.77782	-0.668416	0.00033443	2.33799	-0.258084
45252493	chr1:45252493:G:A	1.88275e-09	-1.72936e-10	-0.987393	1.98898e-05	-1.72936e-10	-0.742314
45253426	chr1:45253426:C:T	1.98909e-09	-1.72936e-10	-0.932452	1.44543e-05	-1.72936e-10	-1.06153
45253515	chr1:45253515:A:G	1.04306e-09	-1.72936e-10	-1.57797	8.63983e-06	-1.72936e-10	-1.57614
45253586	chr1:45253586:G:A	5.91579e-09	-1.72936e-10	0.157496	3.31079e-05	-1.72936e-10	-0.232747
45253599	chr1:45253599:T:C	2.1186e-09	-1.76922	0.899844	1.82243e-05	-1.75164	0.921876
45253955	chr1:45253955:G:A	2.55233e-09	0.551412	-1.23453	2.72324e-05	0.679788	-1.1079
45254053	chr1:45254053:C:T	1.95632e-09	-1.72936e-10	-0.949063	1.42127e-05	-1.72936e-10	-1.07838
45254118	chr1:45254118:G:A	1.38281e-09	0.235481	-1.53149	9.72912e-06	0.113011	-1.57041
45254303	chr1:45254303:C:G	5.95464e-09	0.908128	-0.744087	0.00036025	2.50335	-0.349067
45254438	chr1:45254438:G:A	2.60627e-09	0.548323	-1.21053	0.000132904	2.05395	-0.896842
45254452	chr1:45254452:A:C	1.04456e-09	-1.72936e-10	-1.57654	8.62654e-06	-1.72936e-10	-1.57767
45255214	chr1:45255214:G:T	1.83758e-08	-0.671312	1.96222	0.000503879	-0.0858863	2.5757
45255277	chr1:45255277:G:A	1.04386e-09	-1.72936e-10	-1.5772	8.63162e-06	-1.72936e-10	-1.57709
45256262	chr1:45256262:A:G	1.49782e-08	-0.617702	1.70417	0.000407184	-0.021586	2.29833
45256607	chr1:45256607:T:C	1.0426e-09	-1.72936e-10	-1.57841	8.64618e-06	-1.72936e-10	-1.5754
45256694	chr1:45256694:G:C	2.12168e-08	1.43467	-5.64276e-10	6.84e-05	0.492854	-5.64276e-10
45257513	chr1:45257513:G:A	4.76129e-08	0.165008	2.07797	0.000503199	0.0305289	2.45794
45257530	chr1:45257530:T:C	5.85941e-09	-1.72936e-10	0.147921	3.28327e-05	-1.72936e-10	-0.241093
45257731	chr1:45257731:T:A	1.57798e-09	-1.72936e-10	-1.16398	1.16983e-05	-1.72936e-10	-1.27307
45257763	chr1:45257763:A:G	1.04304e-09	-1.72936e-10	-1.57799	8.6401e-06	-1.72936e-10	-1.5761
45257904	chr1:45257904:G:T	1.93463e-09	-1.72936e-10	-0.960213	1.40386e-05	-1.72936e-10	-1.09071
45257977	chr1:45257977:G:A	3.38881e-08	0.146694	1.75624	0.000351877	0.0132858	2.11748
45258300	chr1:45258300:T:C	1.04376e-09	-1.72936e-10	-1.5773	8.63211e-06	-1.72936e-10	-1.57703
45259315	chr1:45259315:C:T	1.09748e-09	-1.72936e-10	-1.52711	8.79917e-06	-1.72936e-10	-1.55786
45259634	chr1:45259634:C:T	1.05218e-09	-1.72936e-10	-1.56926	8.61109e-06	-1.72936e-10	-1.57947
45259721	chr1:45259721:C:T	2.43031e-09	0.431446	-1.16356	2.61315e-05	0.556129	-1.0255
45260060	chr1:45260060:G:T	6.4778e-09	-1.72936e-10	0.248253	6.73368e-05	-1.72936e-10	0.477187
45260850	chr1:45260850:T:C	1.043e-09	-1.72936e-10	-1.57803	8.64059e-06	-1.72936e-10	-1.57605
45261099	chr1:45261099:A:T	2.4244e-09	0.530488	-1.26503	2.56256e-05	0.654784	-1.14371
45262372	chr1:45262372:T:C	1.04186e-09	-1.72936e-10	-1.57912	8.66657e-06	-1.72936e-10	-1.57305
45262617	chr1:45262617:T:C	7.01863e-08	-1.72936e-10	2.63102	0.0122791	-1.72936e-10	5.68313
45262992	chr1:45262992:T:C	1.1067e-09	-1.72936e-10	-1.51875	9.13733e-06	-1.72936e-10	-1.52015
45263014	chr1:45263014:A:G	2.81299e-09	-1.76632	1.18044	2.42293e-05	-1.74698	1.20202
45263562	chr1:45263562:C:T	2.73793e-09	0.672055	-1.28498	0.000140028	2.21073	-1.00141
45264022	chr1:45264022:G:A	1.04233e-09	-1.72936e-10	-1.57867	8.67606e-06	-1.72936e-10	-1.57195
45264187	chr1:45264187:T:G	3.07738e-09	0.712282	-1.20833	3.30865e-05	0.845715	-1.07911
45264938	chr1:45264938:T:C	1.20478e-09	-1.72936e-10	-1.43383	9.94558e-06	-1.72936e-10	-1.43539
45266205	chr1:45266205:C:A	1.18331e-09	-0.20534	-1.24647	9.77007e-06	-0.0776711	-1.37552
45266238	chr1:45266238:A:G	4.85362e-09	-0.000771262	-0.0396315	5.38533e-05	-0.104843	0.358587
45266425	chr1:45266425:T:C	3.75501e-09	-1.72936e-10	-0.297038	3.45354e-05	-1.72936e-10	-0.190535
45266642	chr1:45266642:T:A	4.40778e-10	-1.68621	-0.753132	8.48054e-06	-1.41928	-0.175468
45267183	chr1:45267183:C:T	1.44813e-09	-1.72936e-10	-1.24986	1.49457e-05	-1.72936e-10	-1.02809
45267384	chr1:45267384:G:A	1.27555e-09	0.00347382	-1.38023	1.10331e-05	0.145401	-1.47702
45267731	chr1:45267731:T:C	1.02528e-09	-1.76729	0.172126	9.02469e-06	-1.74823	0.21568
45267909	chr1:45267909:C:T	9.70368e-09	0.250712	0.401665	9.68563e-05	0.113552	0.727158
45268802	chr1:45268802:CAGA:C	2.08464e-09	-1.72936e-10	-0.885531	1.50371e-05	-1.72936e-10	-1.022
45269433	chr1:45269433:G:A	9.80243e-10	-0.364157	-1.27593	8.08963e-06	-0.247108	-1.39483
45269844	chr1:45269844:G:A	1.04578e-09	-0.325631	-1.24974	8.60155e-06	-0.206291	-1.37429
45269850	chr1:45269850:A:G	3.06691e-09	0.600866	-1.10033	3.33875e-05	0.733195	-0.957534
45270075	chr1:45270075:C:G	1.47985e-09	-1.72936e-10	-1.22819	1.1017e-05	-1.72936e-10	-1.33308
45270668	chr1:45270668:C:T	1.37843e-09	-1.72936e-10	-1.29918	1.36329e-05	-1.72936e-10	-1.12003
45270770	chr1:45270770:T:C	9.84646e-09	-0.899922	1.56691	0.000161506	-0.253693	1.60571
45270841	chr1:45270841:C:A	5.30452e-10	-0.695375	-1.55878	3.71209e-06	-0.845328	-1.57559
45271180	chr1:45271180:A:T	5.37944e-09	-1.6191	1.68156	8.36139e-05	-1.43919	2.13288
45271556	chr1:45271556:G:A	4.31314e-09	-1.72936e-10	-0.158461	5.16687e-05	-1.72936e-10	0.212333
45271618	chr1:45271618:A:G	4.32976e-10	-1.73475	-0.72245	3.44644e-06	-1.69915	-0.796031
45271728	chr1:45271728:G:A	3.71401e-09	-0.434698	0.126681	3.95563e-05	-0.563635	0.508841
45271766	chr1:45271766:T:C	8.26372e-08	-0.575971	3.3703	0.00152521	-0.306599	3.90397
45272182	chr1:45272182:G:A	3.61836e-09	-0.436805	0.102697	3.84202e-05	-0.565975	0.482041
45272733	chr1:45272733:A:T	2.44136e-09	0.377863	-1.10544	2.59111e-05	0.485854	-0.963701
45273023	chr1:45273023:A:T	9.49163e-09	1.081	-0.450714	0.000307214	2.0802	-0.0851714
45273465	chr1:45273465:A:C	1.05572e-09	-1.72936e-10	-1.56591	8.62535e-06	-1.72936e-10	-1.57781
45273909	chr1:45273909:G:A	1.09347e-09	-1.72936e-10	-1.53078	8.77944e-06	-1.72936e-10	-1.56011
45274281	chr1:45274281:TGA:T	1.05117e-09	-1.72936e-10	-1.57022	8.64309e-06	-1.72936e-10	-1.57576
45274435	chr1:45274435:G:T	8.85583e-08	-0.577356	3.44089	0.00165391	-0.30384	3.98222
45274797	chr1:45274797:T:C	3.72814e-10	-1.76952	-0.837287	2.98606e-06	-1.68043	-0.958132
45275029	chr1:45275029:A:G	4.31213e-10	-1.73437	-0.726914	3.43582e-06	-1.69956	-0.798704
45275380	chr1:45275380:C:T	4.75947e-09	-0.436872	0.37688	5.30204e-05	-0.565402	0.80356
45277208	chr1:45277208:C:T	9.58241e-10	-1.66278	-5.64276e-10	9.76325e-06	-1.45389	-5.64276e-10
45277242	chr1:45277242:C:T	3.49117e-09	-0.507151	0.137258	3.73582e-05	-0.632431	0.520464
45277436	chr1:45277436:A:G	4.68763e-09	-0.477595	0.402394	5.08802e-05	-0.605097	0.802051
45277589	chr1:45277589:G:A	3.46418e-09	-0.489522	0.111868	3.68811e-05	-0.615947	0.491126
45277855	chr1:45277855:A:C	4.23882e-09	-0.463233	0.287389	4.54374e-05	-0.591759	0.675575
45277957	chr1:45277957:T:C	7.45015e-08	-0.524241	3.21493	0.00138567	-0.245756	3.74718
45278267	chr1:45278267:G:C	8.16014e-09	0.479133	-5.64276e-10	1.90047e-05	-0.787831	-5.64276e-10
45278940	chr1:45278940:T:C	4.27555e-09	-0.443668	0.276451	4.58045e-05	-0.573166	0.66503
45279027	chr1:45279027:A:G	1.1513e-09	-1.72936e-10	-1.47924	9.55552e-06	-1.72936e-10	-1.4754
45279138	chr1:45279138:A:G	2.50711e-09	0.331917	-1.03291	2.67793e-05	0.438321	-0.883213
45279483	chr1:45279483:C:T	1.22711e-09	-1.72936e-10	-1.41547	1.17884e-05	-1.72936e-10	-1.26541
45279773	chr1:45279773:G:A	7.98793e-08	1.9205	0.839893	0.00316952	2.99083	1.33799
45280091	chr1:45280091:T:C	1.54945e-09	-1.18223	-5.64276e-10	2.51708e-05	-0.506836	-5.64276e-10
45280154	chr1:45280154:T:A	3.88674e-09	-0.496631	0.234074	4.20139e-05	-0.621927	0.627408
45280663	chr1:45280663:C:T	1.04379e-09	-1.72936e-10	-1.57727	8.61403e-06	-1.72936e-10	-1.57913
45280937	chr1:45280937:T:A	8.9048e-09	-1.72936e-10	0.566462	5.55072e-05	-1.72936e-10	0.283994
45281156	chr1:45281156:T:C	8.27668e-08	-0.691881	3.48778	0.00152918	-0.434622	4.03459
45281655	chr1:45281655:C:T	6.43966e-09	-1.72936e-10	0.242347	6.76819e-05	-1.72936e-10	0.482299
45281827	chr1:45281827:G:A	8.33479e-09	-1.72936e-10	0.50031	0.000101289	-1.72936e-10	0.88546
45281846	chr1:45281846:G:C	8.56285e-10	-0.253179	-1.5221	9.01525e-06	-0.153853	-1.37975
45282442	chr1:45282442:C:T	1.25686e-09	-1.39151	-5.64276e-10	8.27896e-06	-1.6188	-5.64276e-10
45282473	chr1:45282473:C:T	2.72722e-09	0.450918	-1.06777	2.90379e-05	0.560464	-0.924381
45282484	chr1:45282484:G:A	4.83629e-10	-1.61443	-0.73214	6.97898e-06	-1.6323	-0.157315
45282897	chr1:45282897:A:G	5.35626e-09	0.958305	-0.900167	0.000164409	1.94309	-0.573253
45283120	chr1:45283120:T:C	1.04319e-09	-1.72936e-10	-1.57785	8.62094e-06	-1.72936e-10	-1.57832
45283171	chr1:45283171:C:A	1.04857e-09	-1.72936e-10	-1.5727	8.61155e-06	-1.72936e-10	-1.57941
45283297	chr1:45283297:T:A	1.04769e-08	-0.355174	1.08421	0.000111895	-0.505919	1.49096
45283769	chr1:45283769:A:AT	3.9154e-10	-1.73421	-0.823587	3.10784e-06	-1.69915	-0.899435
45283950	chr1:45283950:C:A	1.75908e-08	-0.35942	1.60667	0.000198628	-0.507856	2.06677
45284067	chr1:45284067:T:C	6.69194e-09	-0.973142	1.25392	0.000122204	-0.2218	1.29497
45284126	chr1:45284126:T:C	1.04219e-09	-1.72936e-10	-1.57881	8.62382e-06	-1.72936e-10	-1.57799
45284323	chr1:45284323:T:C	5.1934e-09	-0.20463	0.23189	4.16176e-05	-0.368913	0.364917
45284374	chr1:45284374:G:A	5.18588e-09	-0.947232	0.973044	9.57408e-05	-0.185524	1.01465
45284442	chr1:45284442:A:C	3.70756e-08	1.4831	0.509731	0.00126	2.47845	0.927893
45284623	chr1:45284623:A:G	3.71086e-10	-1.74006	-0.871386	2.94787e-06	-1.707	-0.944436
45284687	chr1:45284687:G:A	4.09435e-09	-1.72936e-10	-0.21052	4.88166e-05	-1.72936e-10	0.155551
45284745	chr1:45284745:C:T	7.42578e-08	-1.72936e-10	2.68741	0.0132335	-1.72936e-10	5.75799
45284935	chr1:45284935:A:G	9.01738e-08	-0.553893	3.4355	0.0016906	-0.277644	3.97796
45285210	chr1:45285210:C:T	6.54641e-09	0.258788	-5.64276e-10	2.90714e-05	-0.362765	-5.64276e-10
45285252	chr1:45285252:C:T	1.38456e-09	-1.72936e-10	-1.29475	9.79733e-06	-1.72936e-10	-1.45041
45285274	chr1:45285274:A:G	3.73411e-10	-1.73195	-0.873258	2.97498e-06	-1.69615	-0.946131
45285283	chr1:45285283:A:C	3.69599e-10	-1.73297	-0.882494	2.9451e-06	-1.69744	-0.95494
45285397	chr1:45285397:A:T	1.05129e-09	-1.72936e-10	-1.57011	8.823e-06	-1.72936e-10	-1.55516
45285425	chr1:45285425:C:G	1.04332e-09	-1.72936e-10	-1.57772	8.61587e-06	-1.72936e-10	-1.57891
45285434	chr1:45285434:A:G	9.89657e-09	-1.72936e-10	0.67206	0.000121801	-1.72936e-10	1.06987
45285617	chr1:45285617:C:T	5.98597e-09	1.09443	-0.925137	0.000187027	2.10123	-0.602498
45285956	chr1:45285956:A:G	2.2886e-09	0.313798	-1.10599	2.42103e-05	0.418682	-0.964421
45286781	chr1:45286781:C:A	1.04381e-09	-1.72936e-10	-1.57725	8.65969e-06	-1.72936e-10	-1.57384
45287700	chr1:45287700:C:G	1.42667e-09	-1.72936e-10	-1.26479	1.06151e-05	-1.72936e-10	-1.37025
45288014	chr1:45288014:A:C	4.04686e-09	-0.483528	0.261341	4.32666e-05	-0.611191	0.646054
45288302	chr1:45288302:G:A	3.64954e-09	-0.54788	0.222354	3.90129e-05	-0.671969	0.603342
45288442	chr1:45288442:G:A	3.18451e-09	-0.470613	0.00878418	3.34571e-05	-0.598056	0.375801
45289393	chr1:45289393:G:A	9.59365e-10	-0.171404	-1.49021	1.04718e-05	-0.0655822	-1.31825
45289745	chr1:45289745:G:A	1.40173e-09	-1.72936e-10	-1.28242	1.21661e-05	-1.72936e-10	-1.23387
45289868	chr1:45289868:C:T	2.60211e-09	-1.72936e-10	-0.663804	2.66249e-05	-1.72936e-10	-0.450671
45290250	chr1:45290250:G:A	1.13954e-08	1.23922	-0.426143	0.00037831	2.26204	-0.0588489
45290623	chr1:45290623:C:G	9.47544e-09	-1.72936e-10	0.628575	0.000101468	-1.72936e-10	0.887228
45291452	chr1:45291452:T:C	8.38376e-08	1.73989	1.06886	0.00330456	2.78742	1.58312
45291587	chr1:45291587:A:G	4.03888e-10	-1.69898	-0.827763	3.49942e-06	-1.65129	-0.828633
45291643	chr1:45291643:G:A	4.22665e-10	-1.74879	-0.732517	3.15069e-06	-1.7164	-0.868496
45291913	chr1:45291913:GA:G	1.04184e-09	-1.72936e-10	-1.57914	8.63032e-06	-1.72936e-10	-1.57724
45292247	chr1:45292247:C:T	1.04589e-09	-1.72936e-10	-1.57526	8.61107e-06	-1.72936e-10	-1.57947
45292831	chr1:45292831:C:T	4.01096e-10	-1.76	-0.773681	1.18991e-05	-1.17048	-0.0855724
45292839	chr1:45292839:A:G	1.74738e-09	-0.00936302	-1.05265	3.88173e-05	0.945676	-1.01933
45292871	chr1:45292871:A:G	1.3269e-09	-1.72936e-10	-1.33728	1.00534e-05	-1.72936e-10	-1.4246
45293764	chr1:45293764:C:T	1.04588e-09	-1.72936e-10	-1.57527	8.74669e-06	-1.72936e-10	-1.56384
45294019	chr1:45294019:G:T	7.8386e-08	1.96321	0.778305	0.00316026	3.05893	1.26696
45294148	chr1:45294148:A:C	3.82946e-10	-1.72802	-0.85197	3.05289e-06	-1.69098	-0.925451
45294500	chr1:45294500:G:A	1.44272e-09	-1.72936e-10	-1.2536	1.16936e-05	-1.72936e-10	-1.27347
45295278	chr1:45295278:C:T	1.04894e-09	-1.72936e-10	-1.57235	8.61409e-06	-1.72936e-10	-1.57912
45295483	chr1:45295483:A:G	4.25131e-10	-1.7191	-0.756382	3.22362e-06	-1.66907	-0.892948
45295568	chr1:45295568:C:T	1.04037e-09	-1.58055	-5.64276e-10	7.70063e-06	-1.69122	-5.64276e-10
45295638	chr1:45295638:T:C	7.55127e-09	1.13768	-0.736092	0.000251183	2.16813	-0.37447
45295711	chr1:45295711:G:T	6.20802e-10	-0.544941	-1.55193	4.38696e-06	-0.674412	-1.57947
45295715	chr1:45295715:C:T	1.04199e-09	-1.72936e-10	-1.57899	8.63577e-06	-1.72936e-10	-1.57661
45295788	chr1:45295788:G:A	1.21644e-08	1.31534	-0.436958	0.000416728	2.36939	-0.069477
45296232	chr1:45296232:C:T	1.0459e-09	-1.72936e-10	-1.57526	8.61109e-06	-1.72936e-10	-1.57947
45296290	chr1:45296290:A:G	1.04578e-09	-1.72936e-10	-1.57536	8.61108e-06	-1.72936e-10	-1.57947
45296904	chr1:45296904:T:C	3.8453e-09	-0.273277	-5.64276e-10	1.92528e-05	-0.77486	-5.64276e-10
45297347	chr1:45297347:C:T	1.04411e-09	-1.72936e-10	-1.57697	8.61308e-06	-1.72936e-10	-1.57924
45297444	chr1:45297444:TC:T	8.46606e-09	1.32936	-0.813423	0.000288987	2.40388	-0.470017
45297835	chr1:45297835:G:A	5.31968e-09	0.0512852	-5.64276e-10	7.62996e-05	0.602148	-5.64276e-10
45297870	chr1:45297870:A:G	1.23521e-07	2.12151	1.07477	0.00528877	3.24999	1.59084
45297957	chr1:45297957:A:T	1.04464e-09	-1.72936e-10	-1.57646	8.61181e-06	-1.72936e-10	-1.57938
45298304	chr1:45298304:C:A	1.06051e-09	-1.72936e-10	-1.56138	8.94006e-06	-1.72936e-10	-1.54198
45298586	chr1:45298586:C:T	9.93651e-08	-0.650044	3.62872	0.00167443	-0.388055	4.07876
45298664	chr1:45298664:A:G	1.02198e-07	-0.585624	3.59241	0.00172049	-0.315948	4.03379
45299131	chr1:45299131:C:T	1.22334e-09	-1.56997	0.15143	1.39022e-05	-1.38839	0.287919
45299851	chr1:45299851:C:T	7.54867e-07	4.55242	0.453996	3.15479e-05	-0.0153904	-0.265621
45299977	chr1:45299977:C:T	6.22482e-09	-1.21828	1.42669	0.000100879	-0.587367	1.46877
45300507	chr1:45300507:C:T	2.19037e-09	0.743402	-1.57946	1.81816e-05	0.706608	-1.53872
45300520	chr1:45300520:A:G	9.29925e-08	1.08865	1.82374	0.00170601	0.831004	2.87839
45300779	chr1:45300779:G:T	1.93831e-09	0.231087	-1.1894	1.62412e-05	-0.0500712	-0.894896
45300989	chr1:45300989:C:T	1.34115e-09	-1.72936e-10	-1.3266	1.29146e-05	-1.72936e-10	-1.17416
45301295	chr1:45301295:A:G	1.17049e-09	-1.72936e-10	-1.46271	1.51502e-05	-1.72936e-10	-1.01451
45301319	chr1:45301319:C:T	1.65561e-08	2.18184	-0.995217	6.40435e-05	0.945531	-0.518487
45301350	chr1:45301350:C:A	6.59976e-10	-0.693206	-1.34247	3.54208e-06	-1.085	-1.3828
45301759	chr1:45301759:C:G	2.07596e-07	3.49383	0.221633	0.00345114	3.82647	0.587468
45302603	chr1:45302603:A:G	1.22256e-09	-1.72936e-10	-1.41918	1.65106e-05	-1.72936e-10	-0.928519
45303039	chr1:45303039:G:T	1.04311e-09	-1.72936e-10	-1.57792	8.6231e-06	-1.72936e-10	-1.57807
45303250	chr1:45303250:C:G	1.07265e-09	-1.72936e-10	-1.55	1.21835e-05	-1.72936e-10	-1.23244
45303288	chr1:45303288:A:G	5.29773e-10	-1.54281	-0.71263	7.31528e-06	-1.59865	-0.143904
45303780	chr1:45303780:G:A	1.88355e-09	-1.72936e-10	-0.986968	2.02065e-05	-1.72936e-10	-0.726516
45305358	chr1:45305358:G:A	5.31851e-09	-1.67227	1.72333	0.000467217	-1.70471	4.11898
45305393	chr1:45305393:G:C	1.24473e-08	2.43736	-1.53599	7.88238e-05	1.82896	-1.19426
45305605	chr1:45305605:T:C	2.75791e-09	-1.72936e-10	-0.605655	3.98776e-05	-1.72936e-10	-0.0467028
45305816	chr1:45305816:G:A	8.83639e-10	-1.74383	-5.64276e-10	7.20147e-06	-1.75823	-5.64276e-10
45306061	chr1:45306061:T:G	1.14187e-09	-1.72936e-10	-1.48746	9.32776e-06	-1.72936e-10	-1.49952
45306168	chr1:45306168:C:G	2.79774e-09	-1.72936e-10	-0.591317	3.26721e-05	-1.72936e-10	-0.245997
45306666	chr1:45306666:T:C	1.07276e-08	-1.72936e-10	0.75269	0.000687191	-1.72936e-10	2.80009
45306841	chr1:45306841:C:G	1.14402e-09	-1.72936e-10	-1.48558	9.03576e-06	-1.72936e-10	-1.53133
45307232	chr1:45307232:A:G	1.5285e-08	-1.72936e-10	1.10674	0.00116494	-1.72936e-10	3.3279
45307377	chr1:45307377:G:A	1.16057e-09	-1.72936e-10	-1.47122	1.00258e-05	-1.72936e-10	-1.42736
45308398	chr1:45308398:G:T	3.3222e-08	-1.72936e-10	1.88308	0.00407961	-1.72936e-10	4.58124
45308594	chr1:45308594:A:AC	1.05493e-09	-1.72936e-10	-1.56665	1.13903e-05	-1.72936e-10	-1.29976
45308762	chr1:45308762:GA:G	1.21049e-09	-1.72936e-10	-1.4291	9.02538e-06	-1.72936e-10	-1.53248
45308768	chr1:45308768:ATT:A	1.20987e-09	-1.72936e-10	-1.42962	9.02312e-06	-1.72936e-10	-1.53273
45308861	chr1:45308861:T:C	3.44155e-08	-1.72936e-10	1.91838	0.000275748	-1.72936e-10	1.88697
45309006	chr1:45309006:C:T	5.07126e-08	1.90141	0.404633	0.000203672	1.23832	0.345677
45309024	chr1:45309024:T:G	4.51896e-09	-1.72936e-10	-0.111847	5.61807e-05	-1.72936e-10	0.296054
45309100	chr1:45309100:A:G	1.65805e-07	2.50721	0.983472	0.000423449	1.7434	0.572515
45309277	chr1:45309277:AC:A	1.23806e-08	-1.70953	2.60553	0.000940771	-1.74218	4.85636
45309280	chr1:45309280:A:T	1.0168e-09	-1.60347	-5.64276e-10	7.99636e-06	-1.65353	-5.64276e-10
45309290	chr1:45309290:A:T	4.70205e-09	-1.72936e-10	-0.0721306	5.94202e-05	-1.72936e-10	0.352115
45309586	chr1:45309586:A:C	2.33186e-10	-1.50782	-1.56823	1.71199e-06	-1.61542	-1.57944
45309675	chr1:45309675:C:G	6.521e-09	-1.72936e-10	0.254899	3.94799e-05	-1.72936e-10	-0.0567283
45309950	chr1:45309950:T:C	4.54248e-09	-1.7663	1.65964	0.000136841	-1.77882	2.96512
45309984	chr1:45309984:C:T	2.90793e-09	-1.71382	1.16113	6.18273e-05	-1.75235	2.14418
45310044	chr1:45310044:A:G	2.15442e-10	-1.76136	-1.39383	2.02348e-06	-1.4814	-1.5463
45310160	chr1:45310160:A:C	1.55296e-09	-1.72936e-10	-1.17997	1.42568e-05	-1.72936e-10	-1.07529
45310274	chr1:45310274:T:C	1.15531e-09	-1.72936e-10	-1.47576	9.02819e-06	-1.72936e-10	-1.53217
45311311	chr1:45311311:C:G	2.27384e-08	-1.72936e-10	1.50393	0.00220971	-1.72936e-10	3.9681
45311338	chr1:45311338:C:G	7.69138e-09	-1.72936e-10	0.419972	0.000321381	-1.72936e-10	2.04011
45311430	chr1:45311430:A:G	4.64172e-09	-1.77307	1.68803	0.000141429	-1.77933	2.99861
45311578	chr1:45311578:A:G	3.181e-09	-1.72765	1.26471	6.91531e-05	-1.7615	2.2653
45311780	chr1:45311780:T:C	1.05266e-09	-1.72936e-10	-1.56881	1.12628e-05	-1.72936e-10	-1.31101
45312001	chr1:45312001:G:A	1.05186e-09	-1.72936e-10	-1.56957	1.12198e-05	-1.72936e-10	-1.31484
45312730	chr1:45312730:T:C	1.9482e-09	-1.72936e-10	-0.953221	1.2374e-05	-1.72936e-10	-1.21692
45313270	chr1:45313270:C:T	1.04468e-09	-1.72936e-10	-1.57642	1.07411e-05	-1.72936e-10	-1.35845
45313603	chr1:45313603:G:A	2.9967e-09	-1.72936e-10	-0.522617	5.83446e-05	-1.72936e-10	0.333849
45313628	chr1:45313628:G:A	2.04798e-09	-0.903272	-5.64276e-10	1.37014e-05	-1.11502	-5.64276e-10
45313839	chr1:45313839:C:A	1.17087e-09	-1.72936e-10	-1.46238	9.2607e-06	-1.72936e-10	-1.50674
45313969	chr1:45313969:C:T	2.10678e-09	-1.72936e-10	-0.874969	3.56103e-05	-1.72936e-10	-0.159885
45314096	chr1:45314096:G:A	4.583e-08	-1.72936e-10	2.20481	0.000200645	-1.72936e-10	1.56902
45314343	chr1:45314343:C:T	1.28231e-09	-1.72936e-10	-1.37146	1.05145e-05	-1.72936e-10	-1.37977
45314473	chr1:45314473:G:A	1.0851e-09	-1.72936e-10	-1.53846	8.61533e-06	-1.72936e-10	-1.57898
45314508	chr1:45314508:C:T	1.94015e-08	-1.72936e-10	1.34522	0.000894082	-1.72936e-10	3.06328
45315406	chr1:45315406:T:C	1.04772e-09	-1.72936e-10	-1.57351	1.10175e-05	-1.72936e-10	-1.33304
45315571	chr1:45315571:T:C	5.00807e-09	-1.77364	1.76456	0.000152365	-1.7507	3.04446
45315718	chr1:45315718:T:C	6.32105e-09	-1.77224	1.996	0.000674795	-1.77603	4.55792
45315740	chr1:45315740:A:AT	1.12778e-09	-1.72936e-10	-1.49987	8.62244e-06	-1.72936e-10	-1.57815
45315843	chr1:45315843:C:T	1.7043e-09	-1.72936e-10	-1.08697	1.7796e-05	-1.72936e-10	-0.853545
45315899	chr1:45315899:T:C	1.04318e-09	-1.72936e-10	-1.57786	9.96662e-06	-1.72936e-10	-1.43328
45316027	chr1:45316027:A:AC	2.86268e-08	-1.72936e-10	1.73422	0.00284611	-1.72936e-10	4.22119
45316281	chr1:45316281:G:GT	4.59959e-09	-1.72936e-10	-0.0941613	5.74892e-05	-1.72936e-10	0.319078
45316406	chr1:45316406:C:T	1.05308e-09	-1.72936e-10	-1.56841	8.62876e-06	-1.72936e-10	-1.57742
45316661	chr1:45316661:G:A	1.0478e-09	-1.72936e-10	-1.57343	1.10223e-05	-1.72936e-10	-1.3326
45316966	chr1:45316966:G:A	1.10555e-09	-1.72936e-10	-1.51979	1.33153e-05	-1.72936e-10	-1.1436
45317114	chr1:45317114:C:T	8.88617e-10	-1.73822	-5.64276e-10	7.17755e-06	-1.76156	-5.64276e-10
45317120	chr1:45317120:G:T	9.66229e-09	-1.72936e-10	0.648103	0.000415711	-1.72936e-10	2.29747
45317648	chr1:45317648:A:G	1.04651e-09	-1.72936e-10	-1.57466	8.7009e-06	-1.72936e-10	-1.56909
45317650	chr1:45317650:T:A	3.80022e-09	-1.72936e-10	-0.28507	4.63482e-05	-1.72936e-10	0.103663
45317672	chr1:45317672:AG:A	1.04802e-09	-1.72936e-10	-1.57322	1.09947e-05	-1.72936e-10	-1.3351
45317712	chr1:45317712:A:G	1.27944e-08	2.48014	-1.55126	7.86562e-05	1.88823	-1.25566
45317862	chr1:45317862:A:G	1.96411e-08	-1.72936e-10	1.35749	0.000268884	-1.72936e-10	1.86176
45317971	chr1:45317971:C:T	1.21821e-09	-1.72936e-10	-1.42275	9.92585e-06	-1.72936e-10	-1.43738
45317984	chr1:45317984:G:A	1.47382e-06	3.52417	2.15131	3.91777e-05	-1.0069	0.942483
45318329	chr1:45318329:T:C	3.49715e-09	-1.72936e-10	-0.36818	5.3832e-05	-1.72936e-10	0.253349
45318391	chr1:45318391:TTAGG:T	1.04377e-09	-1.72936e-10	-1.57729	1.06605e-05	-1.72936e-10	-1.36598
45318899	chr1:45318899:C:T	1.58122e-09	-1.16193	-5.64276e-10	7.94362e-06	-1.66015	-5.64276e-10
45319284	chr1:45319284:T:C	1.29853e-09	-1.35889	-5.64276e-10	8.24486e-06	-1.62293	-5.64276e-10
45319620	chr1:45319620:T:A	1.04478e-09	-1.72936e-10	-1.57632	1.07145e-05	-1.72936e-10	-1.36092
45319939	chr1:45319939:C:T	5.15821e-09	-1.72936e-10	0.0204622	6.52035e-05	-1.72936e-10	0.444994
45320089	chr1:45320089:C:CCTT	5.83785e-09	-1.76951	1.91374	0.000183105	-1.74243	3.21997
45320478	chr1:45320478:A:G	1.4658e-09	-1.23772	-5.64276e-10	1.97107e-05	-0.75136	-5.64276e-10
45320661	chr1:45320661:G:A	2.51302e-08	-1.72936e-10	1.60394	0.00123416	-1.72936e-10	3.38563
45320693	chr1:45320693:GCCACCACA:G	5.16861e-09	-1.72936e-10	0.0224745	6.53509e-05	-1.72936e-10	0.447253
45320729	chr1:45320729:A:G	2.7651e-09	-1.7674	1.16435	5.78719e-05	-1.77928	2.10499
45321513	chr1:45321513:T:C	5.6454e-09	-1.71721	1.82792	0.000132198	-1.75909	2.91088
45321514	chr1:45321514:G:A	9.14792e-09	-1.72936e-10	0.593398	0.000380633	-1.72936e-10	2.20932
45321603	chr1:45321603:T:G	3.80456e-09	-1.72936e-10	-0.283928	4.64924e-05	-1.72936e-10	0.106771
45322037	chr1:45322037:T:C	6.71296e-09	-1.72936e-10	0.283911	4.02675e-05	-1.72936e-10	-0.0369737
45322861	chr1:45322861:A:G	1.67119e-09	-1.72936e-10	-1.10659	1.74843e-05	-1.72936e-10	-0.871213
45323079	chr1:45323079:G:A	1.97513e-08	-1.72936e-10	1.36309	0.000911204	-1.72936e-10	3.08225
45323087	chr1:45323087:G:A	1.17211e-09	-1.72936e-10	-1.46132	9.19818e-06	-1.72936e-10	-1.51351
45323105	chr1:45323105:A:G	1.27497e-09	-1.72936e-10	-1.3772	9.32708e-06	-1.72936e-10	-1.4996
45323212	chr1:45323212:T:C	9.70646e-08	1.74027	1.21498	0.000318036	0.9035	1.12614
45323423	chr1:45323423:G:T	6.42343e-08	3.48814	-0.945732	0.000515181	3.76692	-1.25492
45323651	chr1:45323651:C:A	1.22646e-09	-1.72936e-10	-1.416	9.60646e-06	-1.72936e-10	-1.47008
45323655	chr1:45323655:G:A	1.15424e-08	-1.72936e-10	0.825902	0.000242104	-1.72936e-10	1.75685
45323903	chr1:45323903:G:T	2.65572e-09	-1.72936e-10	-0.643414	2.52758e-05	-1.72936e-10	-0.502672
45323930	chr1:45323930:T:C	1.04442e-09	-1.72936e-10	-1.57667	1.07182e-05	-1.72936e-10	-1.36057
45324400	chr1:45324400:A:G	1.14924e-09	-1.72936e-10	-1.48103	8.73653e-06	-1.72936e-10	-1.56501
45324672	chr1:45324672:C:T	1.09303e-09	-1.72936e-10	-1.53118	8.62884e-06	-1.72936e-10	-1.57741
45324848	chr1:45324848:A:G	1.40188e-09	-1.72936e-10	-1.28231	1.49412e-05	-1.72936e-10	-1.0284
45325306	chr1:45325306:AAAAT:A	2.09297e-09	-0.809028	-0.0725184	1.25075e-05	-0.80161	-0.40458
45325314	chr1:45325314:TA:T	8.98193e-09	2.13189	-1.5568	0.000398783	3.83537	-1.57947
45325353	chr1:45325353:A:G	1.91863e-09	-1.72936e-10	-0.968519	1.73184e-05	-1.72936e-10	-0.880748
45325434	chr1:45325434:A:G	1.23426e-09	-1.72936e-10	-1.40966	9.25334e-06	-1.72936e-10	-1.50753
45325482	chr1:45325482:G:A	4.15196e-09	0.206938	-0.403486	7.06298e-05	0.994915	-0.469981
45325517	chr1:45325517:T:A	2.39682e-09	0.761086	-1.50707	1.524e-05	0.510097	-1.51869
45326359	chr1:45326359:G:A	1.3383e-09	-1.72936e-10	-1.32873	1.0086e-05	-1.72936e-10	-1.42137
45327143	chr1:45327143:A:G	2.42904e-09	-1.72936e-10	-0.732633	1.38934e-05	-1.72936e-10	-1.1011
45327178	chr1:45327178:C:T	1.05308e-09	-1.72936e-10	-1.56841	9.04138e-06	-1.72936e-10	-1.53071
45328343	chr1:45328343:G:A	7.48666e-09	-1.72936e-10	0.392994	0.000279495	-1.72936e-10	1.90046
45328429	chr1:45328429:G:T	2.19183e-09	-1.72936e-10	-0.835391	1.29195e-05	-1.72936e-10	-1.17378
45328498	chr1:45328498:A:G	1.42662e-09	-1.72936e-10	-1.26482	1.04254e-05	-1.72936e-10	-1.38827
45328754	chr1:45328754:T:TG	4.93219e-05	10.4008	-1.21484	0.000595079	4.02598	-1.36981
45329355	chr1:45329355:C:T	4.05012e-09	-1.72936e-10	-0.221381	2.05036e-05	-1.72936e-10	-0.711919
45330682	chr1:45330682:G:T	6.03849e-08	3.94835	-1.46774	4.65494e-06	-0.615697	-1.57889
45331833	chr1:45331833:C:G	3.70795e-05	10.271	-1.3703	0.000100968	2.4466	-1.56431
45332838	chr1:45332838:T:C	1.05481e-09	-1.72936e-10	-1.56677	9.57939e-06	-1.72936e-10	-1.47291
45333899	chr1:45333899:T:C	1.03676e-08	-1.72936e-10	0.718561	0.00077407	-1.72936e-10	2.91914
45334240	chr1:45334240:C:T	7.72266e-10	-0.718178	-1.16038	1.74207e-06	-1.76057	-1.41688
45334361	chr1:45334361:T:C	2.09378e-08	1.42143	-5.64276e-10	2.3107e-05	-0.592385	-5.64276e-10
45334724	chr1:45334724:C:T	1.21384e-09	-1.72936e-10	-1.42634	9.2764e-06	-1.72936e-10	-1.50505
45335526	chr1:45335526:T:C	1.08593e-09	-1.72936e-10	-1.53769	1.13768e-05	-1.72936e-10	-1.30094
45336309	chr1:45336309:C:T	9.45922e-10	-1.67572	-5.64276e-10	7.25736e-06	-1.7505	-5.64276e-10
45336894	chr1:45336894:T:TTAC	6.97921e-08	-1.72936e-10	2.62539	0.000288721	-1.72936e-10	1.93294
45336998	chr1:45336998:A:C	1.73225e-06	7.08627	-1.24922	0.000396737	1.87599	0.374765
45337741	chr1:45337741:A:G	1.79409e-10	-1.77015	-1.56807	4.2504e-06	-0.720766	-1.56474
45337869	chr1:45337869:A:G	1.18035e-09	-1.72936e-10	-1.45432	8.88357e-06	-1.72936e-10	-1.54831
45338274	chr1:45338274:G:A	1.1264e-09	-1.72936e-10	-1.50111	9.68946e-06	-1.72936e-10	-1.46148
45338283	chr1:45338283:C:T	3.77017e-09	-1.72936e-10	-0.293009	5.36208e-05	-1.72936e-10	0.249418
45338378	chr1:45338378:C:T	3.52042e-05	10.0074	-1.15862	8.91749e-05	2.26501	-1.50693
45339301	chr1:45339301:C:G	1.17862e-09	-1.72936e-10	-1.45578	8.8796e-06	-1.72936e-10	-1.54876
45340381	chr1:45340381:G:A	6.92763e-09	0.315389	-5.64276e-10	0.000192944	1.52988	-5.64276e-10
45340760	chr1:45340760:C:T	7.45134e-05	10.6738	-1.0752	0.000157155	2.70819	-1.38348
45341261	chr1:45341261:G:A	1.12506e-06	5.76286	-0.357401	0.000119565	2.0048	-0.953459
45341506	chr1:45341506:T:C	1.0886e-09	-1.72936e-10	-1.53524	8.74808e-06	-1.72936e-10	-1.56368
45343191	chr1:45343191:G:A	1.34778e-08	0.980915	-5.64276e-10	1.77687e-05	-0.855078	-5.64276e-10
45343310	chr1:45343310:G:A	3.83097e-09	-1.72936e-10	-0.277011	5.1583e-05	-1.72936e-10	0.210674
45343735	chr1:45343735:A:G	1.0641e-09	-1.72936e-10	-1.558	8.64402e-06	-1.72936e-10	-1.57565
45344269	chr1:45344269:C:T	1.0235e-09	-1.5969	-5.64276e-10	1.18411e-05	-1.26094	-5.64276e-10
45344272	chr1:45344272:G:T	2.23723e-08	1.48769	-5.64276e-10	5.88109e-05	0.341808	-5.64276e-10
45344419	chr1:45344419:A:G	1.50371e-06	6.90634	-1.21078	0.000166207	0.660535	0.720179
45344558	chr1:45344558:T:A	9.88106e-10	-1.63209	-5.64276e-10	7.0625e-06	-1.77772	-5.64276e-10
45345251	chr1:45345251:G:A	5.88808e-09	-0.887805	1.04061	0.000249211	-1.02664	2.81242
45345464	chr1:45345464:C:T	1.67799e-09	-1.72936e-10	-1.10253	1.05623e-05	-1.72936e-10	-1.37523
45345623	chr1:45345623:C:A	6.12023e-09	-1.72936e-10	0.191472	0.000367893	-1.72936e-10	2.17527
45346336	chr1:45346336:C:T	2.57761e-09	-1.72936e-10	-0.673265	3.22256e-05	-1.72936e-10	-0.259758
45346500	chr1:45346500:CTTCT:C	8.63936e-10	-1.76639	-5.64276e-10	7.19441e-06	-1.75922	-5.64276e-10
45347362	chr1:45347362:C:T	1.46293e-06	6.72182	-1.05375	0.000187854	0.576339	0.926807
45347505	chr1:45347505:C:T	8.68457e-10	-1.76117	-5.64276e-10	7.1155e-06	-1.77024	-5.64276e-10
45347769	chr1:45347769:T:C	1.61191e-06	6.7799	-1.01485	0.000212131	0.608033	1.01665
45348045	chr1:45348045:G:A	1.82471e-09	-1.72936e-10	-1.01871	4.17295e-05	-1.72936e-10	-0.00131138
45348148	chr1:45348148:G:A	1.64945e-06	6.82555	-1.03748	0.000206642	0.631629	0.966842
45348335	chr1:45348335:T:C	1.06041e-09	-1.72936e-10	-1.56148	1.02364e-05	-1.72936e-10	-1.40657
45348336	chr1:45348336:A:G	1.06757e-09	-1.72936e-10	-1.55475	8.65653e-06	-1.72936e-10	-1.57421
45348386	chr1:45348386:A:G	3.4757e-06	7.53704	-1.00362	0.00015127	1.02938	0.257164
45349908	chr1:45349908:A:G	1.63376e-06	6.79364	-1.01513	0.000212898	0.618511	1.00979
45350161	chr1:45350161:C:T	1.46592e-09	-1.72936e-10	-1.23764	9.99568e-06	-1.72936e-10	-1.43037
45350592	chr1:45350592:C:T	1.14014e-09	-1.72936e-10	-1.48897	8.80272e-06	-1.72936e-10	-1.55746
45351458	chr1:45351458:C:T	1.07803e-09	-1.72936e-10	-1.545	8.61284e-06	-1.72936e-10	-1.57926
45351648	chr1:45351648:C:T	3.37838e-09	-1.72936e-10	-0.402733	1.74496e-05	-1.72936e-10	-0.873205
45351837	chr1:45351837:TTA:T	1.01071e-09	-0.0306141	-1.57886	5.58819e-06	-0.510569	-1.5013
45353397	chr1:45353397:C:T	2.57117e-05	9.93821	-1.40364	8.01188e-05	2.22295	-1.57196
45353562	chr1:45353562:G:T	7.97832e-09	-1.72936e-10	0.456599	0.000116653	-1.72936e-10	1.02668
45353817	chr1:45353817:T:C	1.28721e-06	6.76381	-1.22371	0.000148983	0.583553	0.687758
45354200	chr1:45354200:G:A	4.97667e-05	10.4331	-1.23808	0.00011937	2.53235	-1.48264
45354492	chr1:45354492:G:A	1.99492e-08	1.35778	0.0152869	0.00016335	1.16561	0.197764
45354713	chr1:45354713:G:A	1.73619e-09	-1.72936e-10	-1.06843	1.09136e-05	-1.72936e-10	-1.34251
45354995	chr1:45354995:C:A	4.92827e-05	10.3689	-1.1837	0.000118652	2.49617	-1.4525
45355246	chr1:45355246:T:C	2.90658e-08	-1.72936e-10	1.74943	0.00366071	-1.72936e-10	4.47289
45355721	chr1:45355721:A:G	1.396e-06	6.86637	-1.24513	0.000149175	0.639018	0.633583
45355806	chr1:45355806:A:G	2.93082e-08	-1.72936e-10	1.75774	0.00370091	-1.72936e-10	4.48382
45356768	chr1:45356768:G:A	5.88672e-10	-0.979328	-1.17069	1.70054e-06	-1.77945	-1.42212
45356916	chr1:45356916:G:A	1.31905e-09	-1.72936e-10	-1.34322	9.48281e-06	-1.72936e-10	-1.48304
45357355	chr1:45357355:G:A	2.23307e-09	-1.72936e-10	-0.816753	1.30388e-05	-1.72936e-10	-1.16459
45357361	chr1:45357361:G:C	1.79961e-09	-1.72936e-10	-1.03256	2.09648e-05	-1.72936e-10	-0.689676
45357565	chr1:45357565:A:G	7.93223e-09	-1.72936e-10	0.450806	0.000304631	-1.72936e-10	1.98658
45357960	chr1:45357960:C:T	7.1816e-09	-1.72936e-10	0.351393	0.000478352	-1.72936e-10	2.43783
45358767	chr1:45358767:T:G	1.06843e-09	-1.72936e-10	-1.55394	8.65977e-06	-1.72936e-10	-1.57383
45359536	chr1:45359536:G:C	3.38157e-09	-1.72936e-10	-0.401789	3.95971e-05	-1.72936e-10	-0.0537626
45359902	chr1:45359902:C:T	1.77177e-09	-1.04815	-5.64276e-10	8.28474e-06	-1.6181	-5.64276e-10
45360242	chr1:45360242:C:T	2.54235e-09	-1.72936e-10	-0.68704	1.42892e-05	-1.72936e-10	-1.07302
45360600	chr1:45360600:T:TA	5.70641e-05	10.5228	-1.191	0.000129033	2.58442	-1.45687
45361534	chr1:45361534:C:T	1.05684e-09	-1.72936e-10	-1.56485	9.45016e-06	-1.72936e-10	-1.48649
45362072	chr1:45362072:G:A	8.91329e-10	-1.73517	-5.64276e-10	8.65231e-06	-1.57469	-5.64276e-10
45362296	chr1:45362296:G:T	5.66541e-05	10.5171	-1.19252	0.000128088	2.57777	-1.45757
45363271	chr1:45363271:G:A	4.95964e-05	10.3291	-1.13752	0.000114604	2.43588	-1.42691
45363877	chr1:45363877:T:G	2.02676e-10	-1.71627	-1.5	6.47588e-06	-0.294803	-1.56963
45364453	chr1:45364453:G:A	1.89509e-09	-1.72936e-10	-0.980864	6.66207e-05	-1.72936e-10	0.466496
45365152	chr1:45365152:A:G	1.63357e-06	6.82916	-1.05076	0.000191541	0.613966	0.908619
45365382	chr1:45365382:T:C	1.08653e-09	-1.72936e-10	-1.53714	8.62499e-06	-1.72936e-10	-1.57786
45366061	chr1:45366061:G:A	5.66866e-09	-1.72936e-10	0.114825	0.000197854	-1.72936e-10	1.55501
45366243	chr1:45366243:G:C	1.43258e-06	6.69547	-1.04837	0.000179298	0.541774	0.914755
45367044	chr1:45367044:G:C	2.33354e-08	-1.72936e-10	1.52984	0.00272179	-1.72936e-10	4.17653
45367088	chr1:45367088:T:C	1.06727e-09	-1.55502	-5.64276e-10	7.05468e-06	-1.77883	-5.64276e-10
45367520	chr1:45367520:T:G	2.75359e-08	-1.72936e-10	1.69536	0.000222672	-1.72936e-10	1.67318
45367850	chr1:45367850:G:A	5.79858e-09	-1.72936e-10	0.137484	0.000204562	-1.72936e-10	1.58835
45367964	chr1:45367964:C:A	1.15629e-09	-1.72936e-10	-1.47491	1.1017e-05	-1.72936e-10	-1.33308
45368056	chr1:45368056:G:A	1.26196e-09	-1.72936e-10	-1.38746	9.48516e-06	-1.72936e-10	-1.48279
45368080	chr1:45368080:C:T	1.1388e-09	-1.72936e-10	-1.49015	9.97663e-06	-1.72936e-10	-1.43227
45368176	chr1:45368176:A:T	1.60297e-08	-1.72936e-10	1.15432	0.00154465	-1.72936e-10	3.61003
45368627	chr1:45368627:G:A	1.44714e-09	-1.72936e-10	-1.25054	1.00993e-05	-1.72936e-10	-1.42005
45369099	chr1:45369099:G:C	1.9734e-09	-1.72936e-10	-0.940369	1.1754e-05	-1.72936e-10	-1.26833
45369101	chr1:45369101:A:G	5.31883e-05	10.496	-1.23449	0.000120136	2.53829	-1.48219
45369369	chr1:45369369:T:C	1.54959e-06	6.92383	-1.19821	0.000154164	0.635092	0.670403
45369571	chr1:45369571:G:T	2.13306e-08	-1.72936e-10	1.44001	0.00240972	-1.72936e-10	4.05475
45369678	chr1:45369678:G:A	3.00119e-09	-1.72936e-10	-0.52112	3.86194e-05	-1.72936e-10	-0.0787646
45370172	chr1:45370172:G:C	2.1267e-08	-1.72936e-10	1.43703	0.00240278	-1.72936e-10	4.05186
45370864	chr1:45370864:G:A	2.78854e-09	-1.72936e-10	-0.59461	1.56022e-05	-1.72936e-10	-0.985108
45372121	chr1:45372121:G:A	3.06193e-09	-1.72936e-10	-0.501082	0.000269698	-1.72936e-10	1.86478
45372803	chr1:45372803:C:G	1.87013e-08	1.18925	0.119217	0.000159755	1.00295	0.338174
45372946	chr1:45372946:C:T	2.62068e-09	-1.72936e-10	-0.656695	1.4685e-05	-1.72936e-10	-1.04569
45373864	chr1:45373864:G:C	1.97647e-09	-1.72936e-10	-0.938816	1.17697e-05	-1.72936e-10	-1.26699
45373917	chr1:45373917:G:T	1.16634e-09	-1.72936e-10	-1.46626	8.70356e-06	-1.72936e-10	-1.56879
45373971	chr1:45373971:A:G	5.70013e-05	10.5608	-1.23013	0.000125337	2.57846	-1.47997
45374092	chr1:45374092:T:C	1.53549e-09	-1.72936e-10	-1.19128	1.1069e-05	-1.72936e-10	-1.32837
45376619	chr1:45376619:A:T	8.58597e-10	-1.77258	-5.64276e-10	1.18322e-05	-1.26169	-5.64276e-10
45377062	chr1:45377062:A:G	1.05629e-09	-1.72936e-10	-1.56537	8.906e-06	-1.72936e-10	-1.54579
45377206	chr1:45377206:C:G	6.25237e-09	0.212831	-5.64276e-10	1.09761e-05	-1.3368	-5.64276e-10
45377213	chr1:45377213:A:T	1.08926e-08	-1.72936e-10	0.767958	0.00479337	-1.72936e-10	4.74247
45377479	chr1:45377479:T:C	8.52361e-07	6.21047	-1.08259	0.000129356	0.293159	0.836894
45378138	chr1:45378138:A:T	3.19965e-06	7.97942	-1.52875	0.000151471	1.17053	0.117345
45378575	chr1:45378575:T:C	1.53549e-09	-1.72936e-10	-1.19128	1.1069e-05	-1.72936e-10	-1.32837
45378605	chr1:45378605:C:T	2.09289e-09	-1.72936e-10	-0.881584	1.24152e-05	-1.72936e-10	-1.21359
45379591	chr1:45379591:A:G	9.40197e-09	-1.72936e-10	0.620791	0.00375948	-1.72936e-10	4.49952
45379655	chr1:45379655:G:A	1.6875e-09	-1.72936e-10	-1.09688	9.40772e-06	-1.72936e-10	-1.49099
45379894	chr1:45379894:T:A	1.23605e-09	-1.72936e-10	-1.40821	1.05379e-05	-1.72936e-10	-1.37754
45380088	chr1:45380088:C:T	1.52178e-09	-1.72936e-10	-1.20025	1.06443e-05	-1.72936e-10	-1.36749
45380089	chr1:45380089:G:A	1.37278e-09	-1.72936e-10	-1.30329	1.25209e-05	-1.72936e-10	-1.20512
45381111	chr1:45381111:C:G	1.99212e-09	-1.72936e-10	-0.930931	2.39062e-05	-1.72936e-10	-0.558382
45381143	chr1:45381143:G:A	5.42172e-09	-1.72936e-10	0.070285	0.00030737	-1.72936e-10	1.99553
45381260	chr1:45381260:G:A	2.34406e-09	-1.72936e-10	-0.768242	1.34246e-05	-1.72936e-10	-1.13543
45381678	chr1:45381678:A:T	1.14305e-07	3.11874	-5.64276e-10	0.0107993	5.55472	-5.64276e-10
45382021	chr1:45382021:T:A	2.62266e-09	-1.72936e-10	-0.655941	1.48664e-05	-1.72936e-10	-1.03342
45382309	chr1:45382309:G:A	4.94527e-05	10.3538	-1.16515	0.000114401	2.45159	-1.4444
45383259	chr1:45383259:G:T	3.27108e-05	10.1464	-1.37107	8.95057e-05	2.32092	-1.55914
45384120	chr1:45384120:C:A	1.58853e-06	6.85016	-1.09972	0.000174315	0.624272	0.804076
45386038	chr1:45386038:C:T	1.98241e-09	-0.935814	-5.64276e-10	1.11665e-05	-1.3196	-5.64276e-10
45386394	chr1:45386394:AAGAT:A	1.13099e-09	-1.49703	-5.64276e-10	1.43317e-05	-1.07005	-5.64276e-10
45386836	chr1:45386836:T:C	5.93045e-09	-1.72936e-10	0.159972	0.00192442	-1.72936e-10	3.82986
45386843	chr1:45386843:G:A	1.58598e-09	-1.72936e-10	-1.15893	1.0744e-05	-1.72936e-10	-1.35817
45386892	chr1:45386892:T:C	5.22281e-05	10.5195	-1.27622	6.48886e-05	1.98727	-1.54712
45386893	chr1:45386893:C:A	2.1263e-09	0.427382	-1.29313	1.39676e-05	0.0911377	-1.18691
45387023	chr1:45387023:T:C	1.65364e-09	-1.72936e-10	-1.11715	9.2003e-06	-1.72936e-10	-1.51328
45387755	chr1:45387755:C:T	3.01295e-09	-1.72936e-10	-0.517207	3.88713e-05	-1.72936e-10	-0.0722633
45387867	chr1:45387867:C:T	5.87018e-05	10.6323	-1.27216	6.89684e-05	2.04663	-1.5455
45388091	chr1:45388091:C:T	1.6343e-09	-1.72936e-10	-1.12891	1.06147e-05	-1.72936e-10	-1.37028
45388243	chr1:45388243:T:C	4.06515e-09	-1.72936e-10	-0.217678	6.7894e-05	-1.72936e-10	0.485428
45388415	chr1:45388415:A:T	3.20393e-06	7.95081	-1.4988	0.00014501	0.709298	0.534988
45390793	chr1:45390793:C:T	1.34209e-09	-1.72936e-10	-1.3259	8.66352e-06	-1.72936e-10	-1.5734
45391504	chr1:45391504:G:C	1.02563e-06	6.57672	-1.26379	8.46751e-05	0.0915531	0.61475
45392346	chr1:45392346:C:A	5.35071e-09	-1.72936e-10	0.0571013	4.18126e-05	-1.72936e-10	0.000679427
45393315	chr1:45393315:C:T	1.49999e-09	-1.72936e-10	-1.21467	8.80388e-06	-1.72936e-10	-1.55733
45393633	chr1:45393633:C:T	1.64416e-09	-1.72936e-10	-1.1229	1.04908e-05	-1.72936e-10	-1.38202
45393660	chr1:45393660:G:A	3.83176e-05	10.0487	-1.11515	5.33288e-05	1.72752	-1.48356
45393671	chr1:45393671:A:G	6.26547e-07	6.38168	-1.56158	4.059e-05	-0.0631057	0.0341085
45394064	chr1:45394064:A:T	1.41107e-09	-1.72936e-10	-1.27578	9.86851e-06	-1.72936e-10	-1.44317
45394483	chr1:45394483:CAAACCCATG:C	1.05088e-09	-1.72936e-10	-1.5705	8.66407e-06	-1.72936e-10	-1.57333
45394641	chr1:45394641:TA:T	1.97668e-05	9.46389	-1.19226	3.84973e-05	1.44199	-1.52392
45394756	chr1:45394756:G:A	1.16255e-09	-1.72936e-10	-1.46952	8.70323e-06	-1.72936e-10	-1.56883
45395464	chr1:45395464:C:T	1.40694e-09	-1.72936e-10	-1.27871	1.00073e-05	-1.72936e-10	-1.4292
45395973	chr1:45395973:T:G	1.23971e-09	-1.72936e-10	-1.40525	9.17285e-06	-1.72936e-10	-1.51627
45396109	chr1:45396109:A:T	1.36555e-09	-1.72936e-10	-1.30857	8.67853e-06	-1.72936e-10	-1.57167
45396172	chr1:45396172:C:T	1.63485e-09	-1.72936e-10	-1.12858	1.03205e-05	-1.72936e-10	-1.39839
45396813	chr1:45396813:T:G	7.07073e-09	0.335835	-5.64276e-10	1.13153e-05	-1.30637	-5.64276e-10
45397031	chr1:45397031:C:T	1.29494e-08	0.940923	-5.64276e-10	1.7197e-05	-0.887785	-5.64276e-10
45397203	chr1:45397203:T:C	1.71243e-09	-1.72936e-10	-1.08221	1.07721e-05	-1.72936e-10	-1.35556
45397347	chr1:45397347:C:T	4.30743e-10	-1.11495	-1.34743	2.90387e-05	0.684945	-1.04883
45397590	chr1:45397590:C:A	1.45733e-09	-1.72936e-10	-1.24352	8.83126e-06	-1.72936e-10	-1.55422
45397643	chr1:45397643:C:T	5.76172e-09	-1.72936e-10	0.131107	0.00183884	-1.72936e-10	3.78437
45397789	chr1:45397789:C:T	1.41739e-09	-1.72936e-10	-1.27131	8.75278e-06	-1.72936e-10	-1.56315
45399023	chr1:45399023:C:A	1.31127e-09	-1.72936e-10	-1.34914	0.000118669	-1.72936e-10	1.04382
45399089	chr1:45399089:C:T	2.69992e-05	9.99224	-1.4088	4.60582e-05	1.67681	-1.57943
45399843	chr1:45399843:C:T	5.43187e-09	-1.72936e-10	0.0721547	0.00165774	-1.72936e-10	3.68069
45400019	chr1:45400019:C:T	5.55694e-09	-1.72936e-10	0.0949192	0.00172842	-1.72936e-10	3.72244
45400330	chr1:45400330:A:G	1.40231e-09	-1.72936e-10	-1.28201	9.81884e-06	-1.72936e-10	-1.44822
45401328	chr1:45401328:C:T	1.22648e-09	-1.41598	-5.64276e-10	1.55813e-05	-0.986449	-5.64276e-10
45401853	chr1:45401853:A:C	5.00897e-09	-1.72936e-10	-0.00889809	6.73573e-05	-1.72936e-10	0.477492
45401956	chr1:45401956:A:G	1.0627e-09	-1.72936e-10	-1.55931	1.54043e-05	-1.72936e-10	-0.997869
45402091	chr1:45402091:G:A	1.13759e-09	-1.72936e-10	-1.49122	8.72529e-06	-1.72936e-10	-1.56629
45402272	chr1:45402272:T:C	0.000334577	12.4924	-1.39188	0.000301211	3.5543	-1.579
45403362	chr1:45403362:G:C	1.32268e-09	-1.72936e-10	-1.34047	9.43359e-06	-1.72936e-10	-1.48824
45404199	chr1:45404199:C:T	5.10492e-09	-1.72936e-10	0.0100769	0.0014805	-1.72936e-10	3.56762
45404485	chr1:45404485:A:C	5.6846e-09	-1.72936e-10	0.117633	0.000329308	-1.72936e-10	2.06448
45404607	chr1:45404607:G:A	0.000126676	11.3241	-1.19488	0.000101825	2.42102	-1.53028
45406990	chr1:45406990:T:C	1.39936e-06	6.96032	-1.33667	8.47339e-05	0.270229	0.436768
45410440	chr1:45410440:C:T	4.90881e-09	-1.72936e-10	-0.0290973	0.00138724	-1.72936e-10	3.50255
45410549	chr1:45410549:A:G	6.10444e-09	-1.72936e-10	0.188888	0.000291751	-1.72936e-10	1.94338
45410618	chr1:45410618:T:A	1.5875e-09	-1.72936e-10	-1.15797	1.01131e-05	-1.72936e-10	-1.41869
45411327	chr1:45411327:C:T	0.00010367	11.1596	-1.23075	9.17942e-05	2.32478	-1.53775
45411959	chr1:45411959:G:A	5.98481e-09	-1.72936e-10	0.169096	0.000283909	-1.72936e-10	1.91613
45412214	chr1:45412214:A:C	1.04573e-09	-1.57542	-5.64276e-10	1.25537e-05	-1.2025	-5.64276e-10
45412297	chr1:45412297:C:T	1.90108e-09	-1.72936e-10	-0.977706	1.32264e-05	-1.72936e-10	-1.1503
45413984	chr1:45413984:C:T	1.62263e-09	-1.72936e-10	-1.13608	1.03648e-05	-1.72936e-10	-1.3941
45414402	chr1:45414402:G:A	4.66988e-09	-1.72936e-10	-0.0789942	0.0012636	-1.72936e-10	3.4092
45414619	chr1:45414619:T:C	6.19172e-09	-1.72936e-10	0.203085	0.000372847	-1.72936e-10	2.18865
45414755	chr1:45414755:G:C	7.22673e-09	-1.72936e-10	0.357658	0.000363325	-1.72936e-10	2.16278
45414853	chr1:45414853:C:G	1.04609e-09	-1.72936e-10	-1.57507	8.65455e-06	-1.72936e-10	-1.57443
45414997	chr1:45414997:C:T	4.33031e-05	10.3227	-1.2668	5.3626e-05	1.79647	-1.54695
45415079	chr1:45415079:C:T	1.01405e-06	6.68945	-1.38787	5.21153e-05	0.10668	0.114259
45415590	chr1:45415590:G:A	6.41125e-05	10.5696	-1.12131	6.72113e-05	1.94344	-1.46812
45415790	chr1:45415790:C:A	1.19513e-09	-1.72936e-10	-1.44187	1.07119e-05	-1.72936e-10	-1.36116
45416487	chr1:45416487:A:T	3.88896e-09	-0.261987	-5.64276e-10	9.85337e-06	-1.4447	-5.64276e-10
45417076	chr1:45417076:G:A	4.60177e-09	-1.72936e-10	-0.0936864	0.000240483	-1.72936e-10	1.75013
45417842	chr1:45417842:C:T	1.42259e-09	0.295876	-1.56352	2.2193e-06	-1.37038	-1.56494
45417893	chr1:45417893:C:T	1.32429e-06	6.9761	-1.4076	5.64353e-05	0.241637	0.0589393
45417894	chr1:45417894:A:G	1.38596e-09	-1.72936e-10	-1.29373	8.66329e-06	-1.72936e-10	-1.57342
45417971	chr1:45417971:C:G	9.75198e-07	6.64248	-1.37997	5.21382e-05	0.0847368	0.136643
45418064	chr1:45418064:A:G	5.20078e-09	-1.72936e-10	0.0286802	0.00153987	-1.72936e-10	3.60694
45418404	chr1:45418404:A:G	3.08243e-09	-1.72936e-10	-0.49441	4.64343e-05	-1.72936e-10	0.105519
45419098	chr1:45419098:C:T	1.81178e-09	-1.72936e-10	-1.02582	1.11373e-05	-1.72936e-10	-1.32222
45419251	chr1:45419251:C:T	1.56433e-09	-1.72936e-10	-1.17267	1.12515e-05	-1.72936e-10	-1.31202
45419268	chr1:45419268:G:A	1.74263e-09	-1.72936e-10	-1.06474	1.08486e-05	-1.72936e-10	-1.34848
45419459	chr1:45419459:A:G	1.28133e-08	-1.72936e-10	0.930352	0.00108721	-1.72936e-10	3.25885
45419624	chr1:45419624:G:A	1.74629e-09	-1.72936e-10	-1.06263	1.08645e-05	-1.72936e-10	-1.34702
45420199	chr1:45420199:AC:A	1.04713e-09	-1.72936e-10	-1.57407	8.63735e-06	-1.72936e-10	-1.57642
45420323	chr1:45420323:G:A	1.04691e-09	-1.72936e-10	-1.57428	8.63609e-06	-1.72936e-10	-1.57657
45420434	chr1:45420434:G:T	1.04629e-09	-1.72936e-10	-1.57488	8.65638e-06	-1.72936e-10	-1.57422
45420960	chr1:45420960:T:C	1.85391e-09	-1.72936e-10	-1.00283	1.2298e-05	-1.72936e-10	-1.22308
45421136	chr1:45421136:T:C	4.51906e-09	-1.72936e-10	-0.111824	0.00119252	-1.72936e-10	3.3513
45421219	chr1:45421219:A:G	5.26086e-10	-1.12019	-1.14223	3.66192e-06	-1.76655	-0.667982
45421373	chr1:45421373:A:G	4.76125e-09	-1.72936e-10	-0.0596185	0.00131796	-1.72936e-10	3.45132
45421838	chr1:45421838:G:A	1.04637e-09	-1.72936e-10	-1.5748	8.65695e-06	-1.72936e-10	-1.57416
45422904	chr1:45422904:C:G	6.09103e-09	-1.72936e-10	0.186689	0.000286858	-1.72936e-10	1.92647
45423164	chr1:45423164:G:T	1.31668e-09	-1.72936e-10	-1.34501	9.08468e-06	-1.72936e-10	-1.52593
45423426	chr1:45423426:G:A	7.5616e-09	-1.72936e-10	0.402954	0.00316872	-1.72936e-10	4.32856
45423496	chr1:45423496:G:A	4.54374e-09	-1.72936e-10	-0.106377	0.00103662	-1.72936e-10	3.2112
45423794	chr1:45423794:T:C	2.12781e-09	-1.72936e-10	-0.865035	1.44895e-05	-1.72936e-10	-1.05909
45424057	chr1:45424057:C:T	3.48546e-09	-1.72936e-10	-0.37153	4.99362e-05	-1.72936e-10	0.178227
45424483	chr1:45424483:T:C	1.66962e-08	1.92924	-0.734185	5.00792e-05	-1.63107	1.81215
45424511	chr1:45424511:T:C	6.20038e-05	10.5372	-1.12237	6.54553e-05	1.91739	-1.46854
45424727	chr1:45424727:C:T	1.07686e-06	6.77081	-1.40913	5.0785e-05	0.139589	0.0554933
45424737	chr1:45424737:C:G	1.82526e-09	-1.72936e-10	-1.01841	1.1204e-05	-1.72936e-10	-1.31625
45425757	chr1:45425757:C:G	1.29293e-09	-1.72936e-10	-1.36322	8.61171e-06	-1.72936e-10	-1.5794
45425786	chr1:45425786:C:T	6.61948e-05	10.6156	-1.13538	6.79213e-05	1.96081	-1.47497
45425790	chr1:45425790:G:A	1.29601e-09	-1.72936e-10	-1.36084	8.61209e-06	-1.72936e-10	-1.57935
45425887	chr1:45425887:G:A	5.1023e-09	-1.72936e-10	0.00956346	0.00149328	-1.72936e-10	3.57621
45426086	chr1:45426086:G:A	1.05584e-06	6.72605	-1.38408	5.36495e-05	0.123836	0.126117
45426372	chr1:45426372:C:T	1.34948e-09	-1.72936e-10	-1.32041	8.6348e-06	-1.72936e-10	-1.57672
45426710	chr1:45426710:T:C	2.84555e-10	-1.54492	-1.33204	3.19299e-06	-1.23146	-1.3401
45427037	chr1:45427037:G:A	2.0894e-09	-1.72936e-10	-0.883254	1.35261e-05	-1.72936e-10	-1.1279
45428139	chr1:45428139:G:A	1.02904e-09	-0.0159157	-1.57558	4.13852e-05	1.5569	-1.5665
45428701	chr1:45428701:G:A	2.78166e-09	-1.72936e-10	-0.597082	3.86323e-05	-1.72936e-10	-0.0784295
45428947	chr1:45428947:A:G	1.46397e-09	-1.72936e-10	-1.23898	8.7622e-06	-1.72936e-10	-1.56207
45429219	chr1:45429219:G:T	5.66821e-08	3.85719	-1.43986	2.80052e-06	-1.12581	-1.5769
45429481	chr1:45429481:A:C	9.55147e-08	2.93915	-5.64276e-10	7.64572e-05	0.604213	-5.64276e-10
45430376	chr1:45430376:A:G	3.76558e-10	-1.26664	-1.33017	4.12569e-06	-0.931159	-1.38413
45430627	chr1:45430627:C:T	4.60873e-09	-1.72936e-10	-0.0921758	0.0012403	-1.72936e-10	3.39059
45430836	chr1:45430836:T:C	9.2763e-10	-1.69525	-5.64276e-10	2.02114e-05	-0.72627	-5.64276e-10
45430861	chr1:45430861:C:T	1.61017e-09	-1.72936e-10	-1.14379	1.83605e-05	-1.72936e-10	-0.822318
45431107	chr1:45431107:G:A	4.87298e-10	-1.07586	-1.26314	5.57867e-06	-0.685495	-1.32807
45431113	chr1:45431113:C:T	1.27892e-09	-1.72936e-10	-1.37411	8.61134e-06	-1.72936e-10	-1.57944
45431248	chr1:45431248:C:T	1.96517e-10	-1.71661	-1.53052	1.29168e-05	0.403363	-1.57735
45431863	chr1:45431863:A:G	4.72385e-09	-1.72936e-10	-0.0675035	0.00129921	-1.72936e-10	3.43699
45432404	chr1:45432404:T:C	4.74126e-09	-1.72936e-10	-0.0638255	0.00130663	-1.72936e-10	3.44269
45432406	chr1:45432406:C:T	1.86385e-09	-0.997485	-5.64276e-10	4.23111e-05	0.0125305	-5.64276e-10
45432519	chr1:45432519:A:G	1.74146e-08	1.93495	-0.697765	4.65714e-05	-1.57917	1.68764
45433442	chr1:45433442:G:A	4.72449e-05	10.2476	-1.10467	5.6767e-05	1.76057	-1.45414
45433506	chr1:45433506:G:A	2.1527e-10	-1.76674	-1.38925	6.67427e-06	-0.298889	-1.53537
45433744	chr1:45433744:A:G	2.61272e-10	-1.55363	-1.40869	2.62605e-06	-1.30689	-1.46014
45433959	chr1:45433959:T:G	5.61647e-09	-1.72936e-10	0.105576	0.000318816	-1.72936e-10	2.0321
45434123	chr1:45434123:A:G	6.47651e-05	10.6176	-1.15924	6.56566e-05	1.94665	-1.49473
45434442	chr1:45434442:C:A	1.15288e-08	2.13348	-1.30876	0.000156832	2.51842	-1.19576
45434518	chr1:45434518:T:C	2.73018e-10	-1.53426	-1.38409	2.74118e-06	-1.27989	-1.44424
45434723	chr1:45434723:T:C	1.51517e-08	-1.72936e-10	1.09798	0.00135966	-1.72936e-10	3.48247
45435276	chr1:45435276:G:A	2.7489e-10	-1.34506	-1.56645	3.55342e-06	-0.995971	-1.46864
45435698	chr1:45435698:G:A	3.38469e-08	2.60938	-0.707666	5.57494e-05	-1.4518	1.74015
45436734	chr1:45436734:T:C	4.21422e-08	3.45541	-1.33449	4.03383e-05	-1.26559	1.23037
45437614	chr1:45437614:C:T	2.59644e-08	1.08437	0.552232	8.74044e-05	-0.381412	1.11944
45437816	chr1:45437816:C:T	3.0063e-10	-1.28177	-1.54023	4.16161e-06	-0.914502	-1.39211
45439143	chr1:45439143:A:G	2.95913e-10	-1.28699	-1.55083	4.03796e-06	-0.921171	-1.41561
45439417	chr1:45439417:T:C	7.35834e-09	-1.72936e-10	0.375706	0.00366273	-1.72936e-10	4.47344
45440710	chr1:45440710:G:A	1.73973e-09	-1.72936e-10	-1.0664	1.05745e-05	-1.72936e-10	-1.37407
45441466	chr1:45441466:C:T	2.03973e-10	-1.7694	-1.4405	6.74994e-06	-0.264953	-1.55803
45441508	chr1:45441508:A:G	0.000133048	11.2882	-1.10984	8.84698e-05	2.23757	-1.48743
45442591	chr1:45442591:T:C	1.9324e-10	-1.7722	-1.49175	6.89818e-06	-0.221793	-1.57947
45443102	chr1:45443102:G:A	1.16973e-09	-1.72936e-10	-1.46336	1.45295e-05	-1.72936e-10	-1.05634
45443110	chr1:45443110:C:T	0.000123219	11.2506	-1.14901	8.7022e-05	2.22289	-1.48925
45443125	chr1:45443125:A:AT	0.000121182	11.229	-1.14412	8.4833e-05	2.21018	-1.50201
45444230	chr1:45444230:C:T	1.07891e-09	-1.72936e-10	-1.54418	1.01759e-05	-1.72936e-10	-1.4125
45444322	chr1:45444322:A:G	0.000120716	11.2274	-1.14631	8.60345e-05	2.21024	-1.48802
45444916	chr1:45444916:C:CT	3.21264e-10	-1.77319	-0.982429	9.74087e-06	-0.218459	-1.23773
45444988	chr1:45444988:TC:T	4.25083e-08	2.76989	-0.64032	6.57676e-05	-1.45066	1.90426
45446055	chr1:45446055:G:T	2.84429e-09	-0.574815	-5.64276e-10	9.69332e-06	-1.46108	-5.64276e-10
45446333	chr1:45446333:C:T	0.000115801	11.2088	-1.16932	8.42221e-05	2.19914	-1.4982
45446590	chr1:45446590:A:T	1.59694e-08	1.15055	-5.64276e-10	0.00121971	3.37385	-5.64276e-10
45446723	chr1:45446723:C:T	2.40042e-09	-1.72936e-10	-0.744483	0.000214224	-1.72936e-10	1.6345
45447226	chr1:45447226:A:C	4.66269e-08	3.52007	-1.29802	4.64179e-05	-1.24562	1.35079
45447768	chr1:45447768:C:T	1.16723e-09	-1.72936e-10	-1.46549	1.43185e-05	-1.72936e-10	-1.07097
45448188	chr1:45448188:T:C	0.000110428	11.1072	-1.11524	7.90327e-05	2.13074	-1.4934
45448376	chr1:45448376:A:T	4.63608e-08	3.52355	-1.30723	4.51169e-05	-1.24389	1.32063
45448668	chr1:45448668:A:G	6.75265e-09	-1.72936e-10	0.289807	0.0031672	-1.72936e-10	4.32808
45449092	chr1:45449092:G:A	1.18198e-09	-1.72936e-10	-1.45294	1.47027e-05	-1.72936e-10	-1.04449
45449467	chr1:45449467:CA:C	1.31781e-09	-1.72936e-10	-1.34416	8.61118e-06	-1.72936e-10	-1.57946
45450220	chr1:45450220:A:T	4.85338e-08	3.54908	-1.28695	4.84397e-05	-1.23492	1.38272
45450250	chr1:45450250:G:A	2.39212e-10	-1.64692	-1.40361	4.59242e-06	-1.05773	-1.15038
45450389	chr1:45450389:G:A	0.000142963	11.4483	-1.19809	7.47664e-05	2.09757	-1.51573
45450934	chr1:45450934:C:T	2.52596e-09	-1.72936e-10	-0.693508	3.92486e-05	-1.72936e-10	-0.062604
45451223	chr1:45451223:T:G	4.92936e-09	-1.72936e-10	-0.0249202	0.000261677	-1.72936e-10	1.83459
45451610	chr1:45451610:C:T	3.36894e-09	-0.405531	-5.64276e-10	1.59743e-05	-0.961538	-5.64276e-10
45451841	chr1:45451841:C:G	1.31148e-08	2.25008	-1.29646	0.000172706	2.60347	-1.1844
45453562	chr1:45453562:A:C	0.000166395	11.6168	-1.2148	8.1499e-05	2.19049	-1.52242
45453787	chr1:45453787:A:G	7.01094e-09	0.327343	-5.64276e-10	1.13785e-05	-1.30079	-5.64276e-10
45454133	chr1:45454133:T:C	5.73065e-09	1.67775	-1.55205	3.43594e-05	1.34168	-1.53732
45455041	chr1:45455041:A:G	9.00125e-10	-1.72535	-5.64276e-10	7.14204e-06	-1.76652	-5.64276e-10
45456444	chr1:45456444:G:A	2.86967e-10	-1.33071	-1.5378	3.66263e-06	-1.05666	-1.37767
45457996	chr1:45457996:T:C	2.97893e-10	-1.30245	-1.5287	3.85977e-06	-1.02343	-1.35848
45458179	chr1:45458179:C:G	2.96821e-10	-1.30633	-1.52843	4.1151e-06	-0.948102	-1.36975
45458307	chr1:45458307:G:A	6.94993e-09	-1.72936e-10	0.318603	0.00333344	-1.72936e-10	4.37924
45458537	chr1:45458537:C:T	2.8609e-10	-1.34174	-1.52984	3.66558e-06	-1.07312	-1.36041
45458558	chr1:45458558:C:T	0.000184326	11.6815	-1.17714	8.48037e-05	2.22947	-1.52165
45459546	chr1:45459546:A:T	3.32428e-09	-0.418875	-5.64276e-10	7.60794e-06	-1.70333	-5.64276e-10
45459837	chr1:45459837:T:C	4.78466e-08	-1.72936e-10	2.24787	0.000202084	-1.72936e-10	1.57617
45460259	chr1:45460259:A:T	6.12379e-08	3.77095	-1.27631	5.3828e-05	-1.15851	1.41179
45460679	chr1:45460679:G:C	1.87411e-09	-1.72936e-10	-0.991996	1.13635e-05	-1.72936e-10	-1.30212
45460691	chr1:45460691:C:T	2.81583e-10	-1.36535	-1.52211	3.61364e-06	-1.10278	-1.34502
45460823	chr1:45460823:C:G	0.000149807	11.4836	-1.18664	7.66342e-05	2.11762	-1.5111
45461845	chr1:45461845:G:T	1.00714e-05	8.904	-1.30668	0.000327488	0.891518	1.16741
45463240	chr1:45463240:T:G	1.93136e-09	-1.72936e-10	-0.961903	1.22195e-05	-1.72936e-10	-1.22949
45463917	chr1:45463917:C:T	4.96879e-08	2.81713	-0.531499	8.16714e-05	-1.43761	2.10779
45464366	chr1:45464366:A:G	2.70602e-10	-1.36253	-1.56471	3.52137e-06	-1.01959	-1.45408
45464574	chr1:45464574:C:T	0.000148041	11.1347	-0.849576	8.8224e-05	2.1369	-1.38954
45465578	chr1:45465578:G:C	1.86296e-09	-1.72936e-10	-0.997962	1.18965e-05	-1.72936e-10	-1.25627
45465750	chr1:45465750:A:G	6.23284e-09	-1.72936e-10	0.209703	0.00242771	-1.72936e-10	4.06218
45466592	chr1:45466592:G:A	2.94127e-10	-1.29015	-1.55372	3.98766e-06	-0.92685	-1.42246
45467215	chr1:45467215:T:C	2.78094e-10	-1.35813	-1.54179	3.75681e-06	-1.01405	-1.3949
45468890	chr1:45468890:G:A	2.76932e-10	-1.36741	-1.5367	3.7494e-06	-1.02635	-1.38457
45469546	chr1:45469546:T:C	4.75498e-08	-1.72936e-10	2.24165	0.00020124	-1.72936e-10	1.57198
45470345	chr1:45470345:C:G	2.94337e-10	-1.33342	-1.50974	4.11465e-06	-0.984134	-1.33383
45470613	chr1:45470613:C:T	2.74898e-10	-1.36119	-1.5503	3.66946e-06	-1.01772	-1.41475
45470668	chr1:45470668:C:T	1.0507e-09	-1.72936e-10	-1.57067	9.02212e-06	-1.72936e-10	-1.53284
45470679	chr1:45470679:G:A	0.000135216	11.0149	-0.820438	8.39537e-05	2.0724	-1.37466
45471033	chr1:45471033:C:T	2.84522e-10	-1.35258	-1.52449	3.89662e-06	-1.01006	-1.36235
45471612	chr1:45471612:T:C	1.5108e-09	-1.72936e-10	-1.20749	1.00492e-05	-1.72936e-10	-1.42503
45471656	chr1:45471656:T:G	2.05276e-09	-1.72936e-10	-0.900945	2.9607e-05	-1.72936e-10	-0.344509
45472023	chr1:45472023:G:A	8.24476e-05	10.9308	-1.23103	7.02676e-05	2.04514	-1.52535
45472078	chr1:45472078:C:T	3.54791e-08	2.63676	-0.68794	5.80085e-05	-1.485	1.81307
45472359	chr1:45472359:A:T	2.21948e-09	-1.72936e-10	-0.822853	3.28611e-05	-1.72936e-10	-0.240228
45472714	chr1:45472714:C:T	3.56605e-10	-1.14166	-1.50959	7.74558e-06	-0.115135	-1.57026
45473464	chr1:45473464:C:T	2.02765e-10	-1.76316	-1.45268	6.28137e-06	-0.332308	-1.56262
45473672	chr1:45473672:T:C	1.62548e-09	-1.72936e-10	-1.13432	1.11495e-05	-1.72936e-10	-1.32112
45474170	chr1:45474170:C:A	8.694e-10	-1.76008	-5.64276e-10	7.2538e-06	-1.75099	-5.64276e-10
45474458	chr1:45474458:C:T	2.47632e-10	-1.67881	-1.33713	4.78833e-06	-1.11589	-1.05045
45474495	chr1:45474495:C:T	2.69584e-09	-1.72936e-10	-0.628419	0.000250095	-1.72936e-10	1.78932
45474521	chr1:45474521:C:T	2.4672e-09	-1.72936e-10	-0.717044	3.80785e-05	-1.72936e-10	-0.092869
45475082	chr1:45475082:AG:A	2.68229e-10	-1.35667	-1.57938	3.36048e-06	-0.99336	-1.52708
45475453	chr1:45475453:T:C	2.75142e-10	-1.37066	-1.53994	3.7026e-06	-1.0328	-1.39068
45475549	chr1:45475549:A:G	2.33995e-09	-1.72936e-10	-0.769999	3.5493e-05	-1.72936e-10	-0.163183
45475677	chr1:45475677:G:T	0.000130474	11.1418	-0.982989	8.27857e-05	2.14004	-1.4563
45476198	chr1:45476198:G:T	2.57648e-09	-1.72936e-10	-0.673703	4.03101e-05	-1.72936e-10	-0.0359171
45476420	chr1:45476420:A:G	4.70727e-07	5.16473	-0.63058	0.000100776	1.77496	-0.894582
45477278	chr1:45477278:C:A	3.47759e-09	-1.72936e-10	-0.373788	0.00158189	-1.72936e-10	3.63385
45477322	chr1:45477322:T:A	1.65351e-09	-1.72936e-10	-1.11723	0.000149435	-1.72936e-10	1.27434
45477484	chr1:45477484:T:C	1.80561e-10	-1.75235	-1.57946	1.83556e-06	-1.70798	-1.41719
45477796	chr1:45477796:C:A	3.80362e-09	-1.72936e-10	-0.284176	0.00191075	-1.72936e-10	3.82273
45478081	chr1:45478081:C:T	8.79793e-10	-1.7482	-5.64276e-10	7.27487e-06	-1.74809	-5.64276e-10
45478646	chr1:45478646:G:C	1.05756e-09	-1.72936e-10	-1.56416	9.71364e-06	-1.72936e-10	-1.45899
45478787	chr1:45478787:A:G	1.28417e-09	-1.72936e-10	-1.37002	1.47123e-05	-1.72936e-10	-1.04383
45478852	chr1:45478852:T:C	3.23084e-09	-1.72936e-10	-0.447387	0.00135546	-1.72936e-10	3.47938
45479423	chr1:45479423:A:G	2.51216e-09	-1.72936e-10	-0.698987	3.92283e-05	-1.72936e-10	-0.0631215
45480081	chr1:45480081:CAA:C	2.15384e-10	-1.77773	-1.37773	3.2466e-06	-1.75932	-0.795591
45480226	chr1:45480226:C:T	1.33493e-06	7.14481	-1.5683	6.36833e-05	0.781945	-0.360542
45480896	chr1:45480896:G:A	2.06256e-09	-1.72936e-10	-0.896183	1.36591e-05	-1.72936e-10	-1.11812
45480964	chr1:45480964:G:T	1.50229e-06	7.24973	-1.55511	6.04335e-05	0.838636	-0.469611
45480982	chr1:45480982:T:C	1.97832e-10	-1.76419	-1.47628	2.25529e-06	-1.73101	-1.18823
45481342	chr1:45481342:G:A	3.32569e-09	-1.72936e-10	-0.418452	0.00144608	-1.72936e-10	3.54409
45481748	chr1:45481748:C:T	2.1309e-10	-1.77739	-1.38878	3.19061e-06	-1.75861	-0.813695
45483005	chr1:45483005:C:T	3.21479e-09	1.11611	-1.56848	1.71971e-05	0.654577	-1.54236
45483271	chr1:45483271:A:G	2.58021e-09	-1.72936e-10	-0.672256	4.07448e-05	-1.72936e-10	-0.0251898
45485420	chr1:45485420:C:T	1.45859e-09	-1.72936e-10	-1.24266	1.5905e-05	-1.72936e-10	-0.965888
45485483	chr1:45485483:A:G	2.02869e-10	-1.77586	-1.43946	2.89081e-06	-1.75414	-0.916842
45485652	chr1:45485652:G:A	4.53574e-09	-1.72936e-10	-0.108141	6.75231e-05	-1.72936e-10	0.479951
45486394	chr1:45486394:G:A	2.12451e-10	-1.77504	-1.39413	3.18247e-06	-1.75203	-0.822833
45486899	chr1:45486899:C:T	3.61926e-10	-1.74723	-0.889212	1.45052e-05	-1.77645	0.718436
45488361	chr1:45488361:G:A	5.65384e-07	6.15715	-1.43978	6.10685e-05	0.304092	0.0753853
45488960	chr1:45488960:C:T	2.00448e-10	-1.6498	-1.57753	3.32433e-06	-1.18842	-1.34283
45488978	chr1:45488978:C:T	5.96969e-07	6.22013	-1.44839	6.12466e-05	0.33754	0.0448506
45488992	chr1:45488992:G:A	3.17239e-09	-1.72936e-10	-0.465642	0.00130451	-1.72936e-10	3.44107
45489384	chr1:45489384:C:T	2.10773e-10	-1.77653	-1.40057	3.12007e-06	-1.75599	-0.838668
45491009	chr1:45491009:G:A	9.16615e-09	-1.72936e-10	0.595389	0.013565	-1.72936e-10	5.78273
45491028	chr1:45491028:C:A	2.12923e-10	-1.77734	-1.38961	3.19133e-06	-1.75828	-0.813798
45491057	chr1:45491057:C:T	4.6969e-09	-1.72936e-10	-0.0732256	0.000239411	-1.72936e-10	1.74566
45491322	chr1:45491322:A:G	1.17371e-09	-1.72936e-10	-1.45996	8.84136e-06	-1.72936e-10	-1.55308
45491489	chr1:45491489:G:A	1.177e-09	-1.72936e-10	-1.45716	8.82018e-06	-1.72936e-10	-1.55548
45491618	chr1:45491618:T:C	2.11794e-10	-1.77556	-1.39671	3.14893e-06	-1.75456	-0.830893
45491937	chr1:45491937:G:A	0.000483381	11.715	-0.246592	8.06905e-05	1.90703	-1.24892
45493111	chr1:45493111:A:G	1.34024e-09	-1.72936e-10	-1.32728	9.41166e-06	-1.72936e-10	-1.49057
45493963	chr1:45493963:TAATA:T	2.82496e-09	-1.72936e-10	-0.581633	4.56466e-05	-1.72936e-10	0.0884111
45495161	chr1:45495161:G:A	2.87342e-09	-1.72936e-10	-0.564624	4.66643e-05	-1.72936e-10	0.110461
45496737	chr1:45496737:T:C	0.000635193	11.7991	-0.057588	9.21606e-05	1.94755	-1.15654
45498566	chr1:45498566:T:C	2.14637e-10	-1.77883	-1.38011	3.2142e-06	-1.76347	-0.801474
45498741	chr1:45498741:T:C	2.57552e-09	-1.72936e-10	-0.674075	4.05745e-05	-1.72936e-10	-0.0293797
45499094	chr1:45499094:T:C	3.2323e-10	-1.25365	-1.49587	2.39305e-05	0.990085	-1.54745
45499635	chr1:45499635:G:A	1.17622e-06	7.02419	-1.57426	8.57135e-05	0.716903	0.00158893
45499668	chr1:45499668:T:C	2.1324e-10	-1.7791	-1.38637	3.15832e-06	-1.7725	-0.809976
45500626	chr1:45500626:A:G	0.000633571	11.7699	-0.0309489	9.19219e-05	1.9327	-1.14428
45500910	chr1:45500910:G:A	2.16605e-10	-1.77636	-1.37345	3.28868e-06	-1.75591	-0.786119
45501357	chr1:45501357:C:T	1.71527e-09	-1.72936e-10	-1.08056	4.62552e-05	-1.72936e-10	0.101656
45501431	chr1:45501431:A:C	2.51326e-08	-1.72936e-10	1.60404	0.0520473	-1.72936e-10	7.12739
45502768	chr1:45502768:G:A	1.94592e-09	-0.954396	-5.64276e-10	1.09921e-05	-1.33534	-5.64276e-10
45502832	chr1:45502832:G:A	9.42341e-09	-1.72936e-10	0.623069	0.0141785	-1.72936e-10	5.82697
45502953	chr1:45502953:C:T	1.05166e-09	-1.72936e-10	-1.56976	8.73193e-06	-1.72936e-10	-1.56553
45503014	chr1:45503014:C:G	3.4449e-10	-1.43759	-1.24822	3.39545e-06	-1.00022	-1.50986
45503364	chr1:45503364:G:C	2.18185e-10	-1.77695	-1.36559	3.34022e-06	-1.75785	-0.768628
45504436	chr1:45504436:A:G	1.04018e-08	-1.72936e-10	0.72185	0.0169971	-1.72936e-10	6.00828
45505160	chr1:45505160:A:G	3.36097e-10	-1.1831	-1.52738	1.46064e-06	-1.77532	-1.57833
45505586	chr1:45505586:G:A	1.67894e-09	-1.72936e-10	-1.10196	1.96737e-05	-1.72936e-10	-0.753235
45506087	chr1:45506087:T:C	1.42295e-06	7.18661	-1.54626	5.52431e-05	0.799504	-0.52028
45506301	chr1:45506301:G:C	3.75757e-09	-1.72936e-10	-0.296356	0.00185506	-1.72936e-10	3.79315
45507135	chr1:45507135:C:T	3.82562e-09	-1.72936e-10	-0.278407	0.00193125	-1.72936e-10	3.8334
45507452	chr1:45507452:G:C	1.1199e-09	-1.72936e-10	-1.50689	9.09929e-06	-1.72936e-10	-1.52432
45507763	chr1:45507763:A:AT	2.21938e-10	-1.77763	-1.34785	3.4454e-06	-1.75855	-0.736927
45508022	chr1:45508022:C:T	8.85161e-09	-1.72936e-10	0.560471	0.0121303	-1.72936e-10	5.67094
45508256	chr1:45508256:G:A	1.90018e-06	7.44251	-1.51294	5.40771e-05	0.945239	-0.687347
45508487	chr1:45508487:C:G	6.95436e-08	2.62183	-5.64276e-10	5.3511e-05	0.247369	-5.64276e-10
45508686	chr1:45508686:T:TAG	2.32066e-09	-1.72936e-10	-0.778279	3.33675e-05	-1.72936e-10	-0.224938
45508729	chr1:45508729:A:G	7.68846e-09	-1.72936e-10	0.419592	0.000511287	-1.72936e-10	2.50441
45509104	chr1:45509104:C:T	2.68769e-09	-1.72936e-10	-0.631446	4.19257e-05	-1.72936e-10	0.00337904
45509177	chr1:45509177:A:G	1.59734e-09	-1.72936e-10	-1.15179	0.000132883	-1.72936e-10	1.15695
45509494	chr1:45509494:A:G	0.00097901	12.2485	-0.0742996	0.000106985	2.15707	-1.21691
45509628	chr1:45509628:G:A	2.0294e-10	-1.63552	-1.57946	3.24061e-06	-1.21717	-1.33958
45510563	chr1:45510563:C:CT	5.60277e-09	-1.72936e-10	0.103133	0.000306325	-1.72936e-10	1.99213
45510809	chr1:45510809:G:A	6.05083e-09	-1.72936e-10	0.180067	0.000343351	-1.72936e-10	2.10623
45510915	chr1:45510915:A:G	2.18597e-10	-1.77693	-1.36372	3.35115e-06	-1.75639	-0.766824
45511300	chr1:45511300:C:T	8.53915e-10	-1.77805	-5.64276e-10	9.48537e-06	-1.48277	-5.64276e-10
45511456	chr1:45511456:G:T	3.3394e-09	-1.72936e-10	-0.414336	5.53456e-05	-1.72936e-10	0.281079
45511593	chr1:45511593:T:C	2.55395e-09	-1.72936e-10	-0.682487	4.01414e-05	-1.72936e-10	-0.0401103
45512013	chr1:45512013:A:G	1.99351e-10	-1.65466	-1.57816	3.28251e-06	-1.177	-1.36691
45513003	chr1:45513003:T:C	2.298e-10	-1.77838	-1.3123	3.65432e-06	-1.77515	-0.661459
45513251	chr1:45513251:T:C	2.62064e-09	-1.72936e-10	-0.656711	4.13766e-05	-1.72936e-10	-0.00980235
45513301	chr1:45513301:A:G	9.38186e-09	-1.72936e-10	0.61865	0.0141798	-1.72936e-10	5.82706
45513566	chr1:45513566:G:T	2.30372e-10	-1.77858	-1.30961	3.67161e-06	-1.77472	-0.657168
45513993	chr1:45513993:C:T	9.16494e-09	-1.72936e-10	0.595257	0.0135866	-1.72936e-10	5.78432
45515190	chr1:45515190:T:G	3.73151e-10	-1.75132	-0.854579	1.61986e-05	-1.77762	0.830021
45515267	chr1:45515267:G:C	8.8965e-09	-1.72936e-10	0.565529	0.0128595	-1.72936e-10	5.72932
45515408	chr1:45515408:A:G	2.28054e-10	-1.77941	-1.31889	3.63443e-06	-1.77108	-0.670983
45515472	chr1:45515472:G:A	3.78525e-10	-1.75127	-0.840327	1.60366e-05	-1.77773	0.820084
45515586	chr1:45515586:A:G	2.2073e-10	-1.77856	-1.35239	3.39139e-06	-1.77063	-0.740654
45515840	chr1:45515840:T:C	2.23907e-10	-1.7794	-1.33725	3.50405e-06	-1.77116	-0.707437
45516636	chr1:45516636:G:A	2.66184e-09	-1.72936e-10	-0.641111	4.22514e-05	-1.72936e-10	0.0111184
45516813	chr1:45516813:G:A	0.0008451	11.9882	0.0388355	0.000101319	2.02058	-1.13482
45517172	chr1:45517172:A:G	2.12499e-10	-1.77768	-1.39126	3.15582e-06	-1.75888	-0.82439
45517408	chr1:45517408:C:T	1.24028e-06	7.08243	-1.57946	7.1078e-05	0.739869	-0.208611
45517676	chr1:45517676:A:G	2.28379e-10	-1.77868	-1.3182	3.65735e-06	-1.76373	-0.672051
45517941	chr1:45517941:G:A	9.06373e-09	-1.72936e-10	0.584152	0.0132883	-1.72936e-10	5.76212
45518228	chr1:45518228:C:T	1.79468e-06	7.38817	-1.51572	5.33621e-05	0.898703	-0.654121
45518510	chr1:45518510:A:G	2.55516e-09	-1.72936e-10	-0.682013	1.32821e-05	-1.72936e-10	-1.1461
45518681	chr1:45518681:G:A	3.61534e-10	-1.74861	-0.888916	1.52009e-05	-1.77696	0.765797
45519180	chr1:45519180:ATGT:A	0.000924778	12.0373	0.0798803	0.000109163	2.04621	-1.08588
45519860	chr1:45519860:A:T	9.28163e-09	-1.72936e-10	0.607909	0.0139171	-1.72936e-10	5.80836
45519889	chr1:45519889:G:A	0.000702431	11.8591	-0.0169061	9.45931e-05	1.95395	-1.13688
45519989	chr1:45519989:C:T	1.24282e-09	-1.72936e-10	-1.40274	8.63078e-06	-1.72936e-10	-1.57718
45520044	chr1:45520044:G:A	2.07334e-10	-1.77742	-1.41613	2.9785e-06	-1.75783	-0.883268
45520307	chr1:45520307:ATTTGTG:A	2.298e-10	-1.77912	-1.31156	3.67221e-06	-1.77289	-0.65883
45520812	chr1:45520812:A:G	2.75184e-10	-1.77558	-1.13487	4.9196e-06	-1.77812	-0.361167
45520979	chr1:45520979:C:G	8.77275e-10	-1.75106	-5.64276e-10	8.68316e-06	-1.57113	-5.64276e-10
45522407	chr1:45522407:G:A	2.60895e-09	-1.72936e-10	-0.661182	1.63494e-05	-1.72936e-10	-0.938326
45522443	chr1:45522443:G:A	2.24636e-10	-1.77942	-1.33398	3.52944e-06	-1.77083	-0.700549
45523092	chr1:45523092:C:T	1.85095e-06	7.47911	-1.57578	0.000104954	0.950799	-0.0297914
45523520	chr1:45523520:A:G	1.30475e-09	-1.72936e-10	-1.35412	1.27529e-05	-1.72936e-10	-1.18676
45523615	chr1:45523615:T:C	2.72885e-09	-1.72936e-10	-0.616247	4.36547e-05	-1.72936e-10	0.0437915
45523756	chr1:45523756:T:C	6.46444e-09	-1.72936e-10	0.246188	0.00677188	-1.72936e-10	5.08801
45523830	chr1:45523830:A:G	8.8536e-09	-1.72936e-10	0.560695	0.0121988	-1.72936e-10	5.67658
45524091	chr1:45524091:AC:A	3.53154e-09	-1.72936e-10	-0.358395	0.0016454	-1.72936e-10	3.67322
45524408	chr1:45524408:T:C	1.24491e-09	-1.72936e-10	-1.40107	9.02361e-06	-1.72936e-10	-1.53267
45524514	chr1:45524514:T:C	9.33917e-09	-1.72936e-10	0.614089	0.0140766	-1.72936e-10	5.81975
45524606	chr1:45524606:C:A	2.19405e-10	-1.7792	-1.35777	3.35693e-06	-1.77274	-0.748753
45525306	chr1:45525306:G:T	1.13424e-08	-1.72936e-10	0.808421	0.00171767	-1.72936e-10	3.7162
45525407	chr1:45525407:G:A	2.03804e-10	-1.63239	-1.57833	3.13327e-06	-1.22192	-1.36853
45525565	chr1:45525565:C:T	1.03085e-08	-1.72936e-10	0.712844	0.0168454	-1.72936e-10	5.99931
45526056	chr1:45526056:C:T	3.77038e-10	-1.17903	-1.4165	5.52455e-05	1.2672	-0.987933
45526164	chr1:45526164:C:T	4.09547e-10	-1.75755	-0.755284	1.91745e-05	-1.77934	1.0004
45526442	chr1:45526442:T:C	4.05652e-10	-1.7591	-0.763288	1.88746e-05	-1.77942	0.984715
45526448	chr1:45526448:T:A	9.35018e-09	-1.72936e-10	0.615267	0.0140184	-1.72936e-10	5.81561
45526628	chr1:45526628:C:G	4.08664e-10	-1.75716	-0.757833	1.90582e-05	-1.77931	0.994285
45526788	chr1:45526788:C:T	2.04357e-10	-1.77392	-1.43409	2.93864e-06	-1.74415	-0.91042
45527446	chr1:45527446:C:T	4.19329e-10	-1.75506	-0.734162	1.98164e-05	-1.77912	1.03311
45527768	chr1:45527768:A:G	4.397e-09	-1.72936e-10	-0.139206	7.67194e-05	-1.72936e-10	0.607635
45527878	chr1:45527878:G:C	1.58162e-09	-1.72936e-10	-1.16168	0.000133587	-1.72936e-10	1.16223
45528294	chr1:45528294:T:C	2.20643e-10	-1.77391	-1.35742	3.47131e-06	-1.74535	-0.742634
45528430	chr1:45528430:G:T	1.24196e-08	-1.72936e-10	0.899151	0.0234752	-1.72936e-10	6.33118
45528629	chr1:45528629:G:A	8.67292e-09	-1.72936e-10	0.540077	0.012205	-1.72936e-10	5.67708
45528655	chr1:45528655:T:C	1.57142e-09	-1.72936e-10	-1.16815	1.00943e-05	-1.72936e-10	-1.42055
45528758	chr1:45528758:A:C	2.85663e-09	-0.570487	-5.64276e-10	0.000117773	1.03624	-5.64276e-10
45528957	chr1:45528957:G:A	3.60567e-09	-1.72936e-10	-0.33762	0.00170349	-1.72936e-10	3.70792
45529043	chr1:45529043:G:A	3.95597e-10	-1.15381	-1.39368	6.08547e-05	1.32247	-0.946495
45529559	chr1:45529559:T:A	4.12681e-10	-1.76365	-0.741563	1.96441e-05	-1.77932	1.02458
45529560	chr1:45529560:C:A	4.35968e-10	-1.76238	-0.687939	2.15811e-05	-1.77941	1.11871
45530033	chr1:45530033:A:C	2.33051e-09	-1.72936e-10	-0.774042	3.57822e-05	-1.72936e-10	-0.155069
45530738	chr1:45530738:C:T	3.22668e-09	-1.72936e-10	-0.448676	0.0011525	-1.72936e-10	3.31717
45531229	chr1:45531229:G:A	3.96557e-10	-1.764	-0.781069	1.83088e-05	-1.77928	0.954138
45531776	chr1:45531776:C:T	9.88288e-08	2.97326	-5.64276e-10	6.82296e-05	0.49036	-5.64276e-10
45531788	chr1:45531788:C:T	3.77553e-09	-1.72936e-10	-0.291588	0.0018694	-1.72936e-10	3.80085
45531808	chr1:45531808:C:T	9.39373e-09	-1.72936e-10	0.619914	0.0141669	-1.72936e-10	5.82614
45532845	chr1:45532845:G:A	2.16064e-10	-1.77919	-1.37312	3.32185e-06	-1.76332	-0.768677
45533124	chr1:45533124:C:T	3.98668e-10	-1.75955	-0.780202	1.8225e-05	-1.77944	0.949716
45533139	chr1:45533139:A:G	1.46427e-09	-1.72936e-10	-1.23877	3.41309e-05	-1.72936e-10	-0.202315
45533216	chr1:45533216:G:A	1.77731e-08	1.25756	-5.64276e-10	1.47956e-05	-1.03819	-5.64276e-10
45533373	chr1:45533373:G:A	7.52549e-09	-1.72936e-10	0.398168	0.00844183	-1.72936e-10	5.30844
45533415	chr1:45533415:T:A	9.10386e-10	-1.71401	-5.64276e-10	7.06778e-06	-1.77697	-5.64276e-10
45533610	chr1:45533610:G:A	4.16636e-10	-1.7778	-0.717873	2.06664e-05	-1.77035	1.06634
45533689	chr1:45533689:A:G	4.15238e-08	2.10614	-5.64276e-10	0.00315665	4.32475	-5.64276e-10
45533831	chr1:45533831:G:A	2.00418e-10	-1.77669	-1.45078	2.83356e-06	-1.75159	-0.939401
45533898	chr1:45533898:T:A	8.52956e-10	-1.77918	-5.64276e-10	7.2155e-06	-1.75629	-5.64276e-10
45534305	chr1:45534305:A:G	3.61841e-09	-1.72936e-10	-0.334092	0.00171447	-1.72936e-10	3.71434
45535365	chr1:45535365:G:A	4.00141e-10	-1.75883	-0.777238	1.83506e-05	-1.77941	0.95656
45535658	chr1:45535658:T:G	4.05886e-10	-1.75895	-0.762859	1.87713e-05	-1.77942	0.979235
45535819	chr1:45535819:G:A	6.72657e-09	0.285938	-5.64276e-10	9.26368e-06	-1.50642	-5.64276e-10
45535878	chr1:45535878:T:C	2.13053e-10	-1.77936	-1.38698	3.21041e-06	-1.76924	-0.796884
45535906	chr1:45535906:G:A	1.39123e-09	-1.28994	-5.64276e-10	1.94611e-05	-0.764103	-5.64276e-10
45536296	chr1:45536296:C:T	2.31269e-09	-1.72936e-10	-0.781717	1.47855e-05	-1.72936e-10	-1.03887
45536686	chr1:45536686:C:G	1.06001e-08	-1.72936e-10	0.740734	0.0175982	-1.72936e-10	6.04303
45537407	chr1:45537407:C:T	8.63841e-09	-1.72936e-10	0.53609	0.0120812	-1.72936e-10	5.66689
45537721	chr1:45537721:A:T	8.9098e-09	-1.72936e-10	0.567024	0.0127938	-1.72936e-10	5.7242
45537773	chr1:45537773:T:C	1.22797e-05	8.17262	-0.377053	7.84059e-05	1.24384	-0.614458
45537961	chr1:45537961:C:T	1.01929e-08	-1.72936e-10	0.701565	0.0163843	-1.72936e-10	5.97156
45537967	chr1:45537967:C:T	1.34088e-09	-1.3268	-5.64276e-10	7.3053e-06	-1.74392	-5.64276e-10
45538020	chr1:45538020:G:A	2.24722e-09	-1.72936e-10	-0.810435	3.40537e-05	-1.72936e-10	-0.204581
45538655	chr1:45538655:C:A	9.81068e-09	-1.72936e-10	0.663344	0.0152565	-1.72936e-10	5.90024
45538659	chr1:45538659:CA:C	9.56325e-09	-1.72936e-10	0.637799	0.0145412	-1.72936e-10	5.85222
45538869	chr1:45538869:G:T	8.66422e-09	-1.72936e-10	0.539073	0.0121491	-1.72936e-10	5.67249
45539320	chr1:45539320:A:G	9.567e-09	-1.72936e-10	0.638191	0.0145333	-1.72936e-10	5.85168
45540036	chr1:45540036:G:T	1.51229e-06	7.18097	-1.47971	0.000186244	0.780527	0.714012
45540220	chr1:45540220:A:T	1.6099e-09	-1.72936e-10	-1.14396	0.000140052	-1.72936e-10	1.20949
45540321	chr1:45540321:G:T	2.51567e-09	-1.72936e-10	-0.697589	1.43338e-05	-1.72936e-10	-1.0699
45540513	chr1:45540513:G:GA	7.86385e-06	8.05632	-0.706417	5.3909e-05	1.1792	-0.92442
45540633	chr1:45540633:T:C	9.76198e-09	-1.72936e-10	0.658367	0.0151203	-1.72936e-10	5.89128
45540901	chr1:45540901:T:C	9.4475e-09	-1.72936e-10	0.625621	0.0142381	-1.72936e-10	5.83116
45541003	chr1:45541003:C:T	0.000168132	11.4392	-1.02685	4.86294e-05	1.65635	-1.50464
45541330	chr1:45541330:T:C	1.62357e-05	8.86355	-0.788717	6.33539e-05	1.4356	-1.01938
45541459	chr1:45541459:G:T	9.61031e-09	-1.72936e-10	0.642708	0.0146915	-1.72936e-10	5.8625
45541821	chr1:45541821:C:T	9.93711e-09	-1.72936e-10	0.676148	0.015539	-1.72936e-10	5.91859
45543241	chr1:45543241:G:A	1.5207e-06	7.2807	-1.5739	9.7468e-05	0.838281	0.00872426
45543641	chr1:45543641:G:C	8.14223e-06	8.42332	-1.03863	5.44482e-05	1.41188	-1.14715
45543644	chr1:45543644:T:C	3.3891e-10	-1.45604	-1.24611	3.53605e-06	-0.961631	-1.50788
45543681	chr1:45543681:A:G	9.63646e-09	-1.72936e-10	0.645426	0.0144019	-1.72936e-10	5.84259
45543864	chr1:45543864:A:G	5.15789e-10	-1.4494	-0.832789	4.96503e-06	-0.975485	-1.15461
45544146	chr1:45544146:G:T	0.00049497	12.3774	-0.885297	8.22962e-05	2.14051	-1.4627
45544225	chr1:45544225:T:G	2.04794e-09	-1.72936e-10	-0.903292	2.24847e-05	-1.72936e-10	-0.619686
45544274	chr1:45544274:G:T	1.97792e-06	7.46955	-1.49987	0.000202201	0.933928	0.642818
45544980	chr1:45544980:A:G	1.52285e-05	8.49296	-0.482165	7.86645e-05	1.3926	-0.759928
45545333	chr1:45545333:C:T	6.67032e-06	6.95179	0.233508	7.41236e-05	0.692065	-0.118849
45545337	chr1:45545337:C:T	1.15639e-09	-1.72936e-10	-1.47483	8.97792e-06	-1.72936e-10	-1.53775
45545907	chr1:45545907:T:A	1.13157e-09	-1.72936e-10	-1.49652	8.62302e-06	-1.72936e-10	-1.57808
45546834	chr1:45546834:T:C	8.57157e-10	-1.77426	-5.64276e-10	7.85923e-06	-1.67083	-5.64276e-10
45547076	chr1:45547076:C:G	3.92395e-05	9.30819	-0.350882	9.49395e-05	1.59696	-0.776236
45547090	chr1:45547090:G:A	3.33396e-08	1.88662	-5.64276e-10	4.5237e-05	0.0793961	-5.64276e-10
45547431	chr1:45547431:A:C	5.28674e-09	-1.72936e-10	0.0450737	7.445e-05	-1.72936e-10	0.57761
45547437	chr1:45547437:C:T	1.75959e-09	-1.72936e-10	-1.05505	1.87044e-05	-1.72936e-10	-0.803761
45547536	chr1:45547536:C:T	2.80859e-05	8.99062	-0.367726	7.13473e-05	1.38101	-0.845974
45547668	chr1:45547668:G:A	5.6187e-09	-1.72936e-10	0.105972	7.97748e-05	-1.72936e-10	0.646688
45547775	chr1:45547775:C:T	2.94078e-05	9.01366	-0.344773	7.36876e-05	1.39584	-0.828524
45547905	chr1:45547905:G:A	1.76047e-08	1.24804	-5.64276e-10	3.93103e-05	-0.0610335	-5.64276e-10
45548061	chr1:45548061:G:C	2.68988e-05	8.97745	-0.397746	6.88822e-05	1.37021	-0.87033
45548220	chr1:45548220:T:A	0.0233027	14.2633	1.08064	0.000341454	2.79847	-0.697773
45548234	chr1:45548234:G:A	2.20653e-09	-1.72936e-10	-0.828706	1.40257e-05	-1.72936e-10	-1.09163
45548261	chr1:45548261:T:C	2.57715e-05	8.0618	0.475098	9.76009e-05	0.849672	-0.00130365
45548376	chr1:45548376:G:A	1.82343e-05	7.86141	0.329526	7.73185e-05	0.745448	-0.130034
45548641	chr1:45548641:T:C	2.02577e-10	-1.73886	-1.4779	2.63022e-06	-1.7634	-1.00205
45548747	chr1:45548747:G:A	1.04158e-09	-1.72936e-10	-1.57939	1.04927e-05	-1.72936e-10	-1.38184
45549281	chr1:45549281:G:A	7.13533e-09	-1.72936e-10	0.34493	3.04513e-05	-1.72936e-10	-0.316389
45549485	chr1:45549485:A:G	1.97074e-10	-1.77913	-1.46517	1.46162e-06	-1.77459	-1.57838
45549599	chr1:45549599:T:G	3.47858e-05	8.40572	0.431113	0.000111389	1.02141	-0.0408968
45550079	chr1:45550079:G:T	0.00887888	14.0624	0.316657	0.000219803	2.70728	-1.04707
45550536	chr1:45550536:T:C	2.1944e-09	-1.72936e-10	-0.834222	1.39645e-05	-1.72936e-10	-1.096
45551015	chr1:45551015:T:C	1.73815e-05	8.59733	-0.454298	5.32074e-05	1.15565	-0.913969
45551293	chr1:45551293:CTCT:C	1.6178e-09	-1.72936e-10	-1.13906	6.43848e-05	-1.72936e-10	0.432359
45551313	chr1:45551313:ATC:A	1.79489e-09	-1.72936e-10	-1.03518	1.91627e-05	-1.72936e-10	-0.779552
45551536	chr1:45551536:G:A	1.74354e-09	-1.72936e-10	-1.06421	1.84957e-05	-1.72936e-10	-0.814978
45551600	chr1:45551600:A:G	3.75184e-09	-0.297881	-5.64276e-10	5.54139e-05	0.282313	-5.64276e-10
45553048	chr1:45553048:C:A	5.32771e-06	8.14683	-1.18628	2.1204e-05	0.899932	-1.57826
45553150	chr1:45553150:A:C	1.74203e-09	-1.72936e-10	-1.06508	1.84811e-05	-1.72936e-10	-0.81577
45553492	chr1:45553492:A:G	1.12632e-09	-1.72936e-10	-1.50117	2.17166e-05	-1.72936e-10	-0.65444
45554103	chr1:45554103:G:A	1.78899e-09	-1.72936e-10	-1.03848	1.90794e-05	-1.72936e-10	-0.783912
45554390	chr1:45554390:T:TG	1.69704e-09	-1.72936e-10	-1.09124	1.78917e-05	-1.72936e-10	-0.848185
45554402	chr1:45554402:T:C	1.80387e-09	-1.72936e-10	-1.0302	1.92719e-05	-1.72936e-10	-0.773869
45554736	chr1:45554736:G:A	0.00369802	13.217	0.286208	0.000141347	2.23072	-1.01202
45554879	chr1:45554879:T:C	1.81974e-05	7.74469	0.444219	7.91521e-05	0.66899	-0.0301379
45554960	chr1:45554960:G:A	5.64843e-06	8.17606	-1.15706	2.16029e-05	0.915091	-1.57478
45555094	chr1:45555094:T:C	6.09445e-09	-1.72936e-10	0.18725	8.7548e-05	-1.72936e-10	0.739669
45555123	chr1:45555123:T:C	2.35928e-05	8.0191	0.429465	9.10944e-05	0.821246	-0.041868
45555254	chr1:45555254:A:G	1.84236e-09	-1.72936e-10	-1.00908	1.97681e-05	-1.72936e-10	-0.748451
45555356	chr1:45555356:G:A	1.34852e-09	-1.32112	-5.64276e-10	3.78829e-05	-0.0980189	-5.64276e-10
45555884	chr1:45555884:C:A	0.00228065	12.9829	0.0369915	0.000105246	2.09959	-1.17581
45556616	chr1:45556616:C:T	1.40974e-09	-1.72936e-10	-1.27672	9.52096e-06	-1.72936e-10	-1.47902
45556641	chr1:45556641:G:A	1.18332e-09	-1.72936e-10	-1.4518	8.80919e-06	-1.72936e-10	-1.55672
45556674	chr1:45556674:C:T	1.05215e-09	-1.72936e-10	-1.5693	9.11942e-06	-1.72936e-10	-1.52211
45557436	chr1:45557436:C:G	1.33022e-09	-1.72936e-10	-1.33479	1.2862e-05	-1.72936e-10	-1.17824
45557684	chr1:45557684:A:T	0.00136861	11.4545	1.05464	1.06227e-05	-0.392136	-0.977392
45558129	chr1:45558129:G:A	1.32407e-09	-1.72936e-10	-1.33942	1.27905e-05	-1.72936e-10	-1.18381
45558530	chr1:45558530:T:G	1.31763e-09	-1.72936e-10	-1.34429	1.27164e-05	-1.72936e-10	-1.18962
45558543	chr1:45558543:G:A	1.52748e-08	-1.72936e-10	1.10608	0.000261336	-1.72936e-10	1.83329
45558546	chr1:45558546:T:C	1.32219e-09	-1.72936e-10	-1.34084	1.27609e-05	-1.72936e-10	-1.18614
45558643	chr1:45558643:C:G	3.49972e-09	-1.72936e-10	-0.367444	0.000422849	-1.72936e-10	2.3145
45558782	chr1:45558782:G:A	1.21736e-06	6.44288	-0.958573	2.63112e-06	-1.19663	-1.56848
45558809	chr1:45558809:T:C	2.23199e-10	-1.75757	-1.36225	2.54357e-06	-1.76705	-1.0319
45558833	chr1:45558833:G:A	3.81522e-06	6.13981	0.486812	8.80755e-06	-1.28648	-0.270425
45558854	chr1:45558854:A:G	9.192e-07	6.23008	-1.0267	2.47205e-06	-1.25046	-1.57702
45558935	chr1:45558935:T:C	1.39146e-09	-1.28978	-5.64276e-10	1.95758e-05	-0.758224	-5.64276e-10
45559029	chr1:45559029:G:A	2.19536e-10	-1.75673	-1.37964	2.47237e-06	-1.76761	-1.05973
45559316	chr1:45559316:T:C	6.66165e-08	2.57882	-5.64276e-10	6.85204e-05	0.494613	-5.64276e-10
45559351	chr1:45559351:C:T	3.31305e-07	2.54572	1.63719	0.000753141	0.472248	2.41948
45559797	chr1:45559797:G:A	3.16522e-09	-1.72936e-10	-0.467905	0.000125795	-1.72936e-10	1.10214
45560105	chr1:45560105:A:G	2.89036e-09	-1.72936e-10	-0.558747	3.51276e-05	-1.72936e-10	-0.173531
45560617	chr1:45560617:G:T	2.61331e-09	-1.72936e-10	-0.659512	3.70483e-05	-1.72936e-10	-0.120297
45561065	chr1:45561065:T:C	1.36108e-09	-1.72936e-10	-1.31185	1.32372e-05	-1.72936e-10	-1.14949
45561189	chr1:45561189:G:C	1.32946e-09	-1.72936e-10	-1.33536	1.28458e-05	-1.72936e-10	-1.1795
45561338	chr1:45561338:C:G	3.08904e-09	-1.72936e-10	-0.492267	3.79302e-05	-1.72936e-10	-0.0967713
45561347	chr1:45561347:C:T	1.04743e-09	-1.72936e-10	-1.57379	9.23071e-06	-1.72936e-10	-1.50998
45561351	chr1:45561351:C:G	3.079e-09	-1.72936e-10	-0.495523	3.7787e-05	-1.72936e-10	-0.100553
45561464	chr1:45561464:C:T	2.17129e-09	-1.72936e-10	-0.844805	1.26756e-05	-1.72936e-10	-1.19284
45561683	chr1:45561683:T:C	9.59448e-06	6.67563	0.873186	1.02286e-05	-1.1287	-0.27863
45562592	chr1:45562592:C:T	1.84398e-09	-1.72936e-10	-1.0082	1.19553e-05	-1.72936e-10	-1.25135
45562705	chr1:45562705:T:A	3.99177e-06	7.2745	-0.602641	3.4455e-06	-1.00438	-1.49107
45563078	chr1:45563078:CA:C	8.39499e-07	6.25304	-1.14037	2.65238e-06	-1.26523	-1.49183
45565024	chr1:45565024:G:A	2.88303e-09	-0.561287	-5.64276e-10	8.68731e-06	-1.57066	-5.64276e-10
45565102	chr1:45565102:G:A	1.43304e-09	-1.26033	-5.64276e-10	2.05614e-05	-0.709101	-5.64276e-10
45565640	chr1:45565640:A:AT	0.00156479	12.7283	-0.085161	8.4068e-06	-0.0572455	-1.54623
45565675	chr1:45565675:A:G	1.26523e-08	-1.72936e-10	0.917708	6.02574e-05	-1.72936e-10	0.366106
45565855	chr1:45565855:T:C	1.06196e-09	-1.72936e-10	-1.56001	1.08483e-05	-1.72936e-10	-1.34851
45566718	chr1:45566718:G:A	1.07248e-09	-1.72936e-10	-1.55015	1.12912e-05	-1.72936e-10	-1.30849
45566794	chr1:45566794:CT:C	1.05237e-09	-1.72936e-10	-1.56908	1.04431e-05	-1.72936e-10	-1.38658
45566871	chr1:45566871:G:A	1.74851e-07	3.5438	-5.64276e-10	5.51643e-05	0.277798	-5.64276e-10
45567244	chr1:45567244:C:G	4.18519e-09	-1.72936e-10	-0.188577	0.000156316	-1.72936e-10	1.31936
45567302	chr1:45567302:T:C	3.74615e-06	7.28645	-0.678091	3.4218e-06	-0.992485	-1.50987
45567555	chr1:45567555:C:T	1.06696e-09	-1.72936e-10	-1.55531	9.89556e-06	-1.72936e-10	-1.44043
45567579	chr1:45567579:G:A	2.00706e-09	-1.72936e-10	-0.923456	1.18878e-05	-1.72936e-10	-1.257
45567594	chr1:45567594:A:G	1.461e-06	6.9543	-1.28755	3.03766e-06	-1.05949	-1.56194
45567628	chr1:45567628:T:C	7.40304e-06	7.44959	-0.160076	5.2275e-06	-0.928745	-1.14984
45570574	chr1:45570574:G:A	5.9687e-09	-1.72936e-10	0.1664	9.41128e-05	-1.72936e-10	0.811976
45570703	chr1:45570703:C:T	1.04692e-09	-1.72936e-10	-1.57427	1.45635e-05	-1.72936e-10	-1.054
45571444	chr1:45571444:G:A	1.04152e-09	-1.72936e-10	-1.57945	9.66678e-06	-1.72936e-10	-1.46382
45571722	chr1:45571722:T:C	0.000295759	11.7137	-0.736489	6.15276e-06	-0.344518	-1.5711
45571886	chr1:45571886:T:C	7.29385e-07	6.14631	-1.17424	2.52653e-06	-1.29317	-1.5125
45572055	chr1:45572055:T:C	1.13813e-09	-1.72936e-10	-1.49074	1.20761e-05	-1.72936e-10	-1.24129
45572463	chr1:45572463:G:A	4.46546e-09	-1.72936e-10	-0.123756	0.000188427	-1.72936e-10	1.50619
45573343	chr1:45573343:A:G	4.07336e-08	2.08692	-5.64276e-10	1.95258e-05	-0.760781	-5.64276e-10
45573405	chr1:45573405:T:G	0.0012603	12.239	0.187752	6.93314e-06	-0.272822	-1.52338
45573530	chr1:45573530:GC:G	0.000361205	11.7678	-0.590746	6.22799e-06	-0.32404	-1.57943
45573940	chr1:45573940:G:A	3.6443e-06	7.24379	-0.662998	3.32155e-06	-1.01631	-1.51578
45574954	chr1:45574954:T:C	4.12017e-09	-1.72936e-10	-0.204233	0.000167705	-1.72936e-10	1.38969
45575620	chr1:45575620:G:A	3.48416e-09	-1.72936e-10	-0.371901	2.09824e-05	-1.72936e-10	-0.688836
45575700	chr1:45575700:A:T	1.86398e-09	-1.72936e-10	-0.997414	1.1416e-05	-1.72936e-10	-1.29751
45575843	chr1:45575843:C:T	0.000406269	11.5528	-0.258155	1.51562e-06	-1.73736	-1.57933
45575977	chr1:45575977:C:T	1.65375e-09	-1.72936e-10	-1.11708	2.14324e-05	-1.72936e-10	-0.667614
45576721	chr1:45576721:G:A	1.10454e-09	-1.72936e-10	-1.5207	1.62101e-05	-1.72936e-10	-0.946886
45576770	chr1:45576770:T:C	2.04462e-09	-1.72936e-10	-0.904914	2.62128e-05	-1.72936e-10	-0.466271
45576830	chr1:45576830:G:A	4.33109e-09	-1.72936e-10	-0.154309	0.000179111	-1.72936e-10	1.45549
45577169	chr1:45577169:G:A	2.12658e-09	-1.72936e-10	-0.865612	2.69603e-05	-1.72936e-10	-0.438152
45577689	chr1:45577689:T:C	1.06564e-09	-1.72936e-10	-1.55655	9.78876e-06	-1.72936e-10	-1.45128
45577856	chr1:45577856:G:A	2.36135e-09	-1.72936e-10	-0.760893	1.33558e-05	-1.72936e-10	-1.14057
45577929	chr1:45577929:C:T	1.87191e-09	-1.72936e-10	-0.993172	2.40712e-05	-1.72936e-10	-0.551503
45578642	chr1:45578642:C:T	5.72077e-10	-1.71998	-0.458626	2.95598e-05	-0.856247	0.510145
45578773	chr1:45578773:C:G	1.93787e-09	-1.72936e-10	-0.958537	1.17843e-05	-1.72936e-10	-1.26575
45579558	chr1:45579558:T:C	3.14007e-09	-1.72936e-10	-0.475882	1.9172e-05	-1.72936e-10	-0.779065
45579562	chr1:45579562:T:C	3.04774e-09	-1.72936e-10	-0.505728	1.87141e-05	-1.72936e-10	-0.803239
45579571	chr1:45579571:C:T	3.07357e-09	-1.72936e-10	-0.497289	1.88436e-05	-1.72936e-10	-0.796348
45579578	chr1:45579578:A:C	3.05493e-09	-1.72936e-10	-0.503372	1.8746e-05	-1.72936e-10	-0.80154
45579581	chr1:45579581:A:C	3.04748e-09	-1.72936e-10	-0.505815	1.87098e-05	-1.72936e-10	-0.803472
45579583	chr1:45579583:G:A	3.04456e-09	-1.72936e-10	-0.506773	1.86965e-05	-1.72936e-10	-0.804183
45579840	chr1:45579840:G:A	8.52761e-10	-1.7794	-5.64276e-10	8.30526e-06	-1.61563	-5.64276e-10
45579850	chr1:45579850:T:C	0.00358924	12.2593	1.21402	1.96041e-06	-1.70386	-1.35551
45580314	chr1:45580314:C:G	1.93685e-09	-1.72936e-10	-0.959064	1.17802e-05	-1.72936e-10	-1.2661
45580709	chr1:45580709:T:G	1.25424e-09	-1.3936	-5.64276e-10	8.10562e-06	-1.63996	-5.64276e-10
45580766	chr1:45580766:G:A	4.36649e-06	7.49828	-0.736689	3.51391e-06	-0.941	-1.53479
45580835	chr1:45580835:T:G	0.00120167	12.5847	-0.205607	1.65792e-06	-1.64918	-1.57778
45581377	chr1:45581377:T:C	1.07348e-09	-1.72936e-10	-1.54922	9.95495e-06	-1.72936e-10	-1.43445
45581451	chr1:45581451:T:G	4.58811e-09	-1.72936e-10	-0.0966601	0.000196199	-1.72936e-10	1.54661
45581578	chr1:45581578:C:CA	2.09301e-09	-1.72936e-10	-0.881524	2.70086e-05	-1.72936e-10	-0.436362
45581878	chr1:45581878:CCTCCCA:C	6.43719e-09	-1.72936e-10	0.241964	0.00027126	-1.72936e-10	1.87056
45581886	chr1:45581886:A:G	6.42942e-09	-1.72936e-10	0.240756	0.00027077	-1.72936e-10	1.86875
45583013	chr1:45583013:C:A	1.44729e-09	-1.72936e-10	-1.25044	9.81347e-06	-1.72936e-10	-1.44876
45583288	chr1:45583288:G:A	1.2247e-08	0.885154	-5.64276e-10	1.76157e-05	-0.863729	-5.64276e-10
45583575	chr1:45583575:G:C	1.04201e-09	-1.72936e-10	-1.57898	9.48514e-06	-1.72936e-10	-1.48279
45583589	chr1:45583589:G:T	2.24793e-09	-1.72936e-10	-0.810117	1.28775e-05	-1.72936e-10	-1.17704
45584332	chr1:45584332:TTCGG:T	0.000416432	11.5747	-0.255329	1.51711e-06	-1.73637	-1.57935
45584889	chr1:45584889:G:T	4.61328e-10	-1.46173	-0.932046	1.4981e-05	-1.33087	0.30513
45584929	chr1:45584929:G:A	1.04209e-09	-1.72936e-10	-1.5789	9.47516e-06	-1.72936e-10	-1.48385
45585381	chr1:45585381:G:A	5.75267e-09	0.129536	-5.64276e-10	0.000322806	2.04453	-5.64276e-10
45585744	chr1:45585744:C:T	2.55977e-09	-0.68021	-5.64276e-10	9.08767e-06	-1.5256	-5.64276e-10
45587291	chr1:45587291:A:G	1.94211e-09	-1.72936e-10	-0.956355	1.17967e-05	-1.72936e-10	-1.2647
45587425	chr1:45587425:C:T	1.76679e-09	-1.72936e-10	-1.05097	1.10856e-05	-1.72936e-10	-1.32687
45588011	chr1:45588011:G:A	0.000456083	11.6776	-0.267327	1.52622e-06	-1.73029	-1.57944
45588466	chr1:45588466:C:T	1.04284e-09	-1.72936e-10	-1.57818	9.85071e-06	-1.72936e-10	-1.44498
45588814	chr1:45588814:A:G	0.00248528	12.4635	0.642307	2.09753e-06	-1.68268	-1.30907
45589928	chr1:45589928:C:T	0.00567334	12.636	1.29519	2.07451e-06	-1.67408	-1.32871
45589998	chr1:45589998:G:A	4.01111e-09	-0.23106	-5.64276e-10	1.19009e-05	-1.2559	-5.64276e-10
45590186	chr1:45590186:A:G	0.0035826	12.222	1.24944	1.97377e-06	-1.7068	-1.34577
45590480	chr1:45590480:C:T	0.000683008	12.1228	-0.308631	1.57634e-06	-1.69804	-1.57937
45590528	chr1:45590528:C:T	2.11853e-09	-1.72936e-10	-0.869406	1.25234e-05	-1.72936e-10	-1.20492
45590866	chr1:45590866:A:G	2.79448e-09	-1.72936e-10	-0.592483	3.85485e-05	-1.72936e-10	-0.0806021
45592853	chr1:45592853:T:G	2.29093e-09	-1.72936e-10	-0.791172	2.94169e-05	-1.72936e-10	-0.35095
45593462	chr1:45593462:G:A	1.69865e-09	0.420254	-1.51055	2.56747e-06	-1.53625	-1.25335
45594315	chr1:45594315:G:A	1.62544e-09	-1.13435	-5.64276e-10	9.25667e-06	-1.50717	-5.64276e-10
45595356	chr1:45595356:G:A	1.04315e-09	-1.72936e-10	-1.57788	9.25223e-06	-1.72936e-10	-1.50765
45596771	chr1:45596771:C:A	1.55148e-09	-1.72936e-10	-1.18092	9.67338e-06	-1.72936e-10	-1.46314
45596847	chr1:45596847:T:TG	1.99716e-09	-1.72936e-10	-0.928405	1.20934e-05	-1.72936e-10	-1.23986
45597150	chr1:45597150:T:TA	3.25042e-09	-0.441343	-5.64276e-10	1.60132e-05	-0.959108	-5.64276e-10
45599224	chr1:45599224:G:A	1.99833e-09	-0.927816	-5.64276e-10	8.65258e-06	-1.57466	-5.64276e-10
45599803	chr1:45599803:C:T	2.40987e-09	-1.72936e-10	-0.740555	1.35411e-05	-1.72936e-10	-1.12679
45600326	chr1:45600326:T:C	4.49108e-08	2.18455	-5.64276e-10	2.05135e-05	-0.711438	-5.64276e-10
45600632	chr1:45600632:TAAAG:T	5.6112e-09	-1.72936e-10	0.104636	2.71164e-05	-1.72936e-10	-0.432379
45600936	chr1:45600936:A:G	0.000566049	11.8501	-0.223814	1.54344e-06	-1.71967	-1.57884
45602725	chr1:45602725:G:A	3.15797e-09	-1.72936e-10	-0.470198	1.93066e-05	-1.72936e-10	-0.772074
45604898	chr1:45604898:A:G	3.89056e-09	-0.261576	-5.64276e-10	1.08782e-05	-1.34576	-5.64276e-10
45605749	chr1:45605749:A:G	0.000529381	11.9611	-0.401768	1.55922e-06	-1.71192	-1.57641
45605791	chr1:45605791:T:C	1.64143e-09	-1.72936e-10	-1.12456	1.98875e-05	-1.72936e-10	-0.742428
45605883	chr1:45605883:T:C	3.09748e-09	-0.489539	-5.64276e-10	7.25385e-06	-1.75099	-5.64276e-10
45606007	chr1:45606007:C:T	2.90656e-10	-1.46535	-1.39039	6.6044e-06	-1.32595	-0.518835
45606712	chr1:45606712:G:T	1.14477e-09	-1.72936e-10	-1.48492	8.71669e-06	-1.72936e-10	-1.56728
45606713	chr1:45606713:C:T	1.14477e-09	-1.72936e-10	-1.48492	8.71669e-06	-1.72936e-10	-1.56728
45607817	chr1:45607817:G:A	0.000159033	8.6823	1.67444	1.25263e-05	-0.672264	-0.532425
45609435	chr1:45609435:T:C	2.33638e-09	-0.771526	-5.64276e-10	1.21983e-05	-1.23122	-5.64276e-10
45609732	chr1:45609732:A:G	1.11905e-09	-1.72936e-10	-1.50764	8.9574e-06	-1.72936e-10	-1.54004
45609966	chr1:45609966:C:T	4.26667e-10	-1.05806	-1.41382	1.49413e-06	-1.7593	-1.57167
45610111	chr1:45610111:A:C	2.92352e-09	-1.72936e-10	-0.54734	1.81146e-05	-1.72936e-10	-0.835801
45610127	chr1:45610127:A:G	4.01422e-10	-1.46073	-1.07214	1.13892e-05	-1.33276	0.0329009
45611555	chr1:45611555:C:T	1.3163e-09	-1.72936e-10	-1.34531	8.61653e-06	-1.72936e-10	-1.57884
45612250	chr1:45612250:C:T	1.08227e-09	-1.72936e-10	-1.54107	1.09848e-05	-1.72936e-10	-1.336
45612892	chr1:45612892:T:C	2.80611e-09	-1.72936e-10	-0.588329	1.52573e-05	-1.72936e-10	-1.00746
45613125	chr1:45613125:C:T	1.9947e-09	-1.72936e-10	-0.929635	1.20978e-05	-1.72936e-10	-1.2395
45613182	chr1:45613182:A:G	0.00582693	12.1259	1.83193	2.32697e-06	-1.7154	-1.17255
45613212	chr1:45613212:C:T	0.0037939	12.1153	1.41345	2.0333e-06	-1.71539	-1.30746
45613443	chr1:45613443:C:T	1.26721e-09	-1.72936e-10	-1.38331	8.62852e-06	-1.72936e-10	-1.57745
45613505	chr1:45613505:T:C	3.99655e-09	-1.72936e-10	-0.234696	0.00016042	-1.72936e-10	1.34528
45613719	chr1:45613719:T:C	0.0050572	12.3519	1.46427	2.07299e-06	-1.70387	-1.29966
45613821	chr1:45613821:A:G	0.00568538	12.4297	1.50361	2.11639e-06	-1.69556	-1.28725
45613908	chr1:45613908:AT:A	0.00409546	11.9993	1.60597	2.12565e-06	-1.7239	-1.25454
45613998	chr1:45613998:G:A	8.78616e-10	-1.74954	-5.64276e-10	7.32646e-06	-1.74103	-5.64276e-10
45614068	chr1:45614068:A:G	1.05306e-09	-1.72936e-10	-1.56842	1.04609e-05	-1.72936e-10	-1.38487
45614639	chr1:45614639:A:G	1.24436e-09	-1.72936e-10	-1.4015	8.67539e-06	-1.72936e-10	-1.57203
45614858	chr1:45614858:T:C	2.90895e-06	7.13562	-0.7802	3.08682e-06	-1.05943	-1.54595
45615610	chr1:45615610:T:C	0.00567331	12.2014	1.72975	2.24855e-06	-1.71223	-1.21
45615750	chr1:45615750:C:G	0.00410885	12.0865	1.52203	2.10336e-06	-1.71909	-1.26989
45616268	chr1:45616268:T:A	3.53936e-08	1.9464	-5.64276e-10	1.81623e-05	-0.833171	-5.64276e-10
45616288	chr1:45616288:C:T	0.00576759	12.5504	1.39726	2.06511e-06	-1.68905	-1.31829
45616759	chr1:45616759:C:A	0.0067479	12.677	1.42762	2.10993e-06	-1.67664	-1.30923
45617293	chr1:45617293:C:T	0.00494898	12.3566	1.43799	2.06345e-06	-1.70381	-1.30433
45617554	chr1:45617554:C:T	2.19161e-09	-1.72936e-10	-0.835491	1.26239e-05	-1.72936e-10	-1.19692
45618412	chr1:45618412:T:C	1.39056e-09	-1.72936e-10	-1.29042	1.95963e-05	-1.72936e-10	-0.75718
45618599	chr1:45618599:C:T	3.0166e-09	-1.72936e-10	-0.515998	1.85971e-05	-1.72936e-10	-0.809511
45618711	chr1:45618711:G:T	4.20735e-10	-1.71692	-0.76896	2.72253e-05	-0.858584	0.430214
45619049	chr1:45619049:A:G	4.1078e-09	-1.72936e-10	-0.20724	5.26614e-05	-1.72936e-10	0.231364
45619262	chr1:45619262:G:A	0.00170729	11.9534	0.776846	1.86693e-06	-1.72345	-1.38477
45619440	chr1:45619440:A:G	0.00477979	12.1907	1.56908	2.14925e-06	-1.71064	-1.25676
45619684	chr1:45619684:C:T	0.00645348	12.5283	1.53167	2.20722e-06	-1.68162	-1.25917
45619706	chr1:45619706:C:T	4.45574e-09	-1.72936e-10	-0.125936	0.000187767	-1.72936e-10	1.50268
45620009	chr1:45620009:C:T	3.80484e-09	-1.72936e-10	-0.283854	0.000148233	-1.72936e-10	1.26626
45620180	chr1:45620180:C:T	0.00109085	10.9375	1.34483	1.90788e-06	-1.76633	-1.3202
45620207	chr1:45620207:C:G	0.00189725	11.3148	1.52097	2.05695e-06	-1.7527	-1.25859
45620405	chr1:45620405:C:T	0.00502794	12.0903	1.72014	2.26262e-06	-1.71979	-1.19621
45620657	chr1:45620657:C:T	7.15756e-10	-1.17134	-0.783201	1.89478e-06	-1.55455	-1.53886
45620916	chr1:45620916:T:C	2.09431e-09	-1.72936e-10	-0.880905	1.25589e-05	-1.72936e-10	-1.20209
45621241	chr1:45621241:C:T	0.00745804	12.4691	1.7356	2.27397e-06	-1.69515	-1.21584
45621905	chr1:45621905:G:A	0.00615769	12.3535	1.65963	2.20606e-06	-1.70004	-1.24127
45621928	chr1:45621928:G:A	2.10022e-09	-1.72936e-10	-0.878088	2.64367e-05	-1.72936e-10	-0.457765
45623321	chr1:45623321:G:A	1.58927e-09	-1.72936e-10	-1.15685	9.8033e-06	-1.72936e-10	-1.4498
45624542	chr1:45624542:A:G	1.05154e-06	5.9747	-0.636815	2.78152e-06	-1.34391	-1.36562
45624568	chr1:45624568:C:G	5.64247e-08	2.41278	-5.64276e-10	5.01291e-05	0.182084	-5.64276e-10
45624580	chr1:45624580:A:G	0.00681478	11.9101	2.20437	2.63451e-06	-1.71577	-1.04806
45624856	chr1:45624856:A:G	1.07866e-09	-1.72936e-10	-1.54441	8.97022e-06	-1.72936e-10	-1.53861
45624905	chr1:45624905:G:A	9.19409e-10	-1.70415	-5.64276e-10	8.64749e-06	-1.57525	-5.64276e-10
45625034	chr1:45625034:TTTCTC:T	0.000207558	11.5224	-0.899364	1.75712e-06	-1.73022	-1.43862
45625047	chr1:45625047:T:C	0.000337859	11.8626	-0.752359	1.70258e-06	-1.70909	-1.49129
45625172	chr1:45625172:G:T	4.71886e-06	6.83919	-5.64276e-10	1.94351e-05	-0.765436	-5.64276e-10
45625384	chr1:45625384:G:A	4.0464e-09	-1.72936e-10	-0.222301	0.000162889	-1.72936e-10	1.36055
45626077	chr1:45626077:A:G	1.92694e-09	-0.964197	-5.64276e-10	7.07875e-06	-1.77542	-5.64276e-10
45626165	chr1:45626165:G:A	1.42186e-09	-1.72936e-10	-1.26816	1.62201e-05	-1.72936e-10	-0.946267
45626482	chr1:45626482:G:A	2.11353e-09	-1.72936e-10	-0.871768	1.22908e-05	-1.72936e-10	-1.22367
45626693	chr1:45626693:G:A	3.19591e-10	-1.45273	-1.30812	7.8632e-06	-1.33951	-0.330815
45626826	chr1:45626826:A:AATG	2.1142e-09	-1.72936e-10	-0.871451	2.68423e-05	-1.72936e-10	-0.442539
45627144	chr1:45627144:C:T	4.04276e-09	-1.72936e-10	-0.2232	0.000162657	-1.72936e-10	1.35913
45627380	chr1:45627380:AAC:A	0.0050336	12.1245	1.68703	2.18073e-06	-1.71983	-1.23303
45627729	chr1:45627729:A:C	9.23444e-09	0.602812	-5.64276e-10	7.6429e-06	-1.69874	-5.64276e-10
45628197	chr1:45628197:T:G	4.76361e-08	2.24346	-5.64276e-10	2.16278e-05	-0.658541	-5.64276e-10
45628355	chr1:45628355:A:G	0.00575356	11.4656	2.47959	3.45754e-06	-1.74905	-0.742915
45628564	chr1:45628564:A:G	5.45774e-06	6.41632	0.568342	7.68118e-06	-1.04445	-0.649297
45628614	chr1:45628614:G:T	2.17138e-09	-1.72936e-10	-0.844766	1.28642e-05	-1.72936e-10	-1.17807
45629233	chr1:45629233:A:C	6.44612e-10	-1.02053	-1.0387	4.84995e-06	-0.709037	-1.44451
45629600	chr1:45629600:T:C	0.00638677	12.4528	1.5968	2.12905e-06	-1.71265	-1.2642
45630304	chr1:45630304:G:A	0.0070284	12.4879	1.65745	2.17809e-06	-1.71082	-1.24325
45630317	chr1:45630317:T:C	4.4192e-10	-1.70296	-0.733793	2.73773e-05	-0.909623	0.486819
45630770	chr1:45630770:CA:C	1.24566e-09	-0.370114	-1.03035	5.43931e-06	-0.884604	-1.15426
45630816	chr1:45630816:A:G	4.05207e-09	-1.72936e-10	-0.220901	0.000163195	-1.72936e-10	1.36243
45632072	chr1:45632072:A:T	2.09462e-09	-1.72936e-10	-0.880757	1.22122e-05	-1.72936e-10	-1.23008
45632075	chr1:45632075:C:G	4.05342e-09	-1.72936e-10	-0.220567	0.000163287	-1.72936e-10	1.36299
45632585	chr1:45632585:G:A	1.75979e-08	2.80827	-1.56062	2.36561e-06	-1.70532	-1.16616
45634509	chr1:45634509:G:A	0.000557161	12.4275	-0.817025	1.7792e-06	-1.68895	-1.46741
45634578	chr1:45634578:T:C	1.21387e-09	-1.72936e-10	-1.42631	1.1733e-05	-1.72936e-10	-1.27011
45634650	chr1:45634650:T:C	0.00728274	12.4745	1.70641	2.2134e-06	-1.70928	-1.22871
45634692	chr1:45634692:G:T	2.04202e-09	-1.72936e-10	-0.906191	2.54787e-05	-1.72936e-10	-0.494678
45634722	chr1:45634722:G:C	0.00894471	12.7298	1.65665	2.21165e-06	-1.69377	-1.24501
45634852	chr1:45634852:T:C	1.59953e-09	-1.72936e-10	-1.15042	9.84869e-06	-1.72936e-10	-1.44518
45635194	chr1:45635194:C:T	3.95641e-09	-1.72936e-10	-0.244792	2.05018e-05	-1.72936e-10	-0.712007
45635651	chr1:45635651:C:T	0.000555405	12.4455	-0.83822	1.79677e-06	-1.68758	-1.45895
45635818	chr1:45635818:C:T	1.84947e-09	-1.72936e-10	-1.00523	1.05993e-05	-1.72936e-10	-1.37174
45636134	chr1:45636134:A:C	0.00825583	12.7115	1.59482	2.16543e-06	-1.69511	-1.26479
45636979	chr1:45636979:TAA:T	0.00850561	12.6801	1.65603	2.20633e-06	-1.69748	-1.24371
45637098	chr1:45637098:T:G	4.0399e-09	-1.72936e-10	-0.223908	0.000162474	-1.72936e-10	1.358
45638117	chr1:45638117:C:T	1.8415e-09	-1.72936e-10	-1.00955	1.05722e-05	-1.72936e-10	-1.37429
45638280	chr1:45638280:A:G	4.12659e-09	-1.72936e-10	-0.202678	6.17373e-05	-1.72936e-10	0.390369
45638876	chr1:45638876:C:T	3.35095e-09	-0.410884	-5.64276e-10	1.4037e-05	-1.09082	-5.64276e-10
45638964	chr1:45638964:C:T	0.00527439	13.0449	0.813317	2.2309e-06	-1.66051	-1.2696
45638965	chr1:45638965:A:G	2.20192e-09	-0.830797	-5.64276e-10	2.86155e-05	-0.378572	-5.64276e-10
45639172	chr1:45639172:A:G	4.06736e-09	-1.72936e-10	-0.217134	0.000164648	-1.72936e-10	1.37129
45639206	chr1:45639206:GT:G	1.94826e-09	-1.72936e-10	-0.953191	2.48945e-05	-1.72936e-10	-0.517873
45639729	chr1:45639729:C:A	0.000532417	12.4095	-0.844411	1.79746e-06	-1.69043	-1.45572
45640380	chr1:45640380:G:A	1.25073e-09	-1.72936e-10	-1.3964	8.66641e-06	-1.72936e-10	-1.57306
45640626	chr1:45640626:C:A	1.04497e-09	-1.72936e-10	-1.57614	9.32006e-06	-1.72936e-10	-1.50035
45640769	chr1:45640769:G:C	1.04243e-09	-1.72936e-10	-1.57858	9.47663e-06	-1.72936e-10	-1.48369
45641250	chr1:45641250:T:A	0.00672852	12.429	1.67272	2.1785e-06	-1.71397	-1.23992
45641571	chr1:45641571:C:T	0.00757286	12.633	1.587	2.1441e-06	-1.7023	-1.2675
45641594	chr1:45641594:G:A	3.83323e-08	-1.72936e-10	2.02616	0.000188398	-1.72936e-10	1.50604
45642163	chr1:45642163:A:C	1.06511e-07	3.04812	-5.64276e-10	0.000246602	1.77526	-5.64276e-10
45642196	chr1:45642196:T:C	0.00647459	12.3671	1.69613	2.18543e-06	-1.71816	-1.23254
45642819	chr1:45642819:A:C	0.00766905	12.6299	1.60264	2.15512e-06	-1.70237	-1.2623
45643046	chr1:45643046:G:A	1.1188e-09	-1.72936e-10	-1.50787	1.04234e-05	-1.72936e-10	-1.38847
45643632	chr1:45643632:G:A	1.62729e-09	-1.72936e-10	-1.13321	9.46467e-06	-1.72936e-10	-1.48495
45643926	chr1:45643926:CA:C	1.04164e-09	-1.72936e-10	-1.57933	9.00243e-06	-1.72936e-10	-1.53502
45644230	chr1:45644230:T:C	1.05048e-09	-1.72936e-10	-1.57088	9.13885e-06	-1.72936e-10	-1.51998
45644422	chr1:45644422:A:G	0.00676575	12.4978	1.60945	2.13933e-06	-1.71185	-1.26017
45644724	chr1:45644724:C:T	1.2964e-09	-1.72936e-10	-1.36054	8.64703e-06	-1.72936e-10	-1.5753
45644900	chr1:45644900:A:G	1.0507e-06	6.38754	-1.05046	2.6113e-06	-1.30923	-1.46345
45645169	chr1:45645169:G:A	0.00585798	12.3524	1.61082	2.1196e-06	-1.72158	-1.25971
45645368	chr1:45645368:C:T	0.00356897	12.6817	0.785998	1.8015e-06	-1.69607	-1.44783
45645384	chr1:45645384:C:T	0.00678427	12.4951	1.61489	2.15457e-06	-1.70921	-1.25572
45645422	chr1:45645422:C:T	3.80822e-10	-1.74608	-0.839466	2.53579e-05	-0.72795	0.228521
45645443	chr1:45645443:T:C	1.04156e-09	-1.72936e-10	-1.57941	9.59564e-06	-1.72936e-10	-1.47121
45645750	chr1:45645750:G:A	3.99063e-09	-1.72936e-10	-0.236179	2.3783e-05	-1.72936e-10	-0.563549
45646087	chr1:45646087:G:C	1.04231e-09	-1.72936e-10	-1.57869	9.47443e-06	-1.72936e-10	-1.48392
45646128	chr1:45646128:G:A	2.21199e-09	-1.72936e-10	-0.826235	2.81815e-05	-1.72936e-10	-0.393852
45646359	chr1:45646359:C:G	1.50862e-09	-1.72936e-10	-1.20893	1.61973e-05	-1.72936e-10	-0.947674
45646683	chr1:45646683:G:A	4.2291e-09	-1.72936e-10	-0.17814	6.08249e-05	-1.72936e-10	0.37548
45647021	chr1:45647021:C:T	2.06507e-09	-1.72936e-10	-0.894964	2.57348e-05	-1.72936e-10	-0.484673
45647176	chr1:45647176:T:C	1.04225e-09	-1.72936e-10	-1.57875	9.48035e-06	-1.72936e-10	-1.4833
45647220	chr1:45647220:G:C	1.04166e-09	-1.72936e-10	-1.57932	9.56078e-06	-1.72936e-10	-1.47485
45647600	chr1:45647600:T:C	9.30787e-07	6.31849	-1.10259	2.51376e-06	-1.32404	-1.4867
45647772	chr1:45647772:A:G	1.24867e-09	-1.72936e-10	-1.39805	8.66811e-06	-1.72936e-10	-1.57287
45647934	chr1:45647934:T:C	2.09246e-09	-1.72936e-10	-0.881788	1.22043e-05	-1.72936e-10	-1.23073
45648318	chr1:45648318:T:A	3.82096e-09	-1.72936e-10	-0.279626	2.28647e-05	-1.72936e-10	-0.602926
45648485	chr1:45648485:C:T	0.0071848	12.6004	1.56699	2.12654e-06	-1.7046	-1.27342
45648531	chr1:45648531:G:C	1.06323e-09	-1.72936e-10	-1.55882	8.64291e-06	-1.72936e-10	-1.57578
45648756	chr1:45648756:A:G	0.00567374	12.3336	1.59759	2.11411e-06	-1.72026	-1.26363
45649817	chr1:45649817:T:C	4.1143e-09	-1.72936e-10	-0.20566	0.000166864	-1.72936e-10	1.38466
45649904	chr1:45649904:T:C	1.16482e-09	-1.72936e-10	-1.46756	1.07701e-05	-1.72936e-10	-1.35574
45650381	chr1:45650381:G:C	2.01528e-09	-1.72936e-10	-0.91937	1.85967e-05	-1.72936e-10	-0.809533
45650398	chr1:45650398:T:C	1.72604e-09	-1.72936e-10	-1.0743	1.09369e-05	-1.72936e-10	-1.34038
45650620	chr1:45650620:C:T	1.55214e-06	6.52367	-0.796402	2.89829e-06	-1.27832	-1.39008
45651062	chr1:45651062:C:T	2.05275e-09	-1.72936e-10	-0.900949	2.55901e-05	-1.72936e-10	-0.490312
45651489	chr1:45651489:C:T	0.00906481	12.8237	1.57609	2.16771e-06	-1.68821	-1.27064
45651513	chr1:45651513:C:T	0.00565819	12.3092	1.61933	2.12545e-06	-1.72186	-1.25668
45652043	chr1:45652043:C:T	2.17075e-09	-1.72936e-10	-0.845057	2.75242e-05	-1.72936e-10	-0.417454
45653679	chr1:45653679:G:C	3.65328e-09	-1.70261	1.37811	0.000328819	-0.929983	2.99297
45653726	chr1:45653726:TCTCA:T	3.97518e-09	-1.72936e-10	-0.240058	0.000158852	-1.72936e-10	1.33545
45654130	chr1:45654130:G:A	2.09227e-09	-1.72936e-10	-0.881879	2.62752e-05	-1.72936e-10	-0.463893
45654243	chr1:45654243:A:T	1.70778e-09	-1.08494	-5.64276e-10	2.59011e-05	-0.478233	-5.64276e-10
45655001	chr1:45655001:G:A	1.20393e-09	-1.72936e-10	-1.43454	8.74646e-06	-1.72936e-10	-1.56387
45656098	chr1:45656098:C:T	1.3041e-09	-1.72936e-10	-1.35462	1.75275e-05	-1.72936e-10	-0.868745
45656232	chr1:45656232:T:C	4.06188e-09	-1.72936e-10	-0.218482	0.000163848	-1.72936e-10	1.36642
45656468	chr1:45656468:A:G	2.87494e-10	-1.46386	-1.40282	6.43741e-06	-1.32528	-0.545115
45656744	chr1:45656744:T:C	8.61992e-10	-0.416035	-1.3526	1.7145e-06	-1.66333	-1.53007
45657280	chr1:45657280:T:C	8.53519e-10	-1.77852	-5.64276e-10	7.62849e-06	-1.70063	-5.64276e-10
45657458	chr1:45657458:C:G	1.07124e-09	-1.55131	-5.64276e-10	7.2582e-06	-1.75039	-5.64276e-10
45657539	chr1:45657539:A:G	1.36598e-09	-1.72936e-10	-1.30826	8.6113e-06	-1.72936e-10	-1.57944
45657780	chr1:45657780:G:A	1.64687e-09	-1.12125	-5.64276e-10	2.46421e-05	-0.528064	-5.64276e-10
45658053	chr1:45658053:C:T	1.8457e-09	-1.72936e-10	-1.00727	1.05869e-05	-1.72936e-10	-1.3729
45658324	chr1:45658324:A:G	2.11971e-09	-1.72936e-10	-0.868849	2.66484e-05	-1.72936e-10	-0.449791
45658855	chr1:45658855:C:T	0.00811285	12.547	1.74186	2.24871e-06	-1.70548	-1.21668
45658899	chr1:45658899:A:C	3.53821e-09	-1.72936e-10	-0.356508	0.000132623	-1.72936e-10	1.15499
45658991	chr1:45658991:A:G	7.32684e-07	6.09763	-1.12105	2.37077e-06	-1.37432	-1.49499
45659293	chr1:45659293:G:T	2.1028e-09	-1.72936e-10	-0.876859	2.63896e-05	-1.72936e-10	-0.459547
45660507	chr1:45660507:T:A	2.04856e-06	6.38941	-0.38465	4.23473e-05	1.13156	-1.11817
45661047	chr1:45661047:A:C	2.10434e-09	-1.72936e-10	-0.876126	2.64099e-05	-1.72936e-10	-0.458778
45661182	chr1:45661182:C:T	2.37371e-09	0.262036	-1.01771	2.79666e-06	-1.37773	-1.32636
45661677	chr1:45661677:G:A	1.28053e-09	-1.37285	-5.64276e-10	7.74499e-06	-1.68547	-5.64276e-10
45661695	chr1:45661695:C:T	6.7905e-10	-1.00159	-1.0056	4.79625e-06	-0.735103	-1.42958
45661824	chr1:45661824:A:C	0.00783199	12.4034	1.85017	2.30659e-06	-1.7173	-1.17945
45661946	chr1:45661946:C:T	5.63141e-09	0.108232	-5.64276e-10	1.40462e-05	-1.09016	-5.64276e-10
45662684	chr1:45662684:C:A	1.75681e-06	6.52961	-0.678488	3.07981e-06	-1.27667	-1.33098
45662880	chr1:45662880:G:A	2.10704e-09	-1.72936e-10	-0.874843	2.64536e-05	-1.72936e-10	-0.457127
45663361	chr1:45663361:T:C	4.29412e-09	-1.72936e-10	-0.162882	2.18803e-05	-1.72936e-10	-0.646931
45663370	chr1:45663370:T:G	1.0415e-09	-1.72936e-10	-1.57947	9.64284e-06	-1.72936e-10	-1.4663
45663708	chr1:45663708:G:A	1.58692e-09	-1.72936e-10	-1.15833	9.795e-06	-1.72936e-10	-1.45065
45663924	chr1:45663924:G:GA	4.12354e-09	-1.72936e-10	-0.203417	0.000167546	-1.72936e-10	1.38874
45664099	chr1:45664099:G:A	2.74506e-10	-1.4897	-1.42321	6.25664e-06	-1.29436	-0.604513
45664107	chr1:45664107:C:T	0.00863346	12.6899	1.66112	2.2059e-06	-1.69816	-1.24322
45664197	chr1:45664197:G:T	0.00644851	12.4209	1.63836	2.14814e-06	-1.7172	-1.25071
45664580	chr1:45664580:A:C	0.00824269	12.5927	1.71197	2.22642e-06	-1.70534	-1.22679
45664728	chr1:45664728:T:G	7.05916e-10	-0.923597	-1.04479	4.34594e-06	-0.811747	-1.45153
45665369	chr1:45665369:G:C	3.74767e-10	-1.38546	-1.21612	1.75171e-06	-1.59956	-1.57237
45665494	chr1:45665494:T:C	2.11274e-09	-1.72936e-10	-0.872143	1.2286e-05	-1.72936e-10	-1.22406
45665655	chr1:45665655:C:T	8.85495e-10	-1.74174	-5.64276e-10	1.02432e-05	-1.4059	-5.64276e-10
45665665	chr1:45665665:C:T	1.04355e-09	-1.72936e-10	-1.5775	9.95257e-06	-1.72936e-10	-1.43469
45666437	chr1:45666437:C:T	0.00927601	12.6676	1.7552	2.29318e-06	-1.70018	-1.2024
45666736	chr1:45666736:C:T	1.61007e-09	-1.14385	-5.64276e-10	9.27759e-06	-1.50492	-5.64276e-10
45666770	chr1:45666770:T:C	2.67652e-10	-1.50678	-1.43142	6.28849e-06	-1.26967	-0.624131
45667782	chr1:45667782:T:C	1.16962e-09	-1.72936e-10	-1.46345	8.64721e-06	-1.72936e-10	-1.57528
45668382	chr1:45668382:A:G	0.000519579	12.3115	-0.770863	1.72233e-06	-1.69949	-1.48936
45668544	chr1:45668544:G:C	0.00643783	12.2874	1.77013	2.25238e-06	-1.72326	-1.19727
45668681	chr1:45668681:C:A	9.18077e-10	-1.7056	-5.64276e-10	7.09019e-06	-1.77381	-5.64276e-10
45668847	chr1:45668847:C:CCTACAG	0.00050185	12.3039	-0.79802	1.73807e-06	-1.69999	-1.47975
45668962	chr1:45668962:C:T	0.00767894	12.6549	1.57897	2.1457e-06	-1.70123	-1.26782
45669306	chr1:45669306:T:C	0.00696462	12.4504	1.68583	2.19191e-06	-1.71254	-1.23521
45669388	chr1:45669388:G:A	1.50902e-09	-1.72936e-10	-1.20867	1.62033e-05	-1.72936e-10	-0.947306
45669481	chr1:45669481:A:G	1.91333e-09	-1.72936e-10	-0.971283	2.03796e-05	-1.72936e-10	-0.717983
45669624	chr1:45669624:CT:C	5.49737e-07	5.94333	-1.25401	2.64861e-06	-1.37236	-1.38613
45669892	chr1:45669892:ACTC:A	0.00752496	12.5271	1.6865	2.19789e-06	-1.71002	-1.235
45670299	chr1:45670299:C:CTT	1.34148e-09	-1.72936e-10	-1.32636	1.48847e-05	-1.72936e-10	-1.03219
45670549	chr1:45670549:TAGTTTTA:T	0.00964284	12.7944	1.66716	2.2274e-06	-1.69023	-1.24145
45670941	chr1:45670941:C:T	2.1203e-09	-1.72936e-10	-0.86857	1.23034e-05	-1.72936e-10	-1.22264
45671083	chr1:45671083:C:T	0.00515011	12.2064	1.62795	2.12113e-06	-1.72831	-1.25226
45671549	chr1:45671549:TG:T	1.69861e-09	-1.72936e-10	-1.09032	1.9245e-05	-1.72936e-10	-0.775267
45671797	chr1:45671797:C:T	1.92354e-09	-1.72936e-10	-0.965963	1.295e-05	-1.72936e-10	-1.17142
45671978	chr1:45671978:G:A	8.95174e-10	-0.37949	-1.35137	1.73484e-06	-1.65214	-1.52946
45672323	chr1:45672323:C:T	2.08525e-09	-1.72936e-10	-0.88524	1.21579e-05	-1.72936e-10	-1.23454
45672328	chr1:45672328:T:C	8.46432e-07	6.34572	-1.22481	2.90745e-06	-1.30289	-1.36235
45672538	chr1:45672538:CAT:C	0.00640371	12.4491	1.6032	2.12936e-06	-1.71519	-1.26151
45672697	chr1:45672697:G:A	1.04153e-09	-1.72936e-10	-1.57943	9.60257e-06	-1.72936e-10	-1.47049
45673204	chr1:45673204:G:A	0.010812	12.937	1.63903	2.23347e-06	-1.67853	-1.25044
45673244	chr1:45673244:A:G	1.67372e-09	-1.10508	-5.64276e-10	2.51946e-05	-0.505889	-5.64276e-10
45673666	chr1:45673666:C:A	0.00851692	12.7626	1.57485	2.15674e-06	-1.69326	-1.27066
45673740	chr1:45673740:T:C	1.07117e-09	-1.72936e-10	-1.55137	8.62349e-06	-1.72936e-10	-1.57803
45673964	chr1:45673964:G:T	4.03444e-09	-1.72936e-10	-0.225261	0.000162035	-1.72936e-10	1.35529
45674131	chr1:45674131:T:C	2.81399e-09	-1.72936e-10	-0.585526	4.402e-05	-1.72936e-10	0.0521263
45674423	chr1:45674423:CTT:C	4.03002e-09	-1.72936e-10	-0.226358	0.000161876	-1.72936e-10	1.35431
45674500	chr1:45674500:T:C	1.30335e-09	-1.72936e-10	-1.35519	1.25134e-05	-1.72936e-10	-1.20572
45674555	chr1:45674555:G:A	2.07341e-09	-1.72936e-10	-0.890934	1.21249e-05	-1.72936e-10	-1.23726
45675765	chr1:45675765:T:C	1.92308e-09	-1.72936e-10	-0.9662	1.29479e-05	-1.72936e-10	-1.17159
45676289	chr1:45676289:A:G	1.59352e-09	-1.72936e-10	-1.15418	9.81799e-06	-1.72936e-10	-1.4483
45676482	chr1:45676482:G:A	2.28789e-09	-1.72936e-10	-0.792496	2.92069e-05	-1.72936e-10	-0.358114
45676507	chr1:45676507:A:G	0.00600456	12.3365	1.65138	2.15134e-06	-1.7202	-1.24623
45676794	chr1:45676794:C:A	0.00535946	12.1159	1.75837	2.19794e-06	-1.73376	-1.21124
45677046	chr1:45677046:A:G	1.5906e-09	-1.72936e-10	-1.15602	9.80798e-06	-1.72936e-10	-1.44932
45677231	chr1:45677231:G:C	0.00934001	12.8718	1.55789	2.16649e-06	-1.68456	-1.27484
45678099	chr1:45678099:T:C	1.80668e-09	-1.72936e-10	-1.02864	1.65279e-05	-1.72936e-10	-0.927468
45678367	chr1:45678367:C:T	3.9381e-09	-1.72936e-10	-0.249429	0.00015603	-1.72936e-10	1.31753
45679115	chr1:45679115:C:T	1.04491e-09	-1.72936e-10	-1.5762	1.41768e-05	-1.72936e-10	-1.08091
45679195	chr1:45679195:A:AG	9.55374e-07	6.34185	-1.09987	2.52943e-06	-1.31881	-1.48571
45679307	chr1:45679307:G:A	2.19526e-09	-1.72936e-10	-0.833827	2.78532e-05	-1.72936e-10	-0.405571
45679623	chr1:45679623:A:T	4.33908e-09	-0.152466	-5.64276e-10	7.97263e-06	-1.6565	-5.64276e-10
45679814	chr1:45679814:A:AG	2.04273e-09	-1.72936e-10	-0.905842	2.56387e-05	-1.72936e-10	-0.488417
45680817	chr1:45680817:C:CA	0.00988929	12.8467	1.64009	2.21612e-06	-1.68658	-1.25019
45681140	chr1:45681140:A:G	2.76631e-10	-1.50626	-1.39894	6.85272e-06	-1.27125	-0.53662
45681985	chr1:45681985:T:C	1.04153e-09	-1.72936e-10	-1.57944	9.01685e-06	-1.72936e-10	-1.53342
45682466	chr1:45682466:A:C	0.00890684	12.6908	1.69143	2.22601e-06	-1.69835	-1.23396
45683537	chr1:45683537:A:G	2.473e-07	4.9986	-1.10813	2.02826e-06	-1.54634	-1.479
45684405	chr1:45684405:T:C	1.79309e-09	-1.72936e-10	-1.03619	1.14172e-05	-1.72936e-10	-1.2974
45684713	chr1:45684713:T:C	4.41974e-09	-0.134049	-5.64276e-10	1.6975e-05	-0.900778	-5.64276e-10
45684771	chr1:45684771:A:G	0.0070947	12.4967	1.65799	2.17348e-06	-1.71186	-1.24433
45685133	chr1:45685133:C:T	0.00853112	12.6514	1.68769	2.21803e-06	-1.70104	-1.23486
45685881	chr1:45685881:T:C	9.51227e-10	-1.67013	-5.64276e-10	1.03137e-05	-1.39904	-5.64276e-10
45687531	chr1:45687531:G:A	8.49734e-07	6.22681	-1.10201	2.46099e-06	-1.34578	-1.48617
45687545	chr1:45687545:T:C	1.0494e-09	-1.72936e-10	-1.57191	9.18072e-06	-1.72936e-10	-1.51541
45687618	chr1:45687618:G:C	2.05275e-09	-1.72936e-10	-0.900949	2.55901e-05	-1.72936e-10	-0.490312
45687864	chr1:45687864:T:G	2.30908e-09	-1.72936e-10	-0.783277	2.96066e-05	-1.72936e-10	-0.344522
45687876	chr1:45687876:C:T	0.00673404	12.2861	1.8165	2.26362e-06	-1.72348	-1.19207
45688394	chr1:45688394:A:G	9.32642e-10	-1.68986	-5.64276e-10	9.93444e-06	-1.43651	-5.64276e-10
45688879	chr1:45688879:G:A	1.16653e-07	3.13907	-5.64276e-10	3.45182e-05	-0.191033	-5.64276e-10
45689284	chr1:45689284:T:G	2.04794e-09	-1.72936e-10	-0.903294	2.55144e-05	-1.72936e-10	-0.493278
45689625	chr1:45689625:G:A	2.11003e-09	-1.72936e-10	-0.873428	2.64507e-05	-1.72936e-10	-0.457237
45690820	chr1:45690820:A:G	0.00728178	12.4122	1.76857	2.24638e-06	-1.71526	-1.20794
45691203	chr1:45691203:G:A	1.04224e-09	-1.72936e-10	-1.57876	9.82715e-06	-1.72936e-10	-1.44737
45691415	chr1:45691415:C:T	0.00744466	12.4667	1.7362	2.22344e-06	-1.71445	-1.21902
45691877	chr1:45691877:G:GA	0.00743164	12.5727	1.62847	2.163e-06	-1.70718	-1.25384
45692041	chr1:45692041:A:G	0.00451416	12.214	1.48865	2.02464e-06	-1.73022	-1.29691
45692234	chr1:45692234:C:T	0.00571403	12.2304	1.70787	2.17612e-06	-1.72694	-1.22804
45692621	chr1:45692621:CAGACCGT:C	2.9725e-09	-1.72936e-10	-0.530727	4.71108e-05	-1.72936e-10	0.119984
45692659	chr1:45692659:T:G	0.00559192	12.2175	1.69916	2.16834e-06	-1.72778	-1.23078
45693161	chr1:45693161:T:C	1.05375e-09	-1.72936e-10	-1.56777	9.3318e-06	-1.72936e-10	-1.49909
45694552	chr1:45694552:G:T	2.00552e-09	-1.72936e-10	-0.924227	2.48688e-05	-1.72936e-10	-0.518906
45694588	chr1:45694588:C:T	0.00681106	12.4747	1.63925	2.15572e-06	-1.71396	-1.25043
45694657	chr1:45694657:T:C	1.15815e-09	-1.72936e-10	-1.4733	1.10024e-05	-1.72936e-10	-1.33441
45694925	chr1:45694925:G:A	1.20073e-09	-1.72936e-10	-1.4372	1.23095e-05	-1.72936e-10	-1.22215
45695664	chr1:45695664:T:A	2.94303e-10	-1.26837	-1.57491	2.30971e-06	-1.511	-1.38439
45696196	chr1:45696196:A:T	2.64389e-10	-1.54301	-1.40745	7.07115e-06	-1.21788	-0.558617
45696611	chr1:45696611:C:T	5.43795e-05	10.5284	-1.24479	1.57408e-06	-1.77628	-1.50257
45696709	chr1:45696709:G:A	1.68819e-09	-1.72936e-10	-1.09647	1.08498e-05	-1.72936e-10	-1.34837
45697130	chr1:45697130:G:A	0.0083453	12.6215	1.69559	2.21595e-06	-1.70372	-1.23311
45697584	chr1:45697584:A:G	0.00526917	12.2111	1.64615	2.12941e-06	-1.72805	-1.24863
45697805	chr1:45697805:A:C	3.22724e-10	-1.34134	-1.40975	6.13987e-06	-1.41239	-0.505329
45698152	chr1:45698152:CATG:C	2.14336e-09	-1.72936e-10	-0.857752	2.70321e-05	-1.72936e-10	-0.435494
45698302	chr1:45698302:T:A	1.26005e-06	6.70794	-1.18916	2.67444e-06	-1.22548	-1.5233
45699174	chr1:45699174:A:T	0.00540351	12.2551	1.62736	2.12028e-06	-1.72539	-1.25558
45699699	chr1:45699699:G:C	8.21658e-09	-1.72936e-10	0.486025	0.000464077	-1.72936e-10	2.40753
45699712	chr1:45699712:G:T	5.15815e-09	-1.72936e-10	0.0204489	0.000228023	-1.72936e-10	1.69693
45699867	chr1:45699867:C:T	1.3597e-07	3.29231	-5.64276e-10	4.42531e-05	0.0574075	-5.64276e-10
45700211	chr1:45700211:A:AC	2.04356e-09	-1.72936e-10	-0.905434	1.1983e-05	-1.72936e-10	-1.24903
45700401	chr1:45700401:CA:C	0.00499681	12.2171	1.58712	2.08839e-06	-1.72757	-1.26855
45700627	chr1:45700627:A:G	1.18231e-09	-1.72936e-10	-1.45266	8.80558e-06	-1.72936e-10	-1.55713
45701037	chr1:45701037:A:G	0.00766046	12.5866	1.64488	2.17702e-06	-1.706	-1.24857
45701189	chr1:45701189:G:C	0.00529719	12.2665	1.59603	2.1012e-06	-1.72452	-1.26548
45701534	chr1:45701534:G:A	0.00580816	12.4418	1.51283	2.06833e-06	-1.71555	-1.29023
45701608	chr1:45701608:G:A	5.02948e-09	-1.72936e-10	-0.00481269	0.000218584	-1.72936e-10	1.65465
45701861	chr1:45701861:T:C	0.0037276	11.912	1.59914	2.06715e-06	-1.7431	-1.26325
45701880	chr1:45701880:A:G	2.25454e-09	-0.807182	-5.64276e-10	1.16108e-05	-1.28058	-5.64276e-10
45702970	chr1:45702970:A:G	0.00536952	12.3548	1.52135	2.05961e-06	-1.72146	-1.28855
45703738	chr1:45703738:G:A	3.37535e-09	-1.72936e-10	-0.403629	2.03976e-05	-1.72936e-10	-0.717101
45704091	chr1:45704091:A:G	5.01629e-08	2.29515	-5.64276e-10	9.60622e-05	0.832477	-5.64276e-10
45704326	chr1:45704326:T:G	1.835e-09	-1.72936e-10	-1.01309	1.1123e-05	-1.72936e-10	-1.3235
45704426	chr1:45704426:T:C	0.00509596	12.3557	1.46813	2.03083e-06	-1.71894	-1.30513
45704872	chr1:45704872:G:A	0.00449655	12.1989	1.49978	2.03047e-06	-1.72878	-1.29547
45705086	chr1:45705086:A:C	0.00515676	12.4449	1.39081	1.99131e-06	-1.71559	-1.32814
45706329	chr1:45706329:A:G	0.00463388	12.1724	1.55642	2.06304e-06	-1.7303	-1.27804
45706390	chr1:45706390:C:T	0.00514939	12.3629	1.47137	2.02869e-06	-1.72094	-1.30419
45707228	chr1:45707228:C:T	3.97218e-10	-1.35294	-1.19046	1.78406e-06	-1.5782	-1.57543
45707809	chr1:45707809:C:T	0.00695786	12.6414	1.4939	2.08135e-06	-1.70226	-1.29725
45707951	chr1:45707951:G:GA	2.28395e-09	-1.72936e-10	-0.794223	2.92351e-05	-1.72936e-10	-0.357149
45709216	chr1:45709216:G:A	6.06992e-08	2.4858	-5.64276e-10	2.41061e-05	-0.550054	-5.64276e-10
45711035	chr1:45711035:A:C	1.42379e-09	-1.72936e-10	-1.26681	1.0427e-05	-1.72936e-10	-1.38812
45711572	chr1:45711572:G:A	2.85599e-10	-1.60428	-1.26901	1.13954e-05	-1.10724	-0.192071
45712076	chr1:45712076:A:G	0.00220811	12.647	0.34052	1.64593e-06	-1.6981	-1.53612
45712223	chr1:45712223:C:T	3.1841e-09	-1.72936e-10	-0.46196	1.93796e-05	-1.72936e-10	-0.768296
45712440	chr1:45712440:A:G	6.6601e-05	10.8794	-1.39302	1.75143e-06	-1.76823	-1.40386
45712589	chr1:45712589:G:A	1.04442e-09	-1.72936e-10	-1.57667	1.00331e-05	-1.72936e-10	-1.42663
45712605	chr1:45712605:C:A	9.02321e-10	-1.72291	-5.64276e-10	9.02306e-06	-1.53273	-5.64276e-10
45712728	chr1:45712728:G:A	1.18881e-09	-1.72936e-10	-1.44717	8.78608e-06	-1.72936e-10	-1.55935
45712864	chr1:45712864:AG:A	1.14747e-09	-1.72936e-10	-1.48257	8.93829e-06	-1.72936e-10	-1.54217
45713336	chr1:45713336:G:A	2.29308e-09	-1.72936e-10	-0.790234	2.93724e-05	-1.72936e-10	-0.352463
45713579	chr1:45713579:T:C	1.88832e-06	6.35709	-0.433772	4.02948e-05	1.1123	-1.14859
45713599	chr1:45713599:C:A	0.00434333	12.5831	1.08089	1.85424e-06	-1.70298	-1.41206
45713787	chr1:45713787:G:A	4.34853e-09	-1.72936e-10	-0.150291	2.11463e-05	-1.72936e-10	-0.681053
45714709	chr1:45714709:C:T	8.30479e-09	-1.72936e-10	0.496704	4.22268e-05	-1.72936e-10	0.0105365
45715360	chr1:45715360:G:A	1.19708e-09	-1.72936e-10	-1.44024	8.76502e-06	-1.72936e-10	-1.56175
45715534	chr1:45715534:A:G	0.00591281	12.9484	1.02414	1.88766e-06	-1.67741	-1.41977
45715566	chr1:45715566:G:A	4.46721e-10	-1.05694	-1.36901	2.3169e-06	-1.35618	-1.53611
45715632	chr1:45715632:C:A	0.00465108	12.6911	1.0414	1.85145e-06	-1.69487	-1.42168
45715976	chr1:45715976:G:A	2.24571e-09	-1.72936e-10	-0.811106	1.28131e-05	-1.72936e-10	-1.18205
45716059	chr1:45716059:T:C	4.67921e-09	-1.72936e-10	-0.0769995	2.23495e-05	-1.72936e-10	-0.625713
45716376	chr1:45716376:T:C	0.00501867	12.6983	1.11022	1.88421e-06	-1.69437	-1.40464
45716520	chr1:45716520:C:T	1.73513e-07	3.53613	-5.64276e-10	5.22397e-05	0.223325	-5.64276e-10
45717880	chr1:45717880:T:C	4.51889e-09	-1.72936e-10	-0.111862	0.000188531	-1.72936e-10	1.50674
45718566	chr1:45718566:AC:A	0.00399298	12.4844	1.09555	1.84805e-06	-1.71004	-1.40835
45719988	chr1:45719988:T:C	1.39124e-06	6.7265	-1.10868	2.655e-06	-1.22449	-1.53158
45720054	chr1:45720054:A:G	5.2027e-08	2.33163	-5.64276e-10	2.19345e-05	-0.644457	-5.64276e-10
45720178	chr1:45720178:C:T	1.0904e-09	-1.72936e-10	-1.53358	1.08166e-05	-1.72936e-10	-1.35144
45720378	chr1:45720378:C:T	0.00473944	12.6685	1.08278	1.86701e-06	-1.69663	-1.41155
45720662	chr1:45720662:C:G	8.31523e-09	-1.72936e-10	0.49796	4.22708e-05	-1.72936e-10	0.0115775
45721188	chr1:45721188:T:A	8.70583e-10	-1.00864	-0.75008	6.16537e-06	-0.724564	-1.18901
45721647	chr1:45721647:T:C	1.09373e-09	-1.72936e-10	-1.53053	8.63684e-06	-1.72936e-10	-1.57648
45721648	chr1:45721648:T:G	0.00404182	12.5	1.0921	1.84858e-06	-1.70891	-1.40919
45721708	chr1:45721708:C:A	1.0415e-09	-1.72936e-10	-1.57947	9.0901e-06	-1.72936e-10	-1.52533
45721712	chr1:45721712:T:A	1.0415e-09	-1.72936e-10	-1.57947	9.0901e-06	-1.72936e-10	-1.52533
45721991	chr1:45721991:C:T	1.43035e-09	-1.72936e-10	-1.26221	3.96858e-05	-1.72936e-10	-0.0515258
45722248	chr1:45722248:C:T	0.00224727	12.5159	0.48919	1.6331e-06	-1.7104	-1.53164
45722371	chr1:45722371:T:C	0.00554719	12.8462	1.06251	1.88762e-06	-1.68071	-1.41649
45722560	chr1:45722560:G:GAAATAA	0.00560601	12.8392	1.08006	1.89094e-06	-1.68322	-1.41222
45722999	chr1:45722999:A:G	2.2715e-09	-1.72936e-10	-0.799686	2.90259e-05	-1.72936e-10	-0.364332
45723208	chr1:45723208:C:T	1.04349e-09	-1.72936e-10	-1.57756	9.11869e-06	-1.72936e-10	-1.52219
45723242	chr1:45723242:G:T	0.00620126	13.0249	0.995262	1.87325e-06	-1.6716	-1.43325
45723861	chr1:45723861:C:A	4.9074e-09	-1.72936e-10	-0.0293831	0.000212308	-1.72936e-10	1.62552
45723882	chr1:45723882:T:C	1.13757e-06	6.51874	-1.10221	2.52542e-06	-1.27631	-1.52981
45725516	chr1:45725516:C:T	0.0173175	14.8352	0.211927	2.06967e-06	-1.44095	-1.56418
45725701	chr1:45725701:G:A	2.38765e-09	-1.72936e-10	-0.749817	1.52359e-05	-1.72936e-10	-1.00887
45725957	chr1:45725957:GC:G	2.50787e-10	-1.59105	-1.41223	7.55158e-06	-1.13932	-0.571446
45726092	chr1:45726092:A:G	1.17985e-09	-1.72936e-10	-1.45474	8.81336e-06	-1.72936e-10	-1.55625
45726094	chr1:45726094:T:A	4.20091e-10	-1.12296	-1.36445	1.57927e-06	-1.71498	-1.56058
45726215	chr1:45726215:A:T	1.04154e-09	-1.72936e-10	-1.57942	9.71338e-06	-1.72936e-10	-1.45901
45726310	chr1:45726310:T:C	0.00675868	13.0348	1.07142	1.91142e-06	-1.67014	-1.41453
45726359	chr1:45726359:G:A	1.02551e-08	0.707644	-5.64276e-10	0.000181327	1.46778	-5.64276e-10
45726417	chr1:45726417:G:A	2.38849e-09	-1.72936e-10	-0.749468	1.40774e-05	-1.72936e-10	-1.08795
45726552	chr1:45726552:AAC:A	1.04156e-09	-1.72936e-10	-1.57941	9.61789e-06	-1.72936e-10	-1.46889
45726873	chr1:45726873:G:A	2.91639e-10	-1.60923	-1.24314	1.21355e-05	-1.09777	-0.138617
45727030	chr1:45727030:G:A	1.07771e-08	2.2914	-1.5341	1.15104e-05	0.287685	-1.57695
45729221	chr1:45729221:G:A	2.69103e-08	1.67238	-5.64276e-10	1.54572e-05	-0.994442	-5.64276e-10
45729539	chr1:45729539:TAAC:T	0.00497691	12.7569	1.04331	1.85579e-06	-1.69274	-1.42146
45729703	chr1:45729703:T:C	0.00659007	13.0821	0.998839	1.88609e-06	-1.66604	-1.43197
45729748	chr1:45729748:C:T	1.04221e-09	-1.72936e-10	-1.57879	8.94194e-06	-1.72936e-10	-1.54177
45730085	chr1:45730085:C:T	1.04239e-09	-1.72936e-10	-1.57861	9.85015e-06	-1.72936e-10	-1.44503
45730666	chr1:45730666:ACCTGTTCTC:A	4.75015e-09	-1.72936e-10	-0.0619527	2.29439e-05	-1.72936e-10	-0.599465
45732276	chr1:45732276:C:T	0.000136072	10.2008	-5.64276e-10	7.06678e-06	-1.77711	-5.64276e-10
45732536	chr1:45732536:A:C	2.27179e-09	-1.72936e-10	-0.799558	1.35426e-05	-1.72936e-10	-1.12668
45732541	chr1:45732541:T:C	7.69044e-06	7.32903	-0.0014223	8.75027e-06	-0.615432	-0.948003
45732802	chr1:45732802:G:T	2.04793e-09	-1.72936e-10	-0.903298	1.20012e-05	-1.72936e-10	-1.24751
45732866	chr1:45732866:T:C	0.00548319	12.8165	1.08053	1.88964e-06	-1.68482	-1.41131
45733216	chr1:45733216:G:A	2.24289e-09	-1.72936e-10	-0.812363	2.8576e-05	-1.72936e-10	-0.379953
45733412	chr1:45733412:A:G	0.00446404	12.6418	1.04961	1.85819e-06	-1.69826	-1.41465
45733764	chr1:45733764:G:A	2.51019e-10	-1.46673	-1.53563	1.86772e-06	-1.66168	-1.44612
45734324	chr1:45734324:G:T	1.04465e-09	-1.72936e-10	-1.57645	1.00489e-05	-1.72936e-10	-1.42505
45736056	chr1:45736056:A:G	2.51956e-10	-1.59188	-1.40675	7.86278e-06	-1.12387	-0.54651
45736097	chr1:45736097:C:T	4.63857e-09	-1.72936e-10	-0.0857217	2.33217e-05	-1.72936e-10	-0.583133
45736278	chr1:45736278:G:A	0.00748718	13.2317	0.976898	1.90236e-06	-1.65244	-1.43699
45736543	chr1:45736543:A:G	8.5427e-10	-1.77764	-5.64276e-10	7.57645e-06	-1.70747	-5.64276e-10
45736611	chr1:45736611:C:T	0.00600931	12.9702	1.01846	1.87824e-06	-1.67506	-1.42712
45737691	chr1:45737691:C:T	1.57981e-09	-1.72936e-10	-1.16283	9.77565e-06	-1.72936e-10	-1.45262
45737845	chr1:45737845:T:C	3.90332e-09	-1.72936e-10	-0.2583	1.9155e-05	-1.72936e-10	-0.779955
45737962	chr1:45737962:TA:T	1.04747e-09	-1.72936e-10	-1.57375	1.02178e-05	-1.72936e-10	-1.40839
45738927	chr1:45738927:T:C	2.09876e-09	-1.72936e-10	-0.878782	1.21813e-05	-1.72936e-10	-1.23262
45739122	chr1:45739122:A:G	2.27113e-09	-1.72936e-10	-0.799852	2.90212e-05	-1.72936e-10	-0.364493
45739891	chr1:45739891:T:C	1.57619e-09	-1.72936e-10	-1.16512	1.87837e-05	-1.72936e-10	-0.799529
45740552	chr1:45740552:G:A	2.08474e-09	-1.72936e-10	-0.885483	5.51986e-05	-1.72936e-10	0.278419
45740556	chr1:45740556:C:A	2.04911e-09	-1.72936e-10	-0.902721	1.20061e-05	-1.72936e-10	-1.24711
45740727	chr1:45740727:G:A	9.02497e-07	6.52338	-1.33834	2.43658e-06	-1.27498	-1.56694
45740868	chr1:45740868:A:G	0.00525598	12.9251	0.929637	1.83055e-06	-1.67985	-1.44805
45740880	chr1:45740880:G:A	2.66461e-09	-0.640072	-5.64276e-10	3.60888e-05	-0.146536	-5.64276e-10
45742071	chr1:45742071:C:T	0.00497444	12.7902	1.00952	1.84614e-06	-1.69009	-1.42933
45742659	chr1:45742659:G:A	2.11013e-09	-1.72936e-10	-0.873379	1.2801e-05	-1.72936e-10	-1.183
45743699	chr1:45743699:ACT:A	1.23368e-09	-1.72936e-10	-1.41013	1.27147e-05	-1.72936e-10	-1.18976
45743966	chr1:45743966:A:C	4.71233e-09	-1.72936e-10	-0.0699465	0.000200516	-1.72936e-10	1.56838
45744013	chr1:45744013:TC:T	1.04157e-09	-1.72936e-10	-1.5794	8.918e-06	-1.72936e-10	-1.54445
45744814	chr1:45744814:G:A	1.04168e-09	-1.72936e-10	-1.57929	9.584e-06	-1.72936e-10	-1.47242
45745157	chr1:45745157:C:T	3.85435e-10	-1.75524	-0.818266	3.0372e-05	-0.669266	0.350267
45745675	chr1:45745675:A:G	0.00346979	12.5264	0.913121	1.77673e-06	-1.70639	-1.45135
45745729	chr1:45745729:G:T	0.00401541	12.6935	0.892014	1.78427e-06	-1.69726	-1.45625
45745779	chr1:45745779:C:T	5.89315e-09	0.153662	-5.64276e-10	1.02798e-05	-1.40234	-5.64276e-10
45746328	chr1:45746328:A:G	4.21631e-09	-1.72936e-10	-0.181167	0.000170416	-1.72936e-10	1.40573
45746517	chr1:45746517:A:T	1.99691e-09	-0.928529	-5.64276e-10	1.08753e-05	-1.34602	-5.64276e-10
45746959	chr1:45746959:C:T	3.81699e-10	-1.74929	-0.833956	2.85535e-05	-0.706734	0.325996
45747164	chr1:45747164:A:G	0.00426691	12.4318	1.21445	1.90115e-06	-1.71323	-1.37683
45747296	chr1:45747296:C:T	1.14666e-09	-1.72936e-10	-1.48327	8.94816e-06	-1.72936e-10	-1.54107
45747308	chr1:45747308:T:C	2.25639e-09	-1.72936e-10	-0.806364	2.87847e-05	-1.72936e-10	-0.372676
45747336	chr1:45747336:G:C	1.04552e-09	-1.72936e-10	-1.57561	1.01099e-05	-1.72936e-10	-1.41901
45747637	chr1:45747637:G:A	0.00468184	12.8128	0.92628	1.8134e-06	-1.68856	-1.44875
45747988	chr1:45747988:AG:A	1.97037e-09	-1.72936e-10	-0.941909	1.24495e-05	-1.72936e-10	-1.21084
45748085	chr1:45748085:TTTGA:T	4.62004e-09	-1.72936e-10	-0.0897248	0.000193084	-1.72936e-10	1.5306
45748255	chr1:45748255:C:T	0.00450069	12.6634	1.03625	1.84072e-06	-1.69947	-1.42289
45748386	chr1:45748386:G:T	2.56745e-09	-1.72936e-10	-0.677215	1.6531e-05	-1.72936e-10	-0.927281
45749679	chr1:45749679:C:A	2.10306e-09	-1.72936e-10	-0.876733	1.27867e-05	-1.72936e-10	-1.18411
45749834	chr1:45749834:G:A	8.72572e-10	-1.75644	-5.64276e-10	9.69334e-06	-1.46108	-5.64276e-10
45749947	chr1:45749947:G:A	0.00306886	12.4046	0.912063	1.75563e-06	-1.71754	-1.45215
45750043	chr1:45750043:A:G	1.08591e-09	-1.72936e-10	-1.53771	9.51202e-06	-1.72936e-10	-1.47996
45750294	chr1:45750294:G:A	1.08346e-09	-1.72936e-10	-1.53997	1.0959e-05	-1.72936e-10	-1.33836
45750903	chr1:45750903:T:C	1.65799e-06	6.77024	-0.977002	2.85276e-06	-1.21556	-1.46867
45750908	chr1:45750908:T:A	1.06821e-09	-1.72936e-10	-1.55415	8.64377e-06	-1.72936e-10	-1.57568
45751050	chr1:45751050:A:G	0.00312595	12.3526	0.982507	1.78304e-06	-1.71847	-1.43573
45751075	chr1:45751075:G:GTC	0.00347459	12.4483	0.992604	1.79909e-06	-1.71204	-1.4332
45751144	chr1:45751144:T:C	1.09293e-09	-1.72936e-10	-1.53127	1.07328e-05	-1.72936e-10	-1.35921
45751486	chr1:45751486:T:A	0.00339108	12.4086	1.00791	1.8006e-06	-1.71472	-1.42968
45751821	chr1:45751821:C:T	2.68437e-10	-1.55601	-1.37926	7.68784e-06	-1.19875	-0.494134
45752269	chr1:45752269:T:C	9.57559e-07	6.6237	-1.37944	2.48172e-06	-1.2487	-1.57486
45752463	chr1:45752463:C:A	2.16083e-09	-0.849636	-5.64276e-10	1.10275e-05	-1.33213	-5.64276e-10
45752502	chr1:45752502:A:C	4.70444e-09	-1.72936e-10	-0.0716206	0.000199808	-1.72936e-10	1.56484
45752828	chr1:45752828:C:CT	1.04229e-09	-1.72936e-10	-1.57871	9.15332e-06	-1.72936e-10	-1.5184
45752932	chr1:45752932:C:T	2.055e-08	1.40273	-5.64276e-10	1.48695e-05	-1.03321	-5.64276e-10
45752963	chr1:45752963:A:G	1.04782e-09	-1.72936e-10	-1.57342	9.4755e-06	-1.72936e-10	-1.48381
45753651	chr1:45753651:A:G	1.71055e-09	-1.72936e-10	-1.08331	9.65187e-06	-1.72936e-10	-1.46537
45753704	chr1:45753704:C:T	0.00335103	12.3932	1.01142	1.82174e-06	-1.71706	-1.41567
45753774	chr1:45753774:G:A	4.43619e-09	-1.72936e-10	-0.130333	0.000183542	-1.72936e-10	1.47993
45754131	chr1:45754131:C:T	1.46374e-07	4.94471	-1.57867	2.53375e-06	-1.5492	-1.25361
45754529	chr1:45754529:A:G	1.15026e-09	-1.72936e-10	-1.48014	8.92808e-06	-1.72936e-10	-1.54332
45754909	chr1:45754909:G:C	1.04739e-09	-1.72936e-10	-1.57383	9.26441e-06	-1.72936e-10	-1.50634
45755100	chr1:45755100:C:T	5.22944e-09	-1.72936e-10	0.0341754	0.000231852	-1.72936e-10	1.71358
45755231	chr1:45755231:G:T	2.01459e-10	-1.77918	-1.44312	3.3752e-06	-1.28604	-1.23003
45755327	chr1:45755327:C:T	0.00377849	12.5656	0.95908	1.79916e-06	-1.70374	-1.44146
45755768	chr1:45755768:T:C	0.00308724	12.3078	1.01484	1.79327e-06	-1.72129	-1.42719
45755935	chr1:45755935:T:C	2.28754e-09	-1.72936e-10	-0.792651	2.92496e-05	-1.72936e-10	-0.356651
45756788	chr1:45756788:GT:G	3.38747e-09	-1.72936e-10	-0.400045	1.82341e-05	-1.72936e-10	-0.829226
45756821	chr1:45756821:T:TGCC	0.002678	12.4649	0.715511	1.69787e-06	-1.71071	-1.49244
45757208	chr1:45757208:G:A	0.00508174	12.7093	1.11173	1.89389e-06	-1.69457	-1.39932
45757414	chr1:45757414:G:A	9.08473e-07	6.63179	-1.44016	1.68679e-06	-1.63329	-1.57641
45758220	chr1:45758220:A:G	0.013869	12.5551	2.26994	3.0231e-06	-1.69627	-0.929967
45758493	chr1:45758493:C:A	5.75124e-09	-1.72936e-10	0.129286	2.73094e-05	-1.72936e-10	-0.425289
45758569	chr1:45758569:GGTCC:G	2.42684e-10	-1.57782	-1.45831	6.39643e-06	-1.17051	-0.706272
45758647	chr1:45758647:C:T	0.000112988	11.3085	-1.29358	1.59758e-06	-1.74574	-1.51829
45759108	chr1:45759108:G:C	0.00507822	13.2021	0.618283	1.88962e-06	-1.64136	-1.45479
45759732	chr1:45759732:T:A	2.63733e-09	-1.72936e-10	-0.650362	1.63557e-05	-1.72936e-10	-0.937945
45760076	chr1:45760076:G:A	2.40722e-09	-1.72936e-10	-0.741654	1.21403e-05	-1.72936e-10	-1.23599
45760134	chr1:45760134:A:C	0.0120775	12.6909	1.99587	2.73892e-06	-1.68611	-1.03885
45760677	chr1:45760677:A:G	0.0131055	12.8379	1.93056	2.69379e-06	-1.67727	-1.0643
45761400	chr1:45761400:T:C	0.0112942	12.576	2.0437	2.76545e-06	-1.69502	-1.0203
45762038	chr1:45762038:T:C	5.54235e-09	-1.72936e-10	0.0922896	2.93776e-05	-1.72936e-10	-0.352285
45762520	chr1:45762520:G:A	0.000112489	11.341	-1.33055	1.63098e-06	-1.74396	-1.49938
45762719	chr1:45762719:G:A	1.64198e-06	6.9101	-1.12657	2.94564e-06	-1.16472	-1.48747
45762739	chr1:45762739:T:A	1.12312e-09	-1.50401	-5.64276e-10	7.36131e-06	-1.73628	-5.64276e-10
45763160	chr1:45763160:A:ACACG	3.53599e-09	-1.72936e-10	-0.357134	0.000131465	-1.72936e-10	1.14622
45763401	chr1:45763401:G:A	5.10791e-06	6.96587	-0.0474492	8.21814e-06	-0.717018	-0.909157
45763780	chr1:45763780:C:G	0.00983473	12.5381	1.94316	2.65205e-06	-1.69793	-1.05925
45763823	chr1:45763823:C:T	7.34898e-06	7.04249	0.239697	7.46221e-06	-0.791107	-0.931561
45764089	chr1:45764089:C:T	1.04243e-09	-1.72936e-10	-1.57857	8.99521e-06	-1.72936e-10	-1.53583
45764213	chr1:45764213:T:C	0.0125304	12.704	2.01958	2.76489e-06	-1.68506	-1.03046
45764395	chr1:45764395:C:A	2.26724e-09	-0.801567	-5.64276e-10	9.00484e-06	-1.53476	-5.64276e-10
45764936	chr1:45764936:G:A	1.17256e-09	-1.72936e-10	-1.46094	8.85082e-06	-1.72936e-10	-1.55201
45765509	chr1:45765509:C:T	1.055e-09	-1.72936e-10	-1.56658	9.57087e-06	-1.72936e-10	-1.4738
45765804	chr1:45765804:A:G	0.0129677	12.7187	2.03911	2.78935e-06	-1.68383	-1.02288
45766107	chr1:45766107:C:T	3.34139e-09	-1.72936e-10	-0.41374	1.71977e-05	-1.72936e-10	-0.887741
45766312	chr1:45766312:G:A	0.01076	12.4778	2.09342	2.80332e-06	-1.70209	-0.999622
45766603	chr1:45766603:A:T	5.48101e-09	-1.72936e-10	0.0811611	2.62488e-05	-1.72936e-10	-0.464899
45766748	chr1:45766748:G:A	1.08065e-09	-1.72936e-10	-1.54257	8.63938e-06	-1.72936e-10	-1.57619
45767051	chr1:45767051:C:T	5.30073e-08	3.34779	-0.997484	1.89375e-06	-1.7152	-1.37877
45767199	chr1:45767199:C:T	2.442e-09	-1.72936e-10	-0.727309	1.22538e-05	-1.72936e-10	-1.22668
45767415	chr1:45767415:AC:A	3.25549e-10	-1.55395	-1.18842	9.73307e-06	-1.21217	-0.244822
45767458	chr1:45767458:G:A	1.13749e-09	-1.49131	-5.64276e-10	1.355e-05	-1.12613	-5.64276e-10
45767697	chr1:45767697:G:T	2.69623e-09	-1.72936e-10	-0.628273	3.47321e-05	-1.72936e-10	-0.184855
45768598	chr1:45768598:A:C	1.18801e-09	-1.72936e-10	-1.44785	8.79999e-06	-1.72936e-10	-1.55777
45768651	chr1:45768651:T:C	3.39314e-10	-1.73255	-0.968411	2.13421e-05	-0.823537	0.151699
45769445	chr1:45769445:G:A	0.00253964	11.4104	1.71699	2.30153e-06	-1.75772	-1.14122
45769574	chr1:45769574:G:A	7.81521e-09	-1.72936e-10	0.435944	0.000123506	-1.72936e-10	1.08377
45771128	chr1:45771128:C:T	2.93894e-05	10.0431	-1.37479	1.62532e-06	-1.77888	-1.46794
45772401	chr1:45772401:G:A	1.23926e-09	-1.72936e-10	-1.40562	8.62916e-06	-1.72936e-10	-1.57737
45773171	chr1:45773171:C:T	9.50576e-07	5.46233	-0.225395	4.46448e-06	-1.15756	-1.07881
45773760	chr1:45773760:G:A	1.59371e-09	-1.15406	-5.64276e-10	9.12369e-06	-1.52164	-5.64276e-10
45774201	chr1:45774201:G:A	1.96517e-09	-1.72936e-10	-0.944551	1.28183e-05	-1.72936e-10	-1.18165
45774498	chr1:45774498:G:A	0.001606	10.6828	1.98631	2.38828e-06	-1.76236	-1.09959
45774925	chr1:45774925:A:G	4.45129e-09	-1.72936e-10	-0.126934	0.000174654	-1.72936e-10	1.43029
45775077	chr1:45775077:CTGA:C	0.00115794	10.3645	1.97758	2.35954e-06	-1.77121	-1.10284
45775353	chr1:45775353:C:T	2.46272e-09	-1.72936e-10	-0.71886	1.5169e-05	-1.72936e-10	-1.01327
45775685	chr1:45775685:A:G	0.00136402	10.5267	1.9791	2.37229e-06	-1.76652	-1.10214
45775752	chr1:45775752:A:G	4.43918e-09	-1.72936e-10	-0.129658	0.000173951	-1.72936e-10	1.42626
45775800	chr1:45775800:C:T	2.4651e-09	-1.72936e-10	-0.717896	1.51812e-05	-1.72936e-10	-1.01246
45776025	chr1:45776025:T:C	1.07346e-09	-1.72936e-10	-1.54924	9.97494e-06	-1.72936e-10	-1.43244
45776131	chr1:45776131:G:A	1.84264e-09	-1.00893	-5.64276e-10	7.03915e-05	0.521554	-5.64276e-10
45776394	chr1:45776394:G:C	2.72035e-10	-1.61612	-1.30583	7.5641e-06	-0.194548	-1.51456
45776722	chr1:45776722:GTAGCTGGGATTA:G	2.83964e-09	-1.72936e-10	-0.576449	1.07758e-05	-1.72936e-10	-1.35521
45776796	chr1:45776796:G:A	8.98509e-10	-1.72715	-5.64276e-10	7.05954e-06	-1.77814	-5.64276e-10
45777861	chr1:45777861:T:C	4.27037e-09	-1.72936e-10	-0.168429	0.000164599	-1.72936e-10	1.37099
45778084	chr1:45778084:G:A	0.000117538	8.50811	1.54628	1.54494e-05	-0.473602	-0.521348
45778138	chr1:45778138:G:A	3.26951e-09	-0.435488	-5.64276e-10	1.03431e-05	-1.3962	-5.64276e-10
45778377	chr1:45778377:C:T	4.98998e-09	-1.72936e-10	-0.0126955	0.000206097	-1.72936e-10	1.59583
45778558	chr1:45778558:G:T	8.67946e-09	-1.72936e-10	0.540831	2.73692e-05	-1.72936e-10	-0.423099
45779627	chr1:45779627:G:A	4.97104e-09	-1.72936e-10	-0.0164998	0.000204652	-1.72936e-10	1.58879
45779751	chr1:45779751:G:A	2.86335e-10	-1.76939	-1.10133	2.49156e-05	-0.541324	0.024298
45779973	chr1:45779973:A:T	0.00133779	10.465	2.02143	2.42914e-06	-1.76838	-1.0766
45780027	chr1:45780027:G:A	6.92315e-09	-1.72936e-10	0.314742	0.000105202	-1.72936e-10	0.923366
45780319	chr1:45780319:T:C	4.94272e-09	-1.72936e-10	-0.0222134	0.000202968	-1.72936e-10	1.58053
45780338	chr1:45780338:A:G	0.00135272	10.6157	1.88183	2.31865e-06	-1.76342	-1.12811
45780348	chr1:45780348:T:C	1.04878e-09	-1.72936e-10	-1.5725	8.90517e-06	-1.72936e-10	-1.54589
45780448	chr1:45780448:G:T	6.30866e-09	0.221795	-5.64276e-10	0.000352888	2.13363	-5.64276e-10
45780681	chr1:45780681:G:T	4.96781e-09	-1.72936e-10	-0.0171493	0.000204456	-1.72936e-10	1.58783
45780936	chr1:45780936:G:A	4.98905e-09	-1.72936e-10	-0.0128829	0.000205736	-1.72936e-10	1.59408
45781786	chr1:45781786:T:A	4.97104e-09	-1.72936e-10	-0.0164998	0.000204652	-1.72936e-10	1.58879
45782443	chr1:45782443:G:A	1.32889e-08	-1.72936e-10	0.966802	3.65329e-05	-1.72936e-10	-0.134306
45782459	chr1:45782459:C:T	0.00113234	10.7489	1.57081	2.0505e-06	-1.75841	-1.25602
45783137	chr1:45783137:G:A	4.97264e-09	-1.72936e-10	-0.0161776	0.000204727	-1.72936e-10	1.58916
45783305	chr1:45783305:A:G	2.00518e-06	7.19947	-1.21611	3.63344e-06	-0.894824	-1.54751
45783585	chr1:45783585:A:G	2.09735e-09	-0.879454	-5.64276e-10	7.14515e-06	-1.76608	-5.64276e-10
45783714	chr1:45783714:T:C	0.000847657	10.5383	1.49182	1.98637e-06	-1.76606	-1.28015
45784072	chr1:45784072:T:C	4.85932e-09	-1.72936e-10	-0.0392298	0.000203534	-1.72936e-10	1.58331
45784445	chr1:45784445:A:G	1.16612e-09	-1.72936e-10	-1.46644	8.6527e-06	-1.72936e-10	-1.57465
45784974	chr1:45784974:G:T	0.00152169	11.1766	1.43857	2.00499e-06	-1.73926	-1.29762
45785201	chr1:45785201:C:T	2.69039e-06	7.5031	-1.22578	3.99597e-06	-0.796974	-1.55026
45785673	chr1:45785673:C:T	1.14975e-09	-1.72936e-10	-1.48059	8.63177e-06	-1.72936e-10	-1.57707
45785677	chr1:45785677:C:T	5.27267e-09	-1.72936e-10	0.0424082	0.000222486	-1.72936e-10	1.67235
45786455	chr1:45786455:G:A	1.10697e-09	-1.5185	-5.64276e-10	7.54708e-06	-1.71136	-5.64276e-10
45786472	chr1:45786472:C:T	0.00026346	10.6323	0.229225	1.48277e-06	-1.75926	-1.57935
45786746	chr1:45786746:G:A	5.87844e-10	-1.77703	-0.37439	9.43323e-05	-0.448942	1.26325
45786829	chr1:45786829:G:A	2.40833e-09	-0.741193	-5.64276e-10	4.079e-05	-0.0240819	-5.64276e-10
45787045	chr1:45787045:T:C	6.73494e-10	-1.76371	-0.251695	0.000143873	-0.200254	1.43667
45787339	chr1:45787339:C:T	0.000474102	10.0792	1.3698	1.89092e-06	-1.77255	-1.32291
45787587	chr1:45787587:A:G	1.27426e-09	-1.72936e-10	-1.37776	1.59526e-05	-1.72936e-10	-0.962895
45787702	chr1:45787702:T:A	1.19123e-09	-1.00179	-0.443353	2.24101e-06	-1.76877	-1.15682
45787793	chr1:45787793:C:G	1.29671e-09	-1.72936e-10	-1.3603	1.41257e-05	-1.72936e-10	-1.08453
45788315	chr1:45788315:C:T	4.37964e-09	-1.72936e-10	-0.143162	0.000170735	-1.72936e-10	1.40759
45788356	chr1:45788356:G:A	4.01398e-09	-1.72936e-10	-0.230346	6.63204e-05	-1.72936e-10	0.461979
45788658	chr1:45788658:G:A	5.27544e-10	-1.77936	-0.480292	7.20857e-05	-0.511185	1.05652
45788750	chr1:45788750:C:A	6.88564e-10	-1.77275	-0.220526	0.000134971	-0.31027	1.48281
45788778	chr1:45788778:G:A	4.54173e-09	-1.72936e-10	-0.106819	0.000179809	-1.72936e-10	1.45937
45789046	chr1:45789046:G:A	2.67958e-06	7.48042	-1.20713	3.98169e-06	-0.803122	-1.54769
45789332	chr1:45789332:A:G	2.50726e-06	7.44478	-1.23796	3.90612e-06	-0.814141	-1.55583
45789522	chr1:45789522:G:A	1.18297e-09	-1.72936e-10	-1.4521	8.68142e-06	-1.72936e-10	-1.57133
45789600	chr1:45789600:A:G	6.91182e-10	-1.77096	-0.218517	0.000138816	-0.285199	1.48583
45790700	chr1:45790700:A:G	1.18313e-08	-1.72936e-10	0.850617	3.46665e-05	-1.72936e-10	-0.186744
45790966	chr1:45790966:A:G	8.35615e-10	-1.6845	-0.11522	0.00026133	0.212236	1.62103
45791069	chr1:45791069:T:C	3.73833e-09	-1.72936e-10	-0.30149	1.24386e-05	-1.72936e-10	-1.21172
45791082	chr1:45791082:C:T	1.23176e-09	-1.72936e-10	-1.41168	1.30873e-05	-1.72936e-10	-1.16088
45791438	chr1:45791438:G:C	0.000610968	10.2939	1.40876	1.92485e-06	-1.76645	-1.31123
45792059	chr1:45792059:A:T	0.000567432	10.156	1.47271	1.95459e-06	-1.77055	-1.29179
45792348	chr1:45792348:C:A	1.27469e-09	-1.72936e-10	-1.37742	2.572e-05	-1.72936e-10	-0.485251
45792521	chr1:45792521:T:C	4.43109e-10	-1.77594	-0.658124	5.36223e-06	-0.567088	-1.48605
45793160	chr1:45793160:A:T	4.26083e-08	-1.72936e-10	2.13192	0.000124099	-1.72936e-10	1.08856
45793302	chr1:45793302:A:G	2.43239e-09	-1.72936e-10	-0.731254	1.50305e-05	-1.72936e-10	-1.02244
45793924	chr1:45793924:T:C	9.77703e-10	-1.64268	-5.64276e-10	7.05504e-06	-1.77878	-5.64276e-10
45794062	chr1:45794062:A:G	7.93095e-09	-1.72936e-10	0.450644	2.44009e-05	-1.72936e-10	-0.537901
45794308	chr1:45794308:T:C	5.23379e-10	-1.7774	-0.490172	7.72167e-05	-0.407517	1.02161
45794657	chr1:45794657:C:A	7.19935e-09	1.88137	-1.52751	3.08662e-06	-1.02608	-1.57936
45794836	chr1:45794836:G:T	1.04173e-09	-1.72936e-10	-1.57924	9.30117e-06	-1.72936e-10	-1.50238
45794947	chr1:45794947:T:G	2.04566e-09	-1.72936e-10	-0.904409	1.32182e-05	-1.72936e-10	-1.15092
45795009	chr1:45795009:A:C	1.12684e-09	-1.72936e-10	-1.50071	1.10552e-05	-1.72936e-10	-1.32961
45795225	chr1:45795225:G:A	5.19197e-08	-1.72936e-10	2.32957	0.000144576	-1.72936e-10	1.24129
45795545	chr1:45795545:C:T	2.03782e-09	-1.72936e-10	-0.908247	2.28044e-05	-1.72936e-10	-0.605566
45795912	chr1:45795912:A:T	4.98329e-06	8.24055	-1.34684	5.23751e-06	-0.500277	-1.5764
45796130	chr1:45796130:A:G	1.15964e-09	-1.72936e-10	-1.47202	8.64367e-06	-1.72936e-10	-1.57569
45796252	chr1:45796252:C:T	3.73155e-09	-1.72936e-10	-0.303306	0.000101628	-1.72936e-10	0.888801
45796261	chr1:45796261:A:G	1.91746e-05	9.8018	-1.56059	3.57541e-06	-1.75448	-0.703959
45796706	chr1:45796706:G:A	1.93359e-05	9.80954	-1.55995	3.59668e-06	-1.75417	-0.698337
45796879	chr1:45796879:A:G	1.65165e-05	9.6479	-1.55591	3.66342e-06	-1.76105	-0.673067
45796961	chr1:45796961:G:A	1.14009e-09	-1.72936e-10	-1.48902	8.62179e-06	-1.72936e-10	-1.57823
45797999	chr1:45797999:G:A	1.04446e-09	-1.72936e-10	-1.57662	9.51358e-06	-1.72936e-10	-1.4798
45799266	chr1:45799266:G:A	5.86116e-09	-1.72936e-10	0.148219	0.000100943	-1.72936e-10	0.882039
45799284	chr1:45799284:C:A	1.26086e-09	-1.72936e-10	-1.38833	8.87736e-06	-1.72936e-10	-1.54901
45800331	chr1:45800331:G:T	1.22019e-09	-1.72936e-10	-1.42112	8.75885e-06	-1.72936e-10	-1.56245
45800341	chr1:45800341:G:A	5.02927e-09	-0.0048541	-5.64276e-10	9.75093e-06	-1.45516	-5.64276e-10
45800583	chr1:45800583:C:T	1.60741e-05	9.50937	-1.44454	1.69667e-06	-1.77002	-1.43383
45800784	chr1:45800784:C:T	1.0968e-05	9.25929	-1.57668	3.48228e-06	-1.77414	-0.710693
45801053	chr1:45801053:C:T	2.6902e-10	-1.63744	-1.29566	3.42379e-05	0.404145	-0.603329
45801260	chr1:45801260:T:C	4.98256e-06	8.22685	-1.33328	5.21326e-06	-0.506647	-1.57467
45802251	chr1:45802251:A:G	4.58544e-10	-1.77277	-0.627056	6.86546e-05	-0.31488	0.811449
45803021	chr1:45803021:T:A	1.13801e-09	-1.72936e-10	-1.49085	8.82591e-06	-1.72936e-10	-1.55483
45804379	chr1:45804379:T:G	1.15852e-09	-1.72936e-10	-1.47299	8.64096e-06	-1.72936e-10	-1.576
45804457	chr1:45804457:T:C	4.80788e-10	-1.77924	-0.573217	6.39477e-05	-0.472762	0.898309
45805308	chr1:45805308:GC:G	6.31739e-09	0.223178	-5.64276e-10	0.00035009	2.12567	-5.64276e-10
45805567	chr1:45805567:C:T	1.05498e-09	-1.72936e-10	-1.56661	1.58455e-05	-1.72936e-10	-0.969634
45806535	chr1:45806535:G:A	1.42809e-09	-1.72936e-10	-1.26379	1.49436e-05	-1.72936e-10	-1.02824
45807176	chr1:45807176:C:A	1.20372e-09	-1.72936e-10	-1.43471	8.72755e-06	-1.72936e-10	-1.56603
45807207	chr1:45807207:T:C	0.00118196	11.2792	1.08338	1.9401e-06	-1.68867	-1.38111
45807510	chr1:45807510:C:T	1.05891e-09	-1.72936e-10	-1.56289	1.23254e-05	-1.72936e-10	-1.22086
45807728	chr1:45807728:G:T	4.4444e-10	-0.93961	-1.49146	2.75367e-06	-1.14159	-1.578
45807838	chr1:45807838:G:A	1.26557e-09	-1.72936e-10	-1.38461	9.32935e-06	-1.72936e-10	-1.49935
45807994	chr1:45807994:G:A	1.38729e-05	9.49703	-1.57946	3.18486e-06	-1.76797	-0.80614
45809729	chr1:45809729:A:T	1.43747e-05	9.53255	-1.57946	3.18617e-06	-1.76666	-0.80704
45809976	chr1:45809976:A:G	1.71887e-05	9.50385	-1.37197	1.60017e-06	-1.77029	-1.49212
45810287	chr1:45810287:A:G	4.9383e-10	-1.77751	-0.548183	7.14312e-05	-0.405017	0.941233
45810449	chr1:45810449:C:T	1.07394e-09	-1.72936e-10	-1.5488	1.30475e-05	-1.72936e-10	-1.16392
45810641	chr1:45810641:A:G	4.5475e-10	-1.77441	-0.633727	6.62807e-05	-0.342005	0.803385
45811886	chr1:45811886:G:A	1.08083e-08	-1.72936e-10	0.760182	0.000410231	-1.72936e-10	2.2842
45812021	chr1:45812021:T:C	4.66485e-10	-1.77789	-0.604769	6.44837e-05	-0.416916	0.85081
45812486	chr1:45812486:G:A	3.04725e-10	-1.77673	-1.03174	2.6102e-05	-0.392639	-0.0778695
45812960	chr1:45812960:C:T	6.38745e-09	-1.72936e-10	0.234207	2.18879e-05	-1.72936e-10	-0.646586
45813127	chr1:45813127:A:G	9.63938e-08	2.94831	-5.64276e-10	0.000148789	1.27001	-5.64276e-10
45813325	chr1:45813325:A:G	4.55369e-09	-0.10419	-5.64276e-10	1.24337e-05	-1.21211	-5.64276e-10
45813719	chr1:45813719:G:A	1.11936e-05	9.28244	-1.57947	3.1825e-06	-1.77371	-0.80114
45813788	chr1:45813788:T:A	1.04207e-09	-1.72936e-10	-1.57892	9.74043e-06	-1.72936e-10	-1.45623
45813939	chr1:45813939:A:G	8.70639e-09	0.543929	-5.64276e-10	0.000411247	2.28667	-5.64276e-10
45814067	chr1:45814067:G:A	1.19737e-09	-1.72936e-10	-1.44	1.07852e-05	-1.72936e-10	-1.35434
45816060	chr1:45816060:G:A	6.6025e-09	-1.72936e-10	0.26732	0.000221362	-1.72936e-10	1.66728
45816412	chr1:45816412:C:T	1.6887e-05	9.6935	-1.57933	2.52939e-06	-1.75938	-1.04516
45816528	chr1:45816528:A:C	1.05913e-09	-1.72936e-10	-1.56268	9.65617e-06	-1.72936e-10	-1.46492
45816623	chr1:45816623:T:C	5.16438e-06	8.19875	-1.26934	5.22504e-06	-0.51612	-1.56294
45816624	chr1:45816624:A:T	4.66359e-06	8.11135	-1.28394	5.05078e-06	-0.546797	-1.56618
45816794	chr1:45816794:C:T	5.00072e-06	8.20745	-1.31025	5.17615e-06	-0.515107	-1.57335
45816834	chr1:45816834:C:T	1.31309e-09	-1.72936e-10	-1.34774	1.43643e-05	-1.72936e-10	-1.06778
45817001	chr1:45817001:G:A	5.76484e-06	8.3202	-1.2808	5.44163e-06	-0.472962	-1.56548
45817956	chr1:45817956:G:A	5.54883e-06	8.29078	-1.28956	5.37812e-06	-0.482902	-1.56728
45818069	chr1:45818069:A:G	4.63295e-09	-1.72936e-10	-0.0869355	5.88904e-05	-1.72936e-10	0.343159
45818312	chr1:45818312:G:A	6.97265e-09	-1.72936e-10	0.321867	0.000238295	-1.72936e-10	1.74099
45818574	chr1:45818574:G:A	5.58583e-06	8.29764	-1.28978	5.38933e-06	-0.480762	-1.56734
45818769	chr1:45818769:T:C	8.96151e-10	-1.72977	-5.64276e-10	7.47794e-06	-1.72056	-5.64276e-10
45819789	chr1:45819789:T:C	5.21097e-06	8.22102	-1.28263	5.25363e-06	-0.507784	-1.56582
45819938	chr1:45819938:A:C	1.25418e-05	9.39616	-1.57947	3.1799e-06	-1.7709	-0.804772
45820071	chr1:45820071:G:A	3.01257e-09	-1.72936e-10	-0.517335	1.82653e-05	-1.72936e-10	-0.827514
45820137	chr1:45820137:A:G	2.7673e-10	-1.77563	-1.12921	2.62558e-05	-0.364174	-0.100458
45821175	chr1:45821175:C:T	9.19858e-10	-1.70366	-5.64276e-10	7.09912e-06	-1.77255	-5.64276e-10
45821520	chr1:45821520:T:C	3.15179e-09	-1.72936e-10	-0.472157	1.64894e-05	-1.72936e-10	-0.929803
45821614	chr1:45821614:G:A	3.71469e-10	-1.77861	-0.831807	3.38922e-05	-0.476631	0.267299
45822197	chr1:45822197:T:C	6.54248e-06	8.41577	-1.24983	5.65966e-06	-0.438303	-1.56085
45822398	chr1:45822398:GA:G	6.94702e-06	8.4679	-1.24196	5.77808e-06	-0.419577	-1.55887
45822680	chr1:45822680:T:C	1.34899e-05	9.45835	-1.56879	2.64921e-06	-1.76896	-0.989296
45822930	chr1:45822930:C:G	7.12673e-09	-1.72936e-10	0.343725	0.000245059	-1.72936e-10	1.76898
45823174	chr1:45823174:C:G	5.08238e-06	8.24286	-1.32946	5.22992e-06	-0.502201	-1.57592
45823503	chr1:45823503:T:C	1.98947e-05	9.67756	-1.39948	1.64101e-06	-1.76452	-1.47268
45823744	chr1:45823744:C:T	5.11638e-06	8.07008	-1.15	5.0475e-06	-0.553686	-1.55994
45823890	chr1:45823890:T:C	4.93108e-09	-1.72936e-10	-0.0245704	6.32181e-05	-1.72936e-10	0.414072
45824036	chr1:45824036:T:A	1.20507e-09	-1.72936e-10	-1.43359	8.73049e-06	-1.72936e-10	-1.5657
45824425	chr1:45824425:C:G	1.20372e-09	-1.72936e-10	-1.43471	8.72755e-06	-1.72936e-10	-1.56603
45824805	chr1:45824805:C:A	1.61987e-05	9.44211	-1.36955	1.5893e-06	-1.77097	-1.49825
45824916	chr1:45824916:G:A	5.09985e-06	8.21192	-1.29508	5.22446e-06	-0.510712	-1.56846
45824960	chr1:45824960:A:T	3.45085e-06	7.8419	-1.31566	4.71099e-06	-0.608681	-1.57394
45825119	chr1:45825119:G:A	1.09523e-09	-1.72936e-10	-1.52917	8.70378e-06	-1.72936e-10	-1.56876
45825390	chr1:45825390:G:T	2.00851e-05	9.64895	-1.36134	1.59204e-06	-1.76436	-1.50314
45825490	chr1:45825490:T:C	0.00150566	11.3687	1.23587	2.04084e-06	-1.68108	-1.33808
45825828	chr1:45825828:G:A	5.2522e-09	0.038518	-5.64276e-10	0.000111358	0.980227	-5.64276e-10
45825835	chr1:45825835:G:A	6.9315e-09	-1.72936e-10	0.315948	0.000236209	-1.72936e-10	1.7322
45825922	chr1:45825922:C:A	1.05159e-08	-1.72936e-10	0.732764	0.000408288	-1.72936e-10	2.27946
45826105	chr1:45826105:A:G	1.12623e-09	-1.50125	-5.64276e-10	7.55105e-06	-1.71083	-5.64276e-10
45826710	chr1:45826710:C:T	1.30881e-05	9.43878	-1.57946	3.21574e-06	-1.76967	-0.794795
45826853	chr1:45826853:G:A	5.65515e-08	2.41502	-5.64276e-10	2.76295e-05	-0.413634	-5.64276e-10
45827420	chr1:45827420:T:C	1.23111e-09	-1.72936e-10	-1.41221	8.78486e-06	-1.72936e-10	-1.55949
45828403	chr1:45828403:G:A	1.07045e-08	-1.72936e-10	0.75054	0.000397178	-1.72936e-10	2.25187
45828462	chr1:45828462:T:C	9.2187e-10	-1.70148	-5.64276e-10	7.10219e-06	-1.77212	-5.64276e-10
45828880	chr1:45828880:C:T	1.20354e-09	-1.72936e-10	-1.43486	8.72943e-06	-1.72936e-10	-1.56582
45829774	chr1:45829774:A:T	7.12673e-09	-1.72936e-10	0.343725	0.000245059	-1.72936e-10	1.76898
45829924	chr1:45829924:A:G	2.55153e-09	-0.683434	-5.64276e-10	7.29443e-06	-1.74541	-5.64276e-10
45830000	chr1:45830000:G:T	4.15853e-06	7.93216	-1.21937	4.75706e-06	-0.600382	-1.57251
45830048	chr1:45830048:G:A	1.09266e-09	-1.72936e-10	-1.53152	8.6746e-06	-1.72936e-10	-1.57212
45830394	chr1:45830394:T:C	5.15928e-10	-1.77752	-0.504399	7.6382e-05	-0.404471	1.0077
45831191	chr1:45831191:C:T	7.46396e-09	-1.72936e-10	0.389958	0.000260275	-1.72936e-10	1.82922
45831456	chr1:45831456:T:C	1.60871e-09	-1.72936e-10	-1.1447	1.01196e-05	-1.72936e-10	-1.41805
45831659	chr1:45831659:C:T	1.74819e-05	9.72708	-1.57828	3.42162e-06	-1.76001	-0.742396
45831731	chr1:45831731:T:C	4.37622e-06	8.10947	-1.34566	4.98994e-06	-0.547501	-1.57759
45832460	chr1:45832460:A:AT	2.5565e-09	-0.681491	-5.64276e-10	7.29859e-06	-1.74484	-5.64276e-10
45832630	chr1:45832630:C:T	1.26821e-09	-1.72936e-10	-1.38253	8.61408e-06	-1.72936e-10	-1.57912
45832711	chr1:45832711:G:T	1.5846e-05	9.4199	-1.36936	1.58178e-06	-1.77126	-1.5027
45833265	chr1:45833265:A:G	7.12881e-09	-1.72936e-10	0.344015	0.00024516	-1.72936e-10	1.76939
45833438	chr1:45833438:C:A	4.08497e-06	7.85566	-1.16072	4.681e-06	-0.626657	-1.56235
45833551	chr1:45833551:G:A	1.92679e-08	2.71631	-1.37799	3.11689e-05	0.901663	-1.19476
45833754	chr1:45833754:G:A	7.15754e-09	-1.72936e-10	0.348038	0.000246438	-1.72936e-10	1.77459
45835510	chr1:45835510:G:A	5.48205e-10	-1.77903	-0.442204	7.96607e-05	-0.458858	1.10412
45835707	chr1:45835707:G:T	5.44083e-10	-1.77856	-0.450223	8.03999e-05	-0.437296	1.09179
45836182	chr1:45836182:T:C	4.65012e-09	-1.72936e-10	-0.0832359	5.91363e-05	-1.72936e-10	0.347326
45837125	chr1:45837125:C:T	1.0416e-09	-1.72936e-10	-1.57937	8.78752e-06	-1.72936e-10	-1.55919
45838505	chr1:45838505:C:G	4.23861e-06	7.91365	-1.18179	4.75889e-06	-0.606187	-1.56632
45838548	chr1:45838548:A:G	1.09254e-09	-1.72936e-10	-1.53163	8.67423e-06	-1.72936e-10	-1.57216
45838767	chr1:45838767:T:C	1.60005e-09	-1.15009	-5.64276e-10	2.26277e-05	-0.613343	-5.64276e-10
45839675	chr1:45839675:G:A	4.11398e-06	7.99453	-1.29251	4.8594e-06	-0.583729	-1.56787
45839690	chr1:45839690:G:A	5.66005e-10	-1.77727	-0.412006	8.83207e-05	-0.401074	1.14953
45840911	chr1:45840911:A:G	5.67475e-10	-1.77946	-0.407232	8.02935e-05	-0.504848	1.15802
45841596	chr1:45841596:G:A	0.00126352	11.5662	0.863107	1.88513e-06	-1.66173	-1.43679
45841820	chr1:45841820:A:G	1.07977e-09	-1.72936e-10	-1.54338	1.05106e-05	-1.72936e-10	-1.38013
45842082	chr1:45842082:C:T	1.30256e-09	-1.72936e-10	-1.3558	1.41794e-05	-1.72936e-10	-1.08073
45842137	chr1:45842137:G:A	4.4796e-06	8.09851	-1.31135	4.99931e-06	-0.549854	-1.57336
45842577	chr1:45842577:A:G	1.19692e-09	-1.72936e-10	-1.44038	1.07801e-05	-1.72936e-10	-1.35482
45843009	chr1:45843009:T:C	6.09577e-09	-1.72936e-10	0.187467	0.000175752	-1.72936e-10	1.43656
45843162	chr1:45843162:A:C	5.14346e-08	-1.72936e-10	2.32018	0.000244079	-1.72936e-10	1.76497
45843748	chr1:45843748:G:C	4.17578e-06	8.04292	-1.32599	4.89176e-06	-0.569459	-1.57551
45844392	chr1:45844392:C:T	1.1146e-09	-1.72936e-10	-1.51163	9.13245e-06	-1.72936e-10	-1.52069
45844498	chr1:45844498:G:A	9.84388e-10	-1.63586	-5.64276e-10	7.05211e-06	-1.77919	-5.64276e-10
45844549	chr1:45844549:G:A	4.48865e-06	8.10001	-1.31083	5.02283e-06	-0.547195	-1.57133
45844683	chr1:45844683:A:G	8.86519e-10	-1.74058	-5.64276e-10	7.05039e-06	-1.77944	-5.64276e-10
45844830	chr1:45844830:A:T	1.20202e-09	-1.72936e-10	-1.43613	8.72376e-06	-1.72936e-10	-1.56647
45845424	chr1:45845424:G:T	6.15697e-09	-1.72936e-10	0.197457	0.000178022	-1.72936e-10	1.44939
45845603	chr1:45845603:C:T	4.05983e-06	7.88039	-1.19162	4.70052e-06	-0.616835	-1.56801
45845951	chr1:45845951:G:A	4.45099e-06	7.94863	-1.16788	4.83538e-06	-0.592875	-1.56368
45846551	chr1:45846551:G:A	5.52191e-09	0.088595	-5.64276e-10	1.01769e-05	-1.4124	-5.64276e-10
45846782	chr1:45846782:G:A	1.20523e-09	-1.72936e-10	-1.43346	8.73051e-06	-1.72936e-10	-1.5657
45846809	chr1:45846809:T:C	4.06815e-06	8.04558	-1.35476	4.8824e-06	-0.568577	-1.5783
45846862	chr1:45846862:T:C	1.28291e-09	-1.72936e-10	-1.37099	8.92408e-06	-1.72936e-10	-1.54377
45847360	chr1:45847360:A:G	6.9926e-09	-1.72936e-10	0.324724	0.000239089	-1.72936e-10	1.74432
45847957	chr1:45847957:T:C	8.38379e-09	-1.72936e-10	0.506172	0.000133641	-1.72936e-10	1.16264
45848335	chr1:45848335:A:ACTCTGTG	1.60903e-09	-1.72936e-10	-1.14449	1.01202e-05	-1.72936e-10	-1.41799
45848336	chr1:45848336:A:C	1.60926e-09	-1.72936e-10	-1.14436	1.01212e-05	-1.72936e-10	-1.41789
45848498	chr1:45848498:T:C	5.51755e-10	-1.77915	-0.435631	7.98741e-05	-0.466463	1.1144
45848547	chr1:45848547:C:T	1.21527e-09	-1.42516	-5.64276e-10	7.19616e-06	-1.75897	-5.64276e-10
45848591	chr1:45848591:C:T	1.20448e-09	-1.72936e-10	-1.43408	8.72928e-06	-1.72936e-10	-1.56584
45849335	chr1:45849335:C:G	4.28645e-06	7.94395	-1.20087	4.79723e-06	-0.594917	-1.56956
45849557	chr1:45849557:C:T	3.07071e-06	7.82696	-1.41743	4.5334e-06	-0.643066	-1.57798
45849920	chr1:45849920:A:G	4.57831e-06	8.0855	-1.27654	5.02591e-06	-0.553384	-1.56453
45850072	chr1:45850072:G:T	1.23314e-09	-1.72936e-10	-1.41056	8.79006e-06	-1.72936e-10	-1.5589
45850556	chr1:45850556:GT:G	5.4864e-06	8.2589	-1.269	5.56473e-06	-0.486793	-1.52928
45850924	chr1:45850924:C:T	1.35956e-09	-1.72936e-10	-1.31297	9.76717e-06	-1.72936e-10	-1.45349
45850996	chr1:45850996:G:T	2.67011e-09	-0.63801	-5.64276e-10	9.81741e-06	-1.44836	-5.64276e-10
45851277	chr1:45851277:T:C	5.78038e-10	-1.7761	-0.392142	9.36539e-05	-0.372782	1.17987
45851415	chr1:45851415:G:A	1.6195e-09	-1.72936e-10	-1.13801	9.6102e-06	-1.72936e-10	-1.46969
45851419	chr1:45851419:G:A	1.62483e-09	-1.72936e-10	-1.13473	9.62567e-06	-1.72936e-10	-1.46808
45851547	chr1:45851547:C:T	8.38215e-10	-0.301758	-1.49485	4.17676e-05	1.34651	-1.34691
45851676	chr1:45851676:G:A	2.07122e-05	9.89261	-1.57426	3.70443e-06	-1.7525	-0.670489
45851739	chr1:45851739:G:A	6.84619e-09	-1.72936e-10	0.303564	2.30198e-05	-1.72936e-10	-0.596162
45851790	chr1:45851790:A:AG	1.2339e-09	-1.72936e-10	-1.40995	8.7919e-06	-1.72936e-10	-1.55869
45852192	chr1:45852192:A:G	1.28462e-05	9.41385	-1.57317	3.68763e-06	-1.77004	-0.657492
45852252	chr1:45852252:A:G	5.6522e-10	-1.779	-0.411664	8.36168e-05	-0.457384	1.15111
45852299	chr1:45852299:C:G	1.04177e-09	-1.72936e-10	-1.57921	9.30715e-06	-1.72936e-10	-1.50174
45852309	chr1:45852309:G:A	1.2927e-09	-1.72936e-10	-1.3634	9.19795e-06	-1.72936e-10	-1.51354
45852315	chr1:45852315:A:C	4.72704e-09	-1.72936e-10	-0.0668299	8.14763e-05	-1.72936e-10	0.667793
45852513	chr1:45852513:C:T	2.53505e-06	7.58502	-1.36718	4.23608e-06	-0.709876	-1.579
45852611	chr1:45852611:T:C	4.41585e-06	8.04069	-1.26786	4.96428e-06	-0.567652	-1.5626
45852754	chr1:45852754:C:T	6.19999e-09	-1.72936e-10	0.204419	2.14272e-05	-1.72936e-10	-0.667856
45852959	chr1:45852959:G:A	8.66453e-10	-1.76348	-5.64276e-10	8.51727e-06	-1.59042	-5.64276e-10
45853353	chr1:45853353:T:A	2.2455e-05	9.79184	-1.39269	1.64104e-06	-1.75989	-1.4773
45853775	chr1:45853775:T:A	5.50718e-10	-1.77902	-0.437639	8.02386e-05	-0.458252	1.11074
45854556	chr1:45854556:A:G	1.93711e-09	-1.72936e-10	-0.958932	9.23121e-06	-1.72936e-10	-1.50993
45854565	chr1:45854565:T:C	7.41037e-09	-1.72936e-10	0.382752	0.000263107	-1.72936e-10	1.84004
45854728	chr1:45854728:C:T	1.04158e-09	-1.72936e-10	-1.57939	8.79092e-06	-1.72936e-10	-1.5588
45854909	chr1:45854909:A:G	1.34279e-09	-1.32538	-5.64276e-10	8.2765e-06	-1.6191	-5.64276e-10
45855079	chr1:45855079:G:A	1.25029e-09	-1.72936e-10	-1.39675	8.83503e-06	-1.72936e-10	-1.55379
45855283	chr1:45855283:A:G	6.4419e-09	-1.72936e-10	0.242695	2.20327e-05	-1.72936e-10	-0.63999
45856171	chr1:45856171:T:C	4.72422e-06	8.17966	-1.33933	5.12651e-06	-0.521117	-1.57698
45856202	chr1:45856202:C:T	1.36516e-05	9.47428	-1.57279	3.70848e-06	-1.76818	-0.65372
45856410	chr1:45856410:T:C	1.60298e-09	-1.72936e-10	-1.14826	1.07436e-05	-1.72936e-10	-1.35821
45856840	chr1:45856840:G:A	1.61439e-09	-1.14117	-5.64276e-10	9.24415e-06	-1.50853	-5.64276e-10
45857146	chr1:45857146:A:G	1.04466e-09	-1.72936e-10	-1.57644	1.45131e-05	-1.72936e-10	-1.05747
45857290	chr1:45857290:G:A	1.04152e-09	-1.72936e-10	-1.57945	8.80154e-06	-1.72936e-10	-1.55759
45857520	chr1:45857520:A:G	5.54358e-10	-1.77796	-0.432108	8.4347e-05	-0.417381	1.1198
45857861	chr1:45857861:T:G	1.18842e-09	-1.72936e-10	-1.4475	1.04753e-05	-1.72936e-10	-1.3835
45858040	chr1:45858040:C:T	1.19598e-09	-1.72936e-10	-1.44117	1.07632e-05	-1.72936e-10	-1.35639
45858642	chr1:45858642:G:C	1.89242e-05	9.79828	-1.57021	3.86731e-06	-1.75486	-0.625097
45858938	chr1:45858938:C:A	3.13574e-10	-1.77339	-1.00646	2.03902e-05	-0.690746	-0.0267181
45859515	chr1:45859515:C:T	4.82899e-09	-1.72936e-10	-0.0454914	6.11066e-05	-1.72936e-10	0.380101
45860093	chr1:45860093:C:T	4.63103e-09	-1.72936e-10	-0.0873497	5.87984e-05	-1.72936e-10	0.341596
45860318	chr1:45860318:AG:A	1.68799e-05	9.68159	-1.56784	3.90418e-06	-1.76151	-0.608965
45860904	chr1:45860904:G:T	1.18137e-05	9.33289	-1.576	3.53695e-06	-1.7722	-0.697057
45861740	chr1:45861740:CAG:C	1.48128e-05	9.55924	-1.57613	3.55512e-06	-1.76535	-0.698783
45861860	chr1:45861860:T:C	5.58795e-10	-1.77789	-0.424211	8.53444e-05	-0.415798	1.12997
45862753	chr1:45862753:C:T	1.22205e-09	-1.72936e-10	-1.4196	8.77426e-06	-1.72936e-10	-1.5607
45862837	chr1:45862837:C:T	1.88505e-09	-1.72936e-10	-0.986172	3.03693e-05	-1.72936e-10	-0.319087
45864067	chr1:45864067:C:T	1.28334e-05	9.41507	-1.57539	3.57814e-06	-1.76992	-0.687753
45864212	chr1:45864212:G:C	4.52645e-06	8.0809	-1.28334	5.01554e-06	-0.554011	-1.56597
45864751	chr1:45864751:A:G	2.00863e-05	9.71934	-1.43167	1.68786e-06	-1.7628	-1.44626
45866040	chr1:45866040:T:C	8.94334e-08	2.87337	-5.64276e-10	6.32427e-05	0.414461	-5.64276e-10
45866969	chr1:45866969:T:A	1.60657e-09	-1.72936e-10	-1.14603	1.01114e-05	-1.72936e-10	-1.41886
45867024	chr1:45867024:G:A	2.65521e-05	10.0309	-1.46418	1.77496e-06	-1.74672	-1.41202
45867029	chr1:45867029:T:C	2.55835e-05	10.0956	-1.56606	4.07136e-06	-1.73945	-0.589087
45867235	chr1:45867235:A:G	1.89579e-09	-1.72936e-10	-0.980494	9.16836e-06	-1.72936e-10	-1.51676
45867396	chr1:45867396:C:G	4.07955e-06	8.00781	-1.3142	4.86528e-06	-0.578524	-1.57187
45867686	chr1:45867686:G:A	3.347e-09	1.12763	-1.53969	3.10816e-06	-1.27486	-1.32363
45867766	chr1:45867766:C:T	1.11826e-09	-1.72936e-10	-1.50835	1.0907e-05	-1.72936e-10	-1.34311
45868161	chr1:45868161:T:C	1.04459e-09	-1.72936e-10	-1.5765	1.45002e-05	-1.72936e-10	-1.05836
45868294	chr1:45868294:T:C	2.71264e-09	-0.622207	-5.64276e-10	4.7613e-05	0.130587	-5.64276e-10
45869640	chr1:45869640:G:A	4.6733e-06	8.15458	-1.32509	5.08745e-06	-0.530403	-1.57534
45869980	chr1:45869980:A:G	0.00132847	11.5301	0.949309	1.92223e-06	-1.66534	-1.41369
45870963	chr1:45870963:A:G	1.72669e-05	9.55749	-1.42108	1.66269e-06	-1.76836	-1.45572
45872545	chr1:45872545:A:T	4.77394e-06	8.16104	-1.31024	5.1374e-06	-0.524791	-1.57118
45872772	chr1:45872772:C:T	1.27461e-05	9.40837	-1.57552	3.56745e-06	-1.7698	-0.690865
45873958	chr1:45873958:C:T	1.20358e-09	-1.72936e-10	-1.43483	8.72725e-06	-1.72936e-10	-1.56607
45875211	chr1:45875211:C:T	2.88428e-09	-1.72936e-10	-0.560855	1.75679e-05	-1.72936e-10	-0.866446
45875378	chr1:45875378:G:A	1.09605e-09	-1.72936e-10	-1.52842	8.68028e-06	-1.72936e-10	-1.57147
45875422	chr1:45875422:G:A	1.23177e-09	-1.72936e-10	-1.41168	8.78651e-06	-1.72936e-10	-1.5593
45875951	chr1:45875951:C:T	4.11968e-06	8.04765	-1.34425	4.89581e-06	-0.566683	-1.57746
45875967	chr1:45875967:G:T	2.3424e-08	-1.1434	2.67704	4.42216e-05	-1.74701	1.8037
45876708	chr1:45876708:C:T	1.30387e-09	-1.72936e-10	-1.35479	9.26208e-06	-1.72936e-10	-1.50659
45876845	chr1:45876845:G:A	4.82045e-06	8.16215	-1.30166	5.14413e-06	-0.525039	-1.56962
45876859	chr1:45876859:G:A	1.05753e-09	-1.72936e-10	-1.5642	1.21731e-05	-1.72936e-10	-1.23329
45877094	chr1:45877094:T:C	1.39917e-09	-1.72936e-10	-1.28425	1.45382e-05	-1.72936e-10	-1.05574
45877898	chr1:45877898:A:G	6.80832e-09	-1.72936e-10	0.298017	0.000202947	-1.72936e-10	1.58043
45879548	chr1:45879548:G:T	3.09055e-09	-1.72936e-10	-0.491778	1.83973e-05	-1.72936e-10	-0.820313
45879806	chr1:45879806:C:T	3.6209e-10	-1.77889	-0.857097	3.62835e-05	-0.560275	0.41912
45880361	chr1:45880361:G:A	1.04458e-09	-1.72936e-10	-1.57651	1.44967e-05	-1.72936e-10	-1.0586
45880868	chr1:45880868:A:G	6.20879e-09	-1.72936e-10	0.205838	0.000181702	-1.72936e-10	1.46985
45881049	chr1:45881049:T:A	2.58338e-10	-1.66963	-1.30398	2.95864e-05	0.275238	-0.620442
45881656	chr1:45881656:G:A	5.85701e-10	-1.77905	-0.376023	8.80715e-05	-0.460406	1.20604
45882182	chr1:45882182:A:G	1.25225e-09	-1.72936e-10	-1.39519	8.82683e-06	-1.72936e-10	-1.55472
45882203	chr1:45882203:A:T	4.69815e-06	8.19566	-1.36086	5.35513e-06	-0.476083	-1.57838
45882217	chr1:45882217:T:G	4.09285e-09	-0.210887	-5.64276e-10	1.17029e-05	-1.27268	-5.64276e-10
45882238	chr1:45882238:G:A	5.34132e-10	-1.77452	-0.472719	8.51864e-05	-0.344303	1.05663
45882858	chr1:45882858:C:T	4.6664e-09	-1.72936e-10	-0.0797402	5.93705e-05	-1.72936e-10	0.351278
45882974	chr1:45882974:G:A	3.55666e-10	-1.29854	-1.35535	1.06258e-05	-0.255719	-1.11351
45883685	chr1:45883685:A:ATGAATTCTATTAT	2.56583e-09	-1.72936e-10	-0.677846	1.58993e-05	-1.72936e-10	-0.966241
45883838	chr1:45883838:A:G	1.14926e-09	-1.48101	-5.64276e-10	7.33811e-06	-1.73944	-5.64276e-10
45884834	chr1:45884834:C:T	0.00159568	11.8092	0.853497	1.9335e-06	-1.63435	-1.43884
45885292	chr1:45885292:C:T	6.10285e-09	-1.72936e-10	0.188627	0.00017604	-1.72936e-10	1.43819
45886047	chr1:45886047:T:A	7.11304e-06	8.57878	-1.32922	5.95078e-06	-0.37309	-1.57591
45886774	chr1:45886774:G:A	5.83897e-06	8.35478	-1.3026	5.52906e-06	-0.452695	-1.56981
45886828	chr1:45886828:T:C	0.00201743	11.8235	1.07374	2.46359e-06	-1.62826	-1.20264
45886892	chr1:45886892:TC:T	1.27201e-09	-1.72936e-10	-1.37953	8.61108e-06	-1.72936e-10	-1.57947
45886952	chr1:45886952:T:C	1.7118e-05	9.70139	-1.57363	3.7071e-06	-1.75819	-0.664076
45887126	chr1:45887126:C:T	1.36634e-09	-1.72936e-10	-1.30799	8.80615e-06	-1.72936e-10	-1.55707
45887660	chr1:45887660:A:G	5.5619e-10	-0.989303	-1.21747	3.26099e-06	-1.10437	-1.44611
45887917	chr1:45887917:G:A	1.72605e-05	9.71118	-1.57513	3.63238e-06	-1.75815	-0.684483
45888838	chr1:45888838:G:A	6.77749e-06	8.47632	-1.27508	5.81016e-06	-0.408713	-1.5642
45888923	chr1:45888923:C:T	2.29181e-05	9.99579	-1.57624	3.62419e-06	-1.74407	-0.700816
45889191	chr1:45889191:T:A	8.50498e-06	8.52654	-1.09826	6.28188e-06	-0.386152	-1.5087
45889690	chr1:45889690:C:A	1.1682e-09	-1.72936e-10	-1.46467	8.72605e-06	-1.72936e-10	-1.56621
45889836	chr1:45889836:C:G	1.88904e-05	9.80169	-1.57541	3.63431e-06	-1.75402	-0.688075
45889978	chr1:45889978:C:T	4.74248e-10	-1.14178	-1.22438	2.09611e-06	-1.41669	-1.57574
45890476	chr1:45890476:A:G	5.74497e-06	8.33921	-1.30326	5.49941e-06	-0.457916	-1.56996
45890486	chr1:45890486:A:G	9.14774e-09	-1.72936e-10	0.593378	0.000140358	-1.72936e-10	1.21168
45891070	chr1:45891070:T:C	2.52851e-09	-0.692498	-5.64276e-10	7.28942e-06	-1.7461	-5.64276e-10
45891828	chr1:45891828:G:T	4.49161e-09	-1.72936e-10	-0.117917	5.67887e-05	-1.72936e-10	0.306818
45891872	chr1:45891872:G:A	3.1617e-10	-1.77901	-0.992595	3.03398e-05	-0.459487	0.139427
45892130	chr1:45892130:C:T	2.83925e-09	-0.576588	-5.64276e-10	1.03447e-05	-1.39605	-5.64276e-10
45892338	chr1:45892338:C:T	1.81916e-05	9.76439	-1.57581	3.60664e-06	-1.75573	-0.694013
45892489	chr1:45892489:G:T	1.12534e-09	-1.72936e-10	-1.50205	9.0419e-06	-1.72936e-10	-1.53065
45892552	chr1:45892552:T:A	1.22779e-09	-1.72936e-10	-1.41491	8.77872e-06	-1.72936e-10	-1.56019
45892838	chr1:45892838:G:A	6.0864e-10	-1.77936	-0.337295	9.09859e-05	-0.484443	1.26263
45893048	chr1:45893048:A:G	5.88517e-10	-1.7783	-0.371977	9.12761e-05	-0.429988	1.21136
45893159	chr1:45893159:A:G	6.70179e-06	8.47014	-1.28014	5.78912e-06	-0.411251	-1.56529
45893190	chr1:45893190:G:A	1.95336e-05	9.83759	-1.57783	3.48641e-06	-1.75228	-0.731368
45893214	chr1:45893214:T:C	6.56013e-06	8.44946	-1.28082	5.74052e-06	-0.419514	-1.56546
45893530	chr1:45893530:C:T	9.55078e-10	-1.66609	-5.64276e-10	8.14092e-06	-1.63562	-5.64276e-10
45893676	chr1:45893676:C:T	2.14949e-05	9.93262	-1.57718	3.55083e-06	-1.74748	-0.717856
45893806	chr1:45893806:G:C	1.79914e-05	9.75348	-1.57597	3.59563e-06	-1.7562	-0.696597
45893810	chr1:45893810:A:T	4.69412e-10	-1.09592	-1.28048	2.1829e-06	-1.38453	-1.56733
45894382	chr1:45894382:C:T	1.1348e-05	8.32403	-0.607356	8.83848e-06	-0.47347	-1.07993
45895030	chr1:45895030:C:T	1.24334e-09	-1.72936e-10	-1.40233	8.82636e-06	-1.72936e-10	-1.55478
45895397	chr1:45895397:A:G	1.19548e-09	-1.72936e-10	-1.44158	1.07575e-05	-1.72936e-10	-1.35692
45895505	chr1:45895505:G:A	0.00201737	11.8231	1.07411	2.40758e-06	-1.62936	-1.22454
45895728	chr1:45895728:A:G	1.66643e-09	-1.10944	-5.64276e-10	9.6194e-06	-1.46874	-5.64276e-10
45895766	chr1:45895766:A:C	4.34447e-09	-1.72936e-10	-0.151226	7.35727e-05	-1.72936e-10	0.565756
45895972	chr1:45895972:C:T	1.60487e-09	-1.72936e-10	-1.14708	1.01114e-05	-1.72936e-10	-1.41886
45897638	chr1:45897638:T:C	5.12344e-09	-1.72936e-10	0.013698	0.00016119	-1.72936e-10	1.35006
45897669	chr1:45897669:T:C	1.19096e-09	-1.72936e-10	-1.44537	8.70014e-06	-1.72936e-10	-1.56918
45897868	chr1:45897868:G:A	2.83265e-10	-1.63902	-1.24248	3.76156e-05	0.401832	-0.506932
45899817	chr1:45899817:C:A	6.16202e-10	-1.77919	-0.325115	8.72953e-05	-0.542649	1.27943
45899829	chr1:45899829:G:A	4.89289e-10	-1.77941	-0.555517	6.71012e-05	-0.520388	0.994071
45899860	chr1:45899860:T:A	3.95187e-10	-1.02059	-1.52794	3.00344e-06	-1.0678	-1.56496
45901177	chr1:45901177:A:G	5.09876e-09	-1.72936e-10	0.00886962	1.83305e-05	-1.72936e-10	-0.82395
45902085	chr1:45902085:T:C	1.78463e-05	9.73809	-1.56866	3.91293e-06	-1.75662	-0.611608
45902101	chr1:45902101:T:C	5.5095e-06	8.2912	-1.2971	5.40573e-06	-0.476221	-1.56884
45902300	chr1:45902300:C:T	1.4215e-09	-1.72936e-10	-1.26842	8.63068e-06	-1.72936e-10	-1.5772
45902415	chr1:45902415:G:C	6.41478e-06	6.82562	0.320612	1.25139e-05	-0.555719	-0.649958
45903100	chr1:45903100:A:G	1.26309e-05	9.2863	-1.46253	1.7232e-06	-1.7745	-1.41383
45903491	chr1:45903491:T:C	2.12866e-09	-1.72936e-10	-0.864637	2.40566e-05	-1.72936e-10	-0.552111
45904591	chr1:45904591:A:G	1.02922e-05	9.18533	-1.56631	3.92491e-06	-1.77409	-0.591086
45904775	chr1:45904775:A:G	1.62302e-09	-1.72936e-10	-1.13584	9.61912e-06	-1.72936e-10	-1.46877
45905378	chr1:45905378:G:A	0.00116811	11.645	0.705812	1.86089e-06	-1.65019	-1.46127
45905579	chr1:45905579:A:T	1.30162e-09	-1.72936e-10	-1.35652	1.29225e-05	-1.72936e-10	-1.17355
45906063	chr1:45906063:C:A	6.32639e-10	-1.77854	-0.299441	0.000100719	-0.437613	1.31743
45906102	chr1:45906102:G:T	5.25317e-06	8.20994	-1.26348	5.30766e-06	-0.501539	-1.56183
45906476	chr1:45906476:AGTTAAAACTTAAAGAATTTAAGGTGAAAATGTTACAGTAAGCTAAGATTAATTTATTGTTAAAAAAATAATGTAGCCTAAGT:A	8.19266e-09	-1.72936e-10	0.48311	0.000249973	-1.72936e-10	1.78883
45906744	chr1:45906744:A:G	1.76817e-05	9.73308	-1.57292	3.75002e-06	-1.75639	-0.654363
45906892	chr1:45906892:CTT:C	5.10777e-06	8.24134	-1.32295	5.28494e-06	-0.492447	-1.57521
45907016	chr1:45907016:T:C	1.74154e-05	9.71876	-1.57377	3.71127e-06	-1.75715	-0.663998
45907753	chr1:45907753:T:C	4.10697e-09	-1.72936e-10	-0.207442	8.70837e-05	-1.72936e-10	0.734351
45908470	chr1:45908470:G:A	1.0808e-09	-1.72936e-10	-1.54242	9.40543e-06	-1.72936e-10	-1.49123
45908487	chr1:45908487:A:G	6.00463e-06	8.34648	-1.26632	5.57089e-06	-0.452493	-1.56247
45908934	chr1:45908934:G:A	2.52316e-09	-1.72936e-10	-0.694616	1.567e-05	-1.72936e-10	-0.980771
45909112	chr1:45909112:A:G	2.70224e-09	-1.72936e-10	-0.626048	1.65837e-05	-1.72936e-10	-0.924101
45909581	chr1:45909581:G:A	1.47035e-05	9.55138	-1.57567	3.59118e-06	-1.76414	-0.689897
45911018	chr1:45911018:G:T	6.65235e-10	-1.77907	-0.248675	0.000106579	-0.460997	1.39736
45911020	chr1:45911020:G:T	1.81696e-05	9.76194	-1.57456	3.68371e-06	-1.7551	-0.673493
45911102	chr1:45911102:A:G	1.20005e-09	-1.43777	-5.64276e-10	7.54893e-06	-1.71111	-5.64276e-10
45911515	chr1:45911515:G:A	1.39363e-08	-1.72936e-10	1.01437	0.000233603	-1.72936e-10	1.7211
45911712	chr1:45911712:T:G	1.21832e-09	-1.72936e-10	-1.42265	8.75611e-06	-1.72936e-10	-1.56277
45912356	chr1:45912356:C:T	3.29032e-10	-1.77945	-0.952284	3.06797e-05	-0.515062	0.206145
45912596	chr1:45912596:A:G	5.68038e-06	8.28273	-1.25808	5.45387e-06	-0.475827	-1.56037
45913166	chr1:45913166:T:C	3.16755e-10	-1.77768	-0.992076	2.70648e-05	-0.417931	-0.0163542
45913321	chr1:45913321:A:G	1.75272e-09	-1.72936e-10	-1.05896	8.92332e-06	-1.72936e-10	-1.54385
45914083	chr1:45914083:G:A	1.82469e-09	-1.72936e-10	-1.01872	2.89731e-05	-1.72936e-10	-0.366152
45914170	chr1:45914170:T:C	2.58272e-09	-1.72936e-10	-0.671284	1.59747e-05	-1.72936e-10	-0.961515
45914314	chr1:45914314:C:T	1.22986e-09	-1.72936e-10	-1.41323	8.78393e-06	-1.72936e-10	-1.5596
45914535	chr1:45914535:T:C	1.48912e-05	9.56257	-1.57418	3.6688e-06	-1.76349	-0.669162
45914565	chr1:45914565:G:A	5.16906e-06	8.19885	-1.26853	5.28103e-06	-0.505447	-1.56295
45914933	chr1:45914933:C:T	2.21067e-05	9.81011	-1.42661	1.69039e-06	-1.75706	-1.4505
45915178	chr1:45915178:T:A	0.000889644	11.2702	0.808198	1.79918e-06	-1.68389	-1.4613
45915189	chr1:45915189:C:T	6.05619e-09	-1.72936e-10	0.180952	0.000174247	-1.72936e-10	1.42795
45915257	chr1:45915257:A:G	1.04364e-09	-1.72936e-10	-1.57742	8.94182e-06	-1.72936e-10	-1.54178
45915458	chr1:45915458:C:T	5.66613e-06	8.2879	-1.26577	5.45688e-06	-0.47334	-1.5623
45915650	chr1:45915650:C:T	5.71533e-06	8.25906	-1.22828	5.45621e-06	-0.483072	-1.55269
45916234	chr1:45916234:C:T	1.05102e-08	-1.72936e-10	0.732214	0.0001733	-1.72936e-10	1.42251
45916477	chr1:45916477:G:A	1.17892e-09	-1.72936e-10	-1.45553	1.14887e-05	-1.72936e-10	-1.29116
45916525	chr1:45916525:C:T	1.38139e-09	-1.29704	-5.64276e-10	8.50464e-06	-1.59191	-5.64276e-10
45916558	chr1:45916558:A:G	6.14575e-09	-1.72936e-10	0.195633	0.000177623	-1.72936e-10	1.44714
45916769	chr1:45916769:G:T	6.19354e-06	8.07687	-0.965734	5.75724e-06	-0.553425	-1.42864
45917180	chr1:45917180:T:C	1.42117e-05	9.48564	-1.54394	2.24493e-06	-1.76551	-1.15834
45917348	chr1:45917348:C:T	7.88064e-09	1.97311	-1.52883	3.27778e-06	-0.965936	-1.57942
45917911	chr1:45917911:C:G	1.63841e-05	8.8814	-0.79746	1.01489e-05	-0.0906441	-1.32451
45918268	chr1:45918268:T:C	1.05596e-09	-1.72936e-10	-1.56568	9.27369e-06	-1.72936e-10	-1.50534
45918469	chr1:45918469:G:A	2.45448e-05	10.0636	-1.5755	2.79332e-06	-1.70333	-1.00196
45918654	chr1:45918654:T:A	7.43547e-06	8.208	-0.914111	6.28373e-06	-0.504027	-1.39053
45918716	chr1:45918716:G:A	6.52149e-06	8.11303	-0.9503	5.94173e-06	-0.53902	-1.4115
45918904	chr1:45918904:AG:A	5.65109e-09	-1.72936e-10	0.11172	3.04186e-05	-1.72936e-10	-0.317464
45919279	chr1:45919279:T:C	2.78239e-09	-0.596819	-5.64276e-10	4.91803e-05	0.162975	-5.64276e-10
45919627	chr1:45919627:C:T	1.72094e-09	-1.72936e-10	-1.07726	2.5628e-05	-1.72936e-10	-0.488834
45919792	chr1:45919792:T:G	7.90161e-06	8.93415	-1.57945	2.75949e-06	-1.77835	-0.939122
45919796	chr1:45919796:T:G	7.63392e-06	8.1848	-0.864569	6.3565e-06	-0.5221	-1.36094
45920597	chr1:45920597:G:A	1.71702e-05	9.68986	-1.55906	2.39513e-06	-1.75848	-1.1006
45921380	chr1:45921380:C:T	8.52798e-10	-1.77936	-5.64276e-10	9.49624e-06	-1.48162	-5.64276e-10
45921628	chr1:45921628:C:G	2.52211e-09	-1.72936e-10	-0.695034	1.56652e-05	-1.72936e-10	-0.981078
45922160	chr1:45922160:C:G	1.69203e-09	-1.72936e-10	-1.0942	2.30203e-05	-1.72936e-10	-0.596143
45922185	chr1:45922185:A:G	3.46471e-10	-1.77863	-0.90145	3.16509e-05	-0.571385	0.293633
45922194	chr1:45922194:T:A	1.73288e-09	-1.72936e-10	-1.07034	2.38145e-05	-1.72936e-10	-0.562224
45922894	chr1:45922894:C:T	1.55574e-09	-1.72936e-10	-1.17818	1.84528e-05	-1.72936e-10	-0.817301
45923244	chr1:45923244:C:T	4.25972e-09	-0.170926	-5.64276e-10	9.15328e-06	-1.51841	-5.64276e-10
45923545	chr1:45923545:C:T	2.2919e-05	9.84375	-1.42416	1.6888e-06	-1.75559	-1.45291
45923610	chr1:45923610:A:T	1.23525e-09	-1.72936e-10	-1.40885	8.8099e-06	-1.72936e-10	-1.55664
45924643	chr1:45924643:A:G	1.22993e-09	-1.72936e-10	-1.41317	8.92217e-06	-1.72936e-10	-1.54398
45924752	chr1:45924752:G:A	5.24471e-09	-1.72936e-10	0.0370907	1.90572e-05	-1.72936e-10	-0.785075
45924888	chr1:45924888:G:C	1.96389e-05	9.81308	-1.54794	2.30618e-06	-1.75283	-1.14409
45925225	chr1:45925225:T:G	1.84651e-05	9.7488	-1.54529	2.27675e-06	-1.75586	-1.15391
45926197	chr1:45926197:T:C	3.67158e-10	-1.26668	-1.35541	1.1244e-05	-0.199086	-1.11359
45926440	chr1:45926440:CA:C	7.36659e-06	8.243	-0.958417	6.12774e-06	-0.494715	-1.42498
45926692	chr1:45926692:G:C	0.00142726	11.647	0.904159	1.90399e-06	-1.64951	-1.43906
45926770	chr1:45926770:A:G	3.87697e-09	-0.265074	-5.64276e-10	9.75828e-06	-1.4544	-5.64276e-10
45926862	chr1:45926862:A:T	5.5608e-09	0.0956142	-5.64276e-10	2.36873e-05	-0.567581	-5.64276e-10
45927287	chr1:45927287:T:C	1.04161e-09	-1.72936e-10	-1.57936	9.01866e-06	-1.72936e-10	-1.53322
45927364	chr1:45927364:G:A	1.19924e-09	-1.72936e-10	-1.43844	8.71936e-06	-1.72936e-10	-1.56697
45927514	chr1:45927514:G:A	1.9324e-09	-1.72936e-10	-0.961365	3.15332e-05	-1.72936e-10	-0.281478
45927545	chr1:45927545:G:C	1.0071e-05	9.1531	-1.55581	2.32212e-06	-1.77504	-1.115
45928059	chr1:45928059:C:T	1.86921e-09	-1.72936e-10	-0.994611	2.88685e-05	-1.72936e-10	-0.369769
45928083	chr1:45928083:A:C	0.00243378	11.9856	1.09921	2.53938e-06	-1.60964	-1.19096
45928643	chr1:45928643:A:G	7.75564e-06	8.28205	-0.946006	6.25626e-06	-0.480113	-1.41882
45929382	chr1:45929382:CA:C	1.18103e-09	-1.72936e-10	-1.45374	1.05966e-05	-1.72936e-10	-1.37199
45929417	chr1:45929417:G:A	7.61923e-06	8.24061	-0.92231	6.31356e-06	-0.493527	-1.39629
45930102	chr1:45930102:AG:A	1.2885e-09	-1.72936e-10	-1.36665	1.39048e-05	-1.72936e-10	-1.10029
45930207	chr1:45930207:A:G	1.24288e-09	-1.72936e-10	-1.40269	1.20525e-05	-1.72936e-10	-1.24325
45930875	chr1:45930875:CAT:C	1.56193e-09	-1.72936e-10	-1.17421	2.04725e-05	-1.72936e-10	-0.713436
45931032	chr1:45931032:G:A	5.81746e-10	-1.77944	-0.382414	8.21159e-05	-0.518561	1.19417
45931104	chr1:45931104:C:T	8.23879e-06	8.28005	-0.883568	6.53666e-06	-0.479633	-1.37546
45931899	chr1:45931899:T:C	1.8226e-05	9.73578	-1.54531	2.27443e-06	-1.75654	-1.15425
45932269	chr1:45932269:A:G	5.99722e-06	8.00339	-0.924466	5.7971e-06	-0.577711	-1.39745
45932710	chr1:45932710:G:A	1.68747e-05	9.65443	-1.54099	2.23728e-06	-1.76	-1.16726
45932743	chr1:45932743:T:C	1.21888e-09	-1.72936e-10	-1.42219	1.98947e-05	-1.72936e-10	-0.742068
45933708	chr1:45933708:C:T	1.5742e-09	-1.72936e-10	-1.16638	2.27538e-05	-1.72936e-10	-0.607787
45933885	chr1:45933885:A:C	6.74069e-10	-1.68951	-0.325046	0.000102868	0.247805	0.653118
45933928	chr1:45933928:T:C	3.84061e-10	-1.03227	-1.54481	3.06e-06	-1.06011	-1.554
45933983	chr1:45933983:T:C	4.65743e-10	-1.77768	-0.606571	6.27042e-05	-0.412762	0.818671
45934408	chr1:45934408:C:T	3.15505e-09	-0.471126	-5.64276e-10	1.58044e-05	-0.972231	-5.64276e-10
45934918	chr1:45934918:A:G	7.03648e-06	8.15278	-0.914042	6.13851e-06	-0.525656	-1.39228
45935306	chr1:45935306:A:G	7.24601e-06	8.14987	-0.881796	6.24075e-06	-0.526608	-1.37481
45935433	chr1:45935433:A:G	1.04225e-09	-1.72936e-10	-1.57875	9.46912e-06	-1.72936e-10	-1.48448
45935498	chr1:45935498:G:T	3.23634e-10	-1.77943	-0.96884	2.57479e-05	-0.505155	0.0209909
45936235	chr1:45936235:T:C	1.67355e-05	9.65923	-1.55407	2.34329e-06	-1.75978	-1.12118
45936499	chr1:45936499:A:G	7.86084e-06	8.27039	-0.920872	6.37927e-06	-0.483842	-1.39562
45936606	chr1:45936606:C:G	1.71044e-09	-1.08338	-5.64276e-10	4.8115e-05	0.141076	-5.64276e-10
45937022	chr1:45937022:ATT:A	1.72804e-09	-1.72936e-10	-1.07314	1.13695e-05	-1.72936e-10	-1.30159
45937177	chr1:45937177:C:T	8.86047e-10	-0.244116	-1.497	4.52163e-05	1.42962	-1.35068
45937676	chr1:45937676:C:T	8.52737e-10	-1.77943	-5.64276e-10	2.52042e-05	-0.505507	-5.64276e-10
45937685	chr1:45937685:G:A	8.28878e-06	8.32504	-0.922515	6.24343e-06	-0.484962	-1.41603
45937785	chr1:45937785:A:G	3.47797e-06	8.0034	-1.46933	1.90719e-06	-1.76729	-1.3196
45938479	chr1:45938479:A:G	1.1297e-09	-1.49818	-5.64276e-10	1.29708e-05	-1.16982	-5.64276e-10
45939459	chr1:45939459:T:C	4.45707e-09	-1.72936e-10	-0.125636	5.64206e-05	-1.72936e-10	0.300316
45940306	chr1:45940306:A:G	1.04494e-09	-1.72936e-10	-1.57617	9.42753e-06	-1.72936e-10	-1.48888
45940909	chr1:45940909:G:A	1.67884e-05	9.66586	-1.55755	2.37875e-06	-1.75953	-1.10642
45940922	chr1:45940922:G:A	1.45132e-05	9.51909	-1.5564	2.35505e-06	-1.7652	-1.11076
45941095	chr1:45941095:G:T	6.62395e-06	8.1815	-1.00318	5.86074e-06	-0.517738	-1.4465
45941306	chr1:45941306:G:C	9.59637e-06	9.09612	-1.54711	2.24035e-06	-1.77634	-1.14955
45941538	chr1:45941538:G:A	6.72414e-06	8.17527	-0.981944	5.91325e-06	-0.519253	-1.43607
45941580	chr1:45941580:T:C	6.99264e-06	8.1729	-0.940419	6.0991e-06	-0.518355	-1.40602
45941615	chr1:45941615:G:A	4.95959e-09	-0.0188045	-5.64276e-10	0.000247397	1.77847	-5.64276e-10
45941636	chr1:45941636:C:T	0.00100985	11.468	0.737205	1.80198e-06	-1.66671	-1.47692
45941916	chr1:45941916:G:A	1.22858e-09	-1.72936e-10	-1.41427	8.78068e-06	-1.72936e-10	-1.55997
45942556	chr1:45942556:G:T	1.18876e-09	-1.72936e-10	-1.44722	1.15233e-05	-1.72936e-10	-1.28815
45942697	chr1:45942697:A:C	9.14774e-09	-1.72936e-10	0.593378	0.000140358	-1.72936e-10	1.21168
45944228	chr1:45944228:G:A	2.6375e-09	-0.650296	-5.64276e-10	4.55037e-05	0.0852749	-5.64276e-10
45944985	chr1:45944985:G:A	1.91016e-05	9.79334	-1.55594	2.37653e-06	-1.75392	-1.11296
45945183	chr1:45945183:C:T	1.20079e-09	-1.72936e-10	-1.43715	8.72276e-06	-1.72936e-10	-1.56658
45946355	chr1:45946355:C:T	3.83962e-09	-1.72936e-10	-0.274754	4.74443e-05	-1.72936e-10	0.127038
45947585	chr1:45947585:G:A	0.000191935	6.97391	3.57087	5.90547e-05	-1.07966	1.42561
45947778	chr1:45947778:C:G	1.84334e-05	9.75782	-1.55603	2.37285e-06	-1.75554	-1.11289
45947877	chr1:45947877:C:T	1.16083e-09	-1.72936e-10	-1.47099	8.63848e-06	-1.72936e-10	-1.57629
45948026	chr1:45948026:C:T	1.97284e-05	9.82469	-1.555	2.37044e-06	-1.75236	-1.11709
45948264	chr1:45948264:A:G	1.55587e-09	-1.72936e-10	-1.17809	2.03545e-05	-1.72936e-10	-0.719216
45948370	chr1:45948370:A:G	4.63155e-09	-1.72936e-10	-0.0872376	1.71565e-05	-1.72936e-10	-0.890143
45948435	chr1:45948435:C:T	0.00100437	11.4022	0.797581	1.81532e-06	-1.67221	-1.46405
45949304	chr1:45949304:A:C	1.56801e-09	-1.72936e-10	-1.17032	9.9707e-06	-1.72936e-10	-1.43287
45949349	chr1:45949349:A:G	1.04868e-09	-1.5726	-5.64276e-10	1.15653e-05	-1.28451	-5.64276e-10
45949498	chr1:45949498:A:G	4.8738e-09	-1.72936e-10	-0.0362548	1.8114e-05	-1.72936e-10	-0.835836
45950676	chr1:45950676:C:T	4.68138e-09	-1.72936e-10	-0.0765355	1.73676e-05	-1.72936e-10	-0.87791
45951318	chr1:45951318:T:C	1.47469e-09	-1.23168	-5.64276e-10	8.71256e-06	-1.56775	-5.64276e-10
45951983	chr1:45951983:A:C	1.93534e-05	9.80794	-1.55745	2.39478e-06	-1.75272	-1.1065
45952012	chr1:45952012:A:G	1.20067e-09	-1.72936e-10	-1.43725	8.72249e-06	-1.72936e-10	-1.56661
45952671	chr1:45952671:A:G	1.56193e-09	-1.72936e-10	-1.17421	2.04725e-05	-1.72936e-10	-0.713436
45952807	chr1:45952807:T:G	5.63578e-09	0.109007	-5.64276e-10	0.000233804	1.72196	-5.64276e-10
45953339	chr1:45953339:G:A	9.63577e-08	2.94794	-5.64276e-10	0.000148757	1.26979	-5.64276e-10
45953349	chr1:45953349:G:A	7.06372e-06	8.1672	-0.924602	6.14252e-06	-0.519521	-1.39776
45953933	chr1:45953933:T:C	1.82601e-05	9.74985	-1.5575	2.3889e-06	-1.75557	-1.10612
45954033	chr1:45954033:T:A	6.04642e-09	-1.72936e-10	0.179339	2.10724e-05	-1.72936e-10	-0.684553
45954549	chr1:45954549:G:A	7.67843e-06	8.27481	-0.948768	6.30042e-06	-0.481491	-1.41041
45955063	chr1:45955063:G:C	1.31689e-09	-1.72936e-10	-1.34485	1.68172e-05	-1.72936e-10	-0.910115
45955765	chr1:45955765:G:T	1.09543e-09	-1.72936e-10	-1.52898	9.28602e-06	-1.72936e-10	-1.50401
45956059	chr1:45956059:A:G	2.52211e-09	-1.72936e-10	-0.695034	1.56652e-05	-1.72936e-10	-0.981078
45956111	chr1:45956111:A:G	1.22938e-09	-1.72936e-10	-1.41362	8.78254e-06	-1.72936e-10	-1.55975
45956316	chr1:45956316:A:G	1.22374e-09	-1.72936e-10	-1.41822	8.76895e-06	-1.72936e-10	-1.5613
45956414	chr1:45956414:G:A	3.64117e-10	-1.77851	-0.851897	3.39486e-05	-0.579807	0.372137
45956646	chr1:45956646:G:A	1.20202e-09	-1.72936e-10	-1.43613	8.72538e-06	-1.72936e-10	-1.56628
45957181	chr1:45957181:C:T	1.18049e-09	-1.72936e-10	-1.4542	1.05905e-05	-1.72936e-10	-1.37256
45957628	chr1:45957628:T:A	6.59031e-10	-1.77935	-0.257762	0.000101601	-0.490038	1.37857
45957883	chr1:45957883:G:A	1.52704e-05	9.57374	-1.56019	2.40304e-06	-1.7628	-1.09299
45957992	chr1:45957992:G:A	1.56707e-09	-1.72936e-10	-1.17092	2.05728e-05	-1.72936e-10	-0.708547
45959192	chr1:45959192:G:T	5.66268e-06	8.02715	-1.00562	5.55942e-06	-0.568973	-1.44805
45959252	chr1:45959252:G:C	1.55599e-09	-1.72936e-10	-1.17802	2.03588e-05	-1.72936e-10	-0.719008
45959828	chr1:45959828:G:A	2.66018e-10	-1.71363	-1.23069	3.22516e-06	-0.99153	-1.57001
45960037	chr1:45960037:T:C	6.74542e-09	1.86445	-1.57572	0.00115122	4.80987	-1.49381
45960271	chr1:45960271:A:G	1.93347e-05	9.80914	-1.55961	2.42113e-06	-1.75261	-1.09567
45960759	chr1:45960759:G:A	1.03079e-09	-0.6438	-0.946006	2.11833e-06	-1.7026	-1.27929
45960788	chr1:45960788:G:A	1.18449e-07	-1.72936e-10	3.15435	0.000518509	-1.72936e-10	2.51844
45961304	chr1:45961304:C:T	2.52299e-09	-1.72936e-10	-0.694682	1.56692e-05	-1.72936e-10	-0.980821
45962166	chr1:45962166:A:G	1.88212e-05	9.77188	-1.54927	2.31194e-06	-1.75449	-1.13994
45962267	chr1:45962267:G:A	3.10274e-09	-1.72936e-10	-0.487844	1.9089e-05	-1.72936e-10	-0.783406
45962340	chr1:45962340:C:T	1.22665e-09	-1.72936e-10	-1.41584	8.77596e-06	-1.72936e-10	-1.5605
45962597	chr1:45962597:C:T	1.25793e-09	-1.72936e-10	-1.39066	1.472e-05	-1.72936e-10	-1.04331
45963221	chr1:45963221:G:A	1.63075e-09	-1.72936e-10	-1.13109	2.35799e-05	-1.72936e-10	-0.572124
45963759	chr1:45963759:T:C	1.64094e-05	9.60807	-1.52259	2.09012e-06	-1.76132	-1.23398
45964553	chr1:45964553:G:A	5.84705e-09	-1.72936e-10	0.145808	7.58844e-05	-1.72936e-10	0.596692
45964866	chr1:45964866:A:T	1.22812e-09	-1.72936e-10	-1.41464	8.7796e-06	-1.72936e-10	-1.56009
45965206	chr1:45965206:G:A	5.15605e-09	-1.72936e-10	0.0200428	8.73144e-05	-1.72936e-10	0.736996
45965263	chr1:45965263:C:T	1.39216e-08	1.62587	-0.612555	2.93152e-05	-0.178256	-0.176156
45965352	chr1:45965352:C:G	1.23525e-09	-1.72936e-10	-1.40885	8.8099e-06	-1.72936e-10	-1.55664
45965568	chr1:45965568:A:G	5.49507e-06	7.99257	-1.00109	5.50336e-06	-0.581417	-1.44574
45965949	chr1:45965949:G:A	2.39755e-05	9.91854	-1.45388	1.74713e-06	-1.75156	-1.42298
45966021	chr1:45966021:A:G	1.04826e-09	-1.72936e-10	-1.573	1.48762e-05	-1.72936e-10	-1.03276
45966134	chr1:45966134:C:T	1.7004e-05	9.68174	-1.56066	2.41812e-06	-1.75842	-1.09111
45966312	chr1:45966312:C:T	1.22698e-09	-1.72936e-10	-1.41557	8.77668e-06	-1.72936e-10	-1.56042
45966460	chr1:45966460:G:A	2.02314e-05	9.8547	-1.55983	2.42863e-06	-1.75035	-1.09484
45967327	chr1:45967327:A:C	7.73874e-10	-1.77913	-0.0973462	0.000120976	-0.550745	1.61382
45967430	chr1:45967430:G:T	0.000286834	7.35148	3.59505	6.67583e-05	-0.976633	1.44519
45968318	chr1:45968318:A:G	1.97468e-05	9.8332	-1.56258	2.46062e-06	-1.7515	-1.08061
45968435	chr1:45968435:AT:A	6.80463e-06	8.12263	-0.9174	6.07627e-06	-0.53417	-1.39396
45968756	chr1:45968756:T:A	0.00139404	11.8187	0.708887	1.87367e-06	-1.62911	-1.47551
45969430	chr1:45969430:C:T	1.20922e-09	-1.72936e-10	-1.43015	8.73522e-06	-1.72936e-10	-1.56516
45970440	chr1:45970440:G:A	6.02262e-09	-1.72936e-10	0.175394	2.10232e-05	-1.72936e-10	-0.68689
45970460	chr1:45970460:C:T	8.98192e-10	-1.7275	-5.64276e-10	3.10102e-05	-0.298203	-5.64276e-10
45971513	chr1:45971513:C:T	1.20139e-09	-1.72936e-10	-1.43665	8.72402e-06	-1.72936e-10	-1.56644
45971520	chr1:45971520:A:C	3.67836e-10	-1.77944	-0.840804	3.12774e-05	-0.509637	0.220012
45971638	chr1:45971638:A:G	1.60379e-09	-1.72936e-10	-1.14776	1.07475e-05	-1.72936e-10	-1.35785
45971805	chr1:45971805:G:C	1.08857e-07	3.06991	-5.64276e-10	6.72279e-05	0.475569	-5.64276e-10
45972127	chr1:45972127:A:G	1.04231e-09	-1.72936e-10	-1.57869	1.39638e-05	-1.72936e-10	-1.09605
45972265	chr1:45972265:T:G	3.50314e-09	-1.72936e-10	-0.366469	2.07926e-05	-1.72936e-10	-0.697924
45972328	chr1:45972328:C:T	2.13772e-09	-1.72936e-10	-0.860387	8.19453e-05	-1.72936e-10	0.673533
45972404	chr1:45972404:C:T	6.9406e-06	8.13347	-0.908451	6.12948e-06	-0.530272	-1.38914
45973026	chr1:45973026:C:T	1.73714e-05	9.7004	-1.55795	2.39034e-06	-1.7574	-1.10369
45973115	chr1:45973115:C:A	6.34587e-06	8.15041	-1.01498	5.78863e-06	-0.524482	-1.45214
45973250	chr1:45973250:AC:A	2.05042e-05	9.86594	-1.55769	2.40526e-06	-1.74965	-1.10521
45973386	chr1:45973386:C:G	1.25253e-09	-1.72936e-10	-1.39496	8.66336e-06	-1.72936e-10	-1.57342
45974556	chr1:45974556:G:A	1.23262e-09	-1.72936e-10	-1.41099	8.79057e-06	-1.72936e-10	-1.55884
45974580	chr1:45974580:A:C	7.19076e-10	-1.77932	-0.170594	0.000116405	-0.484269	1.50883
45974750	chr1:45974750:G:A	1.16758e-09	-1.72936e-10	-1.4652	8.72883e-06	-1.72936e-10	-1.56589
45975156	chr1:45975156:A:C	1.10439e-09	-1.52083	-5.64276e-10	1.32233e-05	-1.15054	-5.64276e-10
45975503	chr1:45975503:A:C	7.79191e-05	9.6433	-5.64276e-10	7.233e-06	-1.75386	-5.64276e-10
45975964	chr1:45975964:TA:T	8.28936e-06	8.29024	-0.887644	6.56514e-06	-0.472949	-1.3778
45976456	chr1:45976456:G:A	1.18745e-09	-1.72936e-10	-1.44832	8.69175e-06	-1.72936e-10	-1.57014
45977006	chr1:45977006:T:C	2.64425e-10	-1.70363	-1.2467	2.79046e-05	0.113304	-0.517031
45977537	chr1:45977537:C:T	8.67247e-10	-1.76256	-5.64276e-10	8.55212e-06	-1.58634	-5.64276e-10
45977615	chr1:45977615:C:T	2.62455e-09	-1.72936e-10	-0.65522	0.000124813	-1.72936e-10	1.0943
45978095	chr1:45978095:C:A	1.93821e-05	9.80697	-1.55499	2.36884e-06	-1.75234	-1.11777
45978405	chr1:45978405:A:G	1.11584e-09	-1.72936e-10	-1.51052	8.62786e-06	-1.72936e-10	-1.57752
45978954	chr1:45978954:G:A	8.72546e-10	-1.75647	-5.64276e-10	7.38737e-06	-1.73275	-5.64276e-10
45979434	chr1:45979434:T:G	2.1217e-09	0.667096	-1.53501	2.50154e-06	-1.23651	-1.5791
45979585	chr1:45979585:G:A	6.50959e-10	-1.77929	-0.270142	9.50626e-05	-0.5386	1.36062
45980199	chr1:45980199:C:T	5.90478e-06	8.61873	-1.55535	2.30172e-06	-1.77924	-1.11962
45980375	chr1:45980375:A:G	1.64165e-05	9.65354	-1.56763	2.51163e-06	-1.75933	-1.05226
45980424	chr1:45980424:A:G	2.66253e-10	-1.6977	-1.24573	2.87679e-05	0.142085	-0.515345
45981128	chr1:45981128:G:A	1.79349e-05	9.72965	-1.55527	2.36403e-06	-1.75593	-1.11622
45981377	chr1:45981377:T:TA	3.58845e-10	-1.77945	-0.865545	3.58411e-05	-0.50406	0.350636
45982168	chr1:45982168:G:C	4.46175e-07	6.05998	-1.5794	3.77557e-06	-1.10298	-1.30099
45982419	chr1:45982419:T:G	3.4162e-09	-1.72936e-10	-0.391599	1.99333e-05	-1.72936e-10	-0.740127
45982925	chr1:45982925:A:G	1.56042e-09	-1.72936e-10	-1.17518	2.04435e-05	-1.72936e-10	-0.714854
45983456	chr1:45983456:A:G	1.2239e-09	-1.72936e-10	-1.41809	8.76766e-06	-1.72936e-10	-1.56145
45983743	chr1:45983743:G:A	1.9117e-05	9.79133	-1.55312	2.34782e-06	-1.75335	-1.12568
45984013	chr1:45984013:T:C	5.88507e-08	2.45487	-5.64276e-10	2.76857e-05	-0.411603	-5.64276e-10
45985237	chr1:45985237:C:T	6.45776e-09	-1.72936e-10	0.245154	2.20827e-05	-1.72936e-10	-0.637722
45985531	chr1:45985531:A:G	2.6893e-05	10.1351	-1.55565	2.41984e-06	-1.73607	-1.11275
45985676	chr1:45985676:A:G	1.32809e-09	-1.72936e-10	-1.33639	8.61287e-06	-1.72936e-10	-1.57926
45986067	chr1:45986067:A:G	2.65858e-10	-1.69456	-1.25036	2.89918e-05	0.157548	-0.523054
45986275	chr1:45986275:A:G	2.62732e-05	10.1113	-1.55515	2.4104e-06	-1.73762	-1.11511
45986336	chr1:45986336:A:G	1.64547e-09	-1.72936e-10	-1.1221	2.3668e-05	-1.72936e-10	-0.568396
45986443	chr1:45986443:C:T	4.01248e-10	-0.989312	-1.54399	2.92921e-06	-1.10311	-1.55468
45986855	chr1:45986855:T:C	1.27045e-09	-1.72936e-10	-1.38076	2.185e-05	-1.72936e-10	-0.648317
45987011	chr1:45987011:T:A	6.54514e-06	8.14206	-0.975707	5.87537e-06	-0.528691	-1.43306
45987151	chr1:45987151:A:C	3.40148e-10	-1.77635	-0.922147	2.85648e-05	-0.636314	0.255971
45987346	chr1:45987346:G:A	1.54454e-09	-1.72936e-10	-1.1854	2.02928e-05	-1.72936e-10	-0.722251
45987640	chr1:45987640:T:C	1.1732e-09	-1.72936e-10	-1.46039	8.66823e-06	-1.72936e-10	-1.57285
45987713	chr1:45987713:T:G	1.12777e-09	-1.72936e-10	-1.49989	1.16116e-05	-1.72936e-10	-1.28051
45988386	chr1:45988386:T:G	3.06643e-05	10.1617	-1.45093	1.76478e-06	-1.73832	-1.42618
45988704	chr1:45988704:G:T	4.85614e-09	-0.0398845	-5.64276e-10	0.000241147	1.75289	-5.64276e-10
45989751	chr1:45989751:T:TC	6.59612e-10	-1.7775	-0.25873	9.03219e-05	-0.608185	1.37905
45989761	chr1:45989761:G:C	2.09657e-05	9.88711	-1.55659	2.39557e-06	-1.7486	-1.1103
45990620	chr1:45990620:G:T	1.05458e-09	-1.56699	-5.64276e-10	7.07921e-06	-1.77536	-5.64276e-10
45991001	chr1:45991001:G:A	2.19298e-05	9.92824	-1.55277	2.36207e-06	-1.74624	-1.12674
45991122	chr1:45991122:TC:T	1.54693e-09	-1.72936e-10	-1.18385	2.03373e-05	-1.72936e-10	-0.720064
45991578	chr1:45991578:T:C	7.74597e-10	-1.66491	-0.210631	0.00012278	0.286224	0.791655
45992481	chr1:45992481:T:G	6.62756e-06	8.00024	-0.821375	6.12612e-06	-0.57592	-1.34404
45992626	chr1:45992626:A:G	7.30894e-10	-1.7785	-0.15511	0.000108604	-0.578698	1.53389
45992771	chr1:45992771:G:A	1.23187e-09	-1.72936e-10	-1.4116	2.02756e-05	-1.72936e-10	-0.723103
45993111	chr1:45993111:A:C	2.52832e-05	9.94405	-1.42629	1.70563e-06	-1.75019	-1.44839
45993371	chr1:45993371:T:TA	1.47387e-09	-1.72936e-10	-1.23224	1.87811e-05	-1.72936e-10	-0.799667
45994374	chr1:45994374:C:T	7.79519e-06	8.17318	-0.832048	6.44059e-06	-0.510676	-1.35922
45995116	chr1:45995116:G:A	6.57967e-10	-1.77913	-0.2596	9.5524e-05	-0.551384	1.37824
45995450	chr1:45995450:TGA:T	7.48867e-06	8.11698	-0.815959	6.40939e-06	-0.533578	-1.34118
45995697	chr1:45995697:G:A	1.00956e-05	8.12347	-0.523744	7.1368e-06	-0.539736	-1.22752
45995746	chr1:45995746:T:A	0.00129278	11.6939	0.758236	1.85701e-06	-1.64349	-1.47006
45996387	chr1:45996387:T:C	6.80151e-10	-1.77841	-0.227159	9.71865e-05	-0.582092	1.42621
45996454	chr1:45996454:T:G	2.05571e-05	9.86651	-1.55568	2.38382e-06	-1.7497	-1.11411
45996712	chr1:45996712:T:G	1.04227e-09	-1.72936e-10	-1.57873	1.39513e-05	-1.72936e-10	-1.09694
45996785	chr1:45996785:G:A	3.31904e-09	-0.420452	-5.64276e-10	9.10263e-06	-1.52396	-5.64276e-10
45996911	chr1:45996911:G:C	1.77627e-09	-1.72936e-10	-1.04561	8.95328e-06	-1.72936e-10	-1.5405
45997209	chr1:45997209:A:G	7.34648e-06	8.18579	-0.903944	6.26863e-06	-0.51077	-1.38619
45997340	chr1:45997340:G:T	1.91623e-05	9.80046	-1.55988	2.422e-06	-1.75291	-1.09501
45998091	chr1:45998091:G:C	1.86611e-09	-1.72936e-10	-0.996274	2.99135e-05	-1.72936e-10	-0.334208
45998560	chr1:45998560:C:T	1.60507e-09	-1.72936e-10	-1.14696	1.01122e-05	-1.72936e-10	-1.41877
45998638	chr1:45998638:C:T	1.23037e-09	-1.72936e-10	-1.41281	8.78506e-06	-1.72936e-10	-1.55947
45998984	chr1:45998984:G:A	4.16977e-10	-1.22924	-1.26561	1.35696e-05	-0.136217	-0.988471
45999432	chr1:45999432:A:G	2.20984e-09	-1.72936e-10	-0.827207	2.51583e-05	-1.72936e-10	-0.507333
45999581	chr1:45999581:T:C	1.12268e-09	-1.72936e-10	-1.50441	8.78252e-06	-1.72936e-10	-1.55976
45999990	chr1:45999990:T:C	2.59187e-05	9.9799	-1.43731	1.72196e-06	-1.74844	-1.44062
46000036	chr1:46000036:G:A	1.0416e-09	-1.72936e-10	-1.57937	8.91655e-06	-1.72936e-10	-1.54461
46000171	chr1:46000171:G:A	7.11667e-06	8.15088	-0.900816	6.20053e-06	-0.522918	-1.38497
46000719	chr1:46000719:C:T	6.43151e-06	8.0887	-0.939861	5.94148e-06	-0.54534	-1.40522
46001049	chr1:46001049:T:C	5.76769e-06	7.94682	-0.906921	5.76095e-06	-0.593925	-1.38749
46001413	chr1:46001413:A:G	2.13074e-09	-0.863659	-5.64276e-10	1.11212e-05	-1.32367	-5.64276e-10
46003412	chr1:46003412:C:G	3.81904e-09	-1.72936e-10	-0.28013	4.70925e-05	-1.72936e-10	0.119595
46004002	chr1:46004002:A:G	0.00191602	12.0098	0.83587	2.31584e-06	-1.60562	-1.28712
46004091	chr1:46004091:G:A	6.83313e-06	8.12691	-0.917501	6.09927e-06	-0.530519	-1.39383
46004137	chr1:46004137:G:A	1.22867e-09	-1.72936e-10	-1.4142	8.78063e-06	-1.72936e-10	-1.55997
46005188	chr1:46005188:C:T	1.96457e-05	9.82268	-1.5572	2.39451e-06	-1.75179	-1.10755
46005337	chr1:46005337:G:A	3.00732e-09	-1.72936e-10	-0.51908	1.8238e-05	-1.72936e-10	-0.829013
46005515	chr1:46005515:C:T	9.02532e-10	-1.72268	-5.64276e-10	7.51524e-06	-1.71559	-5.64276e-10
46005843	chr1:46005843:C:T	1.69047e-07	3.81545	-0.305398	1.17851e-05	-0.197049	-1.06863
46006472	chr1:46006472:A:G	9.68545e-10	-1.65209	-5.64276e-10	7.05285e-06	-1.77909	-5.64276e-10
46006481	chr1:46006481:G:A	6.86695e-10	-1.77634	-0.219652	9.34526e-05	-0.632456	1.43739
46006750	chr1:46006750:G:A	6.50745e-06	8.09179	-0.931217	5.96875e-06	-0.544722	-1.40126
46006864	chr1:46006864:T:G	1.01965e-09	-1.60067	-5.64276e-10	1.96959e-05	-0.752107	-5.64276e-10
46007062	chr1:46007062:G:A	3.56065e-10	-1.77547	-0.877296	3.03789e-05	-0.649298	0.330529
46007087	chr1:46007087:G:T	7.66245e-06	8.21925	-0.89529	6.36252e-06	-0.500116	-1.38198
46008130	chr1:46008130:A:G	2.66278e-05	10.0228	-1.45321	1.75525e-06	-1.74575	-1.42416
46008230	chr1:46008230:A:T	2.69476e-05	10.0439	-1.46233	1.77505e-06	-1.74474	-1.41395
46008946	chr1:46008946:A:G	7.73117e-08	2.72772	-5.64276e-10	0.000185067	1.4882	-5.64276e-10
46009046	chr1:46009046:C:T	0.00132481	11.8069	0.66975	1.84057e-06	-1.63191	-1.49054
46010164	chr1:46010164:A:G	0.00141647	11.8065	0.737068	1.88992e-06	-1.63152	-1.46446
46010542	chr1:46010542:G:T	1.2005e-09	-1.72936e-10	-1.43739	8.72206e-06	-1.72936e-10	-1.56666
46010640	chr1:46010640:C:T	3.2488e-09	-1.72936e-10	-0.441843	1.68364e-05	-1.72936e-10	-0.908973
46011172	chr1:46011172:A:G	2.20441e-05	9.94182	-1.56114	2.45465e-06	-1.74567	-1.08886
46011192	chr1:46011192:G:A	1.21764e-08	0.879374	-5.64276e-10	1.37916e-05	-1.10846	-5.64276e-10
46012369	chr1:46012369:G:A	3.34764e-09	-0.411873	-5.64276e-10	7.74249e-06	-1.6858	-5.64276e-10
46012824	chr1:46012824:A:G	6.49849e-10	-1.77757	-0.273571	8.80456e-05	-0.611306	1.35664
46013121	chr1:46013121:A:G	6.13167e-06	7.99827	-0.897178	5.88885e-06	-0.576723	-1.38273
46013576	chr1:46013576:A:G	1.54346e-09	-1.72936e-10	-1.1861	2.01143e-05	-1.72936e-10	-0.73109
46014749	chr1:46014749:A:G	1.64525e-09	-1.72936e-10	-1.12223	2.36291e-05	-1.72936e-10	-0.570041
46014768	chr1:46014768:T:A	6.67094e-10	-1.77653	-0.24842	8.98399e-05	-0.628962	1.39447
46014772	chr1:46014772:A:G	1.12718e-08	-1.72936e-10	0.802178	0.000185381	-1.72936e-10	1.48989
46014950	chr1:46014950:A:C	1.21225e-09	-1.72936e-10	-1.42765	8.74207e-06	-1.72936e-10	-1.56437
46015101	chr1:46015101:G:A	1.09929e-09	-0.0448298	-1.48063	6.1285e-05	1.70729	-1.32427
46015702	chr1:46015702:G:A	1.51251e-09	-1.72936e-10	-1.20636	1.95265e-05	-1.72936e-10	-0.760746
46015944	chr1:46015944:G:A	2.61916e-09	-1.72936e-10	-0.657274	4.76037e-05	-1.72936e-10	0.130391
46016914	chr1:46016914:A:T	1.17627e-09	-1.72936e-10	-1.45778	8.67621e-06	-1.72936e-10	-1.57193
46017019	chr1:46017019:T:C	1.60174e-05	9.61373	-1.55243	2.32235e-06	-1.76095	-1.12899
46017504	chr1:46017504:G:A	1.24202e-09	-1.72936e-10	-1.40339	8.82288e-06	-1.72936e-10	-1.55517
46017868	chr1:46017868:C:T	1.05948e-09	-1.72936e-10	-1.56235	9.73702e-06	-1.72936e-10	-1.45658
46018199	chr1:46018199:C:T	7.04672e-06	8.24265	-1.00246	6.01194e-06	-0.492852	-1.44592
46018382	chr1:46018382:T:G	1.56193e-09	-1.72936e-10	-1.17421	2.04725e-05	-1.72936e-10	-0.713436
46018681	chr1:46018681:A:G	4.51608e-09	-1.72936e-10	-0.112484	5.65104e-05	-1.72936e-10	0.301905
46018749	chr1:46018749:G:C	6.9862e-10	-1.77701	-0.201771	9.73578e-05	-0.618422	1.4643
46019876	chr1:46019876:G:T	7.7761e-06	8.21503	-0.876344	6.43659e-06	-0.499529	-1.37099
46019890	chr1:46019890:C:T	1.31938e-05	9.38104	-1.51367	2.11332e-06	-1.72743	-1.25683
46020242	chr1:46020242:C:T	1.59697e-08	-1.2536	2.40417	3.05841e-05	-1.71859	1.40655
46020298	chr1:46020298:T:C	2.10704e-05	9.88003	-1.54453	2.28072e-06	-1.73676	-1.17127
46020489	chr1:46020489:AG:A	1.52383e-09	-1.72936e-10	-1.1989	1.98945e-05	-1.72936e-10	-0.742078
46021496	chr1:46021496:T:C	3.78962e-08	2.01472	-5.64276e-10	1.79117e-05	-0.847065	-5.64276e-10
46021880	chr1:46021880:G:A	6.8499e-06	8.13063	-0.918769	6.09366e-06	-0.530623	-1.39465
46021888	chr1:46021888:A:G	2.15005e-05	9.91428	-1.55858	2.42282e-06	-1.74631	-1.10127
46022304	chr1:46022304:T:C	1.89653e-05	9.79291	-1.56267	2.45515e-06	-1.75306	-1.08127
46023534	chr1:46023534:G:A	1.20067e-09	-1.72936e-10	-1.43725	8.72249e-06	-1.72936e-10	-1.56661
46024982	chr1:46024982:A:G	2.17341e-05	9.91156	-1.54505	2.16924e-06	-1.74377	-1.21437
46026561	chr1:46026561:G:A	1.18857e-09	-1.72936e-10	-1.44738	8.69116e-06	-1.72936e-10	-1.57021
46027788	chr1:46027788:T:G	8.63573e-06	8.37623	-0.932692	6.64149e-06	-0.438634	-1.40055
46028707	chr1:46028707:C:T	1.04592e-09	-1.72936e-10	-1.57523	1.18894e-05	-1.72936e-10	-1.25687
46029352	chr1:46029352:G:A	2.86218e-10	-1.76938	-1.10175	1.35587e-05	-0.872687	-0.252805
46029720	chr1:46029720:G:T	1.04169e-09	-1.72936e-10	-1.57928	9.45253e-06	-1.72936e-10	-1.48624
46030910	chr1:46030910:A:C	1.12281e-09	-1.72936e-10	-1.50429	8.6258e-06	-1.72936e-10	-1.57776
46031828	chr1:46031828:T:A	2.245e-05	8.29905	0.0998651	1.39517e-05	-0.483694	-0.61322
46032703	chr1:46032703:A:G	0.00292239	12.6625	0.605299	2.05009e-06	-1.51583	-1.4988
46033370	chr1:46033370:C:T	1.75927e-09	-1.72936e-10	-1.05523	2.41247e-05	-1.72936e-10	-0.549283
46033854	chr1:46033854:A:G	9.67514e-10	-0.205187	-1.44797	5.09271e-05	1.47103	-1.27316
46034941	chr1:46034941:T:C	4.69709e-10	-1.77812	-0.597653	4.75968e-05	-0.437865	0.568112
46035321	chr1:46035321:A:G	9.87891e-10	-0.546267	-1.08604	2.02761e-06	-1.66094	-1.36472
46035687	chr1:46035687:A:G	1.82331e-08	1.28311	-5.64276e-10	3.12339e-05	-0.291015	-5.64276e-10
46036623	chr1:46036623:G:A	0.00329453	12.4144	0.973258	2.35311e-06	-1.53647	-1.34031
46036721	chr1:46036721:A:G	4.573e-10	-1.6979	-0.704643	9.44234e-05	0.166103	0.649166
46036810	chr1:46036810:C:T	3.91805e-09	-1.72936e-10	-0.254535	4.5817e-05	-1.72936e-10	0.0921363
46037299	chr1:46037299:C:T	1.67498e-09	-1.72936e-10	-1.10433	1.97368e-05	-1.72936e-10	-0.750035
46038717	chr1:46038717:G:A	1.16436e-09	-1.77262	0.304657	0.000283843	-0.304671	2.22057
46038794	chr1:46038794:G:T	1.27181e-09	-1.72936e-10	-1.37969	8.90294e-06	-1.72936e-10	-1.54614
46039049	chr1:46039049:G:T	3.52982e-05	9.54561	-0.694151	1.22894e-05	0.0262967	-1.25008
46039157	chr1:46039157:A:G	1.27034e-09	-1.72936e-10	-1.38084	8.89854e-06	-1.72936e-10	-1.54663
46039475	chr1:46039475:A:G	0.000122058	10.847	-0.754838	1.6636e-06	-1.69181	-1.53172
46039563	chr1:46039563:T:G	4.07242e-10	-1.77815	-0.740329	3.92144e-05	-0.423857	0.360382
46039637	chr1:46039637:A:G	8.21002e-05	9.30014	0.395425	2.67424e-05	-0.0666004	-0.379667
46039670	chr1:46039670:G:A	1.2933e-09	-1.72936e-10	-1.36293	8.97983e-06	-1.72936e-10	-1.53754
46039671	chr1:46039671:C:G	1.26894e-09	-1.72936e-10	-1.38194	8.90716e-06	-1.72936e-10	-1.54566
46040672	chr1:46040672:G:A	1.88069e-07	3.69304	-0.0763602	1.29251e-05	-0.254158	-0.919191
46043097	chr1:46043097:A:G	7.85518e-05	10.7669	-1.1155	1.60193e-06	-1.69102	-1.57029
46043612	chr1:46043612:G:A	1.30108e-09	-1.72936e-10	-1.35693	9.2804e-06	-1.72936e-10	-1.50461
46044407	chr1:46044407:G:C	1.57386e-09	-1.72936e-10	-1.16659	2.06173e-05	-1.72936e-10	-0.706387
46044898	chr1:46044898:A:G	6.75802e-05	10.6324	-1.1315	1.58849e-06	-1.70178	-1.56795
46044970	chr1:46044970:C:T	0.00333844	12.6264	0.774449	2.16073e-06	-1.51179	-1.45029
46045446	chr1:46045446:T:C	1.11231e-09	-1.76426	0.250568	0.000292849	-0.2017	2.14884
46046309	chr1:46046309:T:G	5.82662e-05	10.4837	-1.13105	1.5705e-06	-1.71332	-1.56781
46046916	chr1:46046916:T:C	1.6913e-07	3.68638	-0.175839	1.3356e-05	-0.230696	-0.909855
46046921	chr1:46046921:G:A	1.78123e-09	-1.72936e-10	-1.04283	2.4595e-05	-1.72936e-10	-0.529975
46047081	chr1:46047081:C:A	1.26228e-09	-1.38721	-5.64276e-10	7.11269e-06	-1.77064	-5.64276e-10
46047326	chr1:46047326:T:C	5.68123e-10	-1.7787	-0.406845	8.01227e-05	-0.430873	1.08191
46047416	chr1:46047416:C:T	2.72509e-09	-1.77751	1.15988	0.000787469	-0.405153	3.34146
46047764	chr1:46047764:TTTTG:T	9.99849e-10	-1.77374	0.153464	0.000219791	-0.342849	2.00301
46047929	chr1:46047929:C:T	1.22565e-09	-1.72936e-10	-1.41665	8.77797e-06	-1.72936e-10	-1.56027
46047953	chr1:46047953:G:A	1.56626e-09	-1.72936e-10	-1.17144	9.26192e-06	-1.72936e-10	-1.50661
46048526	chr1:46048526:A:G	1.08507e-09	-1.76274	0.224253	0.000286679	-0.185995	2.11184
46049036	chr1:46049036:C:G	3.39983e-09	-1.72936e-10	-0.396402	2.03313e-05	-1.72936e-10	-0.720356
46049269	chr1:46049269:T:C	1.26611e-09	-1.72936e-10	-1.38418	8.61413e-06	-1.72936e-10	-1.57911
46049270	chr1:46049270:T:C	9.58395e-05	9.49176	0.358542	2.81274e-05	0.0117914	-0.407566
46050042	chr1:46050042:A:G	1.69163e-09	-1.72936e-10	-1.09444	8.8741e-06	-1.72936e-10	-1.54938
46050242	chr1:46050242:A:G	1.03528e-09	-1.58546	-5.64276e-10	1.18723e-05	-1.25831	-5.64276e-10
46050474	chr1:46050474:A:G	1.82558e-09	-1.72936e-10	-1.01823	1.90583e-05	-1.72936e-10	-0.785017
46050552	chr1:46050552:C:T	6.78311e-08	2.59689	-5.64276e-10	4.9604e-05	0.171553	-5.64276e-10
46051191	chr1:46051191:T:C	8.35716e-05	9.36289	0.35044	2.6549e-05	-0.0387507	-0.414776
46051405	chr1:46051405:C:T	2.27717e-09	-0.797193	-5.64276e-10	3.82643e-05	-0.0880004	-5.64276e-10
46051904	chr1:46051904:G:A	1.58465e-09	-1.72936e-10	-1.15977	1.00502e-05	-1.72936e-10	-1.42492
46051917	chr1:46051917:C:T	1.05362e-09	-1.76288	0.194984	0.000273789	-0.188278	2.06812
46052000	chr1:46052000:T:C	1.59838e-09	-1.72936e-10	-1.15114	1.89929e-05	-1.72936e-10	-0.788451
46052616	chr1:46052616:T:A	0.000111811	9.52536	0.479076	3.23216e-05	0.0300524	-0.286836
46052732	chr1:46052732:T:C	1.39882e-09	-1.72936e-10	-1.2845	9.71899e-06	-1.72936e-10	-1.45844
46053005	chr1:46053005:T:C	4.65291e-05	9.77173	-0.644021	1.4526e-05	0.160438	-1.21702
46053757	chr1:46053757:G:T	1.05845e-09	-1.72936e-10	-1.56332	1.5929e-05	-1.72936e-10	-0.964379
46053950	chr1:46053950:C:A	6.37159e-05	10.5701	-1.12803	1.5804e-06	-1.70627	-1.56858
46054987	chr1:46054987:C:G	1.20407e-09	-1.72936e-10	-1.43442	8.72774e-06	-1.72936e-10	-1.56601
46055048	chr1:46055048:G:A	1.20451e-09	-1.72936e-10	-1.43405	8.72552e-06	-1.72936e-10	-1.56627
46055361	chr1:46055361:C:T	1.87456e-09	-1.72936e-10	-0.991757	9.15219e-06	-1.72936e-10	-1.51853
46055419	chr1:46055419:C:T	6.44989e-05	10.5989	-1.14465	1.58819e-06	-1.70395	-1.56598
46055845	chr1:46055845:G:A	8.6272e-05	10.7974	-1.05226	1.59693e-06	-1.68713	-1.57731
46056120	chr1:46056120:G:A	0.00404286	12.5921	1.00024	2.28595e-06	-1.51368	-1.39206
46056654	chr1:46056654:A:C	1.08098e-09	-1.76157	0.219314	0.000286997	-0.175532	2.10248
46056905	chr1:46056905:A:C	6.84332e-05	10.6628	-1.14932	1.59752e-06	-1.69901	-1.56506
46056988	chr1:46056988:AATGGTGAT:A	8.71308e-09	-1.72936e-10	0.544697	0.00010655	-1.72936e-10	0.936098
46057417	chr1:46057417:T:C	0.000120355	9.57874	0.49934	3.3535e-05	0.0500116	-0.269941
46057879	chr1:46057879:GC:G	0.000115568	9.56959	0.467897	3.2653e-05	0.0479462	-0.29453
46058054	chr1:46058054:G:A	1.84551e-09	-1.72936e-10	-1.00737	9.09902e-06	-1.72936e-10	-1.52435
46058306	chr1:46058306:G:A	0.00401415	12.6529	0.932323	2.26008e-06	-1.50701	-1.41012
46058562	chr1:46058562:G:A	0.00401058	12.7245	0.859862	2.23787e-06	-1.49736	-1.42963
46058837	chr1:46058837:T:C	1.57386e-09	-1.72936e-10	-1.16659	2.06173e-05	-1.72936e-10	-0.706387
46058910	chr1:46058910:G:A	0.000132517	9.68136	0.492974	3.48529e-05	0.0928832	-0.274266
46059067	chr1:46059067:G:A	1.08243e-09	-1.76683	0.225911	0.000274454	-0.229647	2.11191
46059392	chr1:46059392:A:G	1.23495e-09	-1.72936e-10	-1.4091	8.80142e-06	-1.72936e-10	-1.55761
46059694	chr1:46059694:T:C	1.74311e-09	-1.72936e-10	-1.06446	8.94847e-06	-1.72936e-10	-1.54104
46060079	chr1:46060079:G:A	8.21632e-05	10.8894	-1.19307	1.64421e-06	-1.67959	-1.55567
46060274	chr1:46060274:G:A	1.91499e-09	-1.72936e-10	-0.970418	9.18936e-06	-1.72936e-10	-1.51447
46060513	chr1:46060513:A:G	5.77414e-09	0.133261	-5.64276e-10	0.000305273	1.98869	-5.64276e-10
46061487	chr1:46061487:G:A	5.56421e-05	10.4457	-1.13915	1.57175e-06	-1.71347	-1.56686
46061628	chr1:46061628:G:A	5.98113e-05	10.5163	-1.13748	1.57976e-06	-1.70817	-1.56708
46061793	chr1:46061793:A:G	2.33078e-09	-0.773927	-5.64276e-10	3.87969e-05	-0.0741792	-5.64276e-10
46062129	chr1:46062129:C:A	6.47297e-08	-1.72936e-10	2.55009	0.000305863	-1.72936e-10	1.99062
46062931	chr1:46062931:G:A	7.01495e-05	10.6781	-1.13988	1.59608e-06	-1.69823	-1.56674
46062946	chr1:46062946:T:C	0.00548349	13.0291	0.867991	2.33014e-06	-1.45876	-1.42783
46064005	chr1:46064005:G:A	9.40513e-10	-1.76488	0.0834184	0.000227181	-0.208694	1.90192
46064897	chr1:46064897:C:G	1.1788e-09	-1.72936e-10	-1.45563	8.67244e-06	-1.72936e-10	-1.57237
46065126	chr1:46065126:C:T	7.1866e-05	10.6588	-1.09635	1.58463e-06	-1.69922	-1.57295
46065532	chr1:46065532:C:T	1.5709e-09	-1.72936e-10	-1.16848	2.05622e-05	-1.72936e-10	-0.709062
46066682	chr1:46066682:C:T	1.43303e-09	-1.72936e-10	-1.26034	1.93501e-05	-1.72936e-10	-0.769822
46066735	chr1:46066735:G:A	2.59806e-10	-1.64601	-1.32194	3.20892e-05	0.384706	-0.648706
46067166	chr1:46067166:G:A	1.15623e-09	-1.72936e-10	-1.47496	8.63759e-06	-1.72936e-10	-1.57639
46068826	chr1:46068826:T:C	0.00012001	9.53151	0.543689	3.40542e-05	0.0299132	-0.234477
46068982	chr1:46068982:T:C	1.02169e-09	-1.59867	-5.64276e-10	7.1163e-06	-1.77013	-5.64276e-10
46069972	chr1:46069972:A:C	1.15683e-09	-1.72936e-10	-1.47445	8.63897e-06	-1.72936e-10	-1.57624
46070593	chr1:46070593:G:T	1.15807e-09	-1.72936e-10	-1.47337	8.64062e-06	-1.72936e-10	-1.57604
46070772	chr1:46070772:G:A	1.2773e-09	-1.72936e-10	-1.37538	8.61196e-06	-1.72936e-10	-1.57937
46071423	chr1:46071423:C:T	8.54058e-10	-1.77788	-5.64276e-10	9.79276e-06	-1.45088	-5.64276e-10
46071503	chr1:46071503:C:G	3.35992e-09	-1.72936e-10	-0.408212	1.73275e-05	-1.72936e-10	-0.880222
46072368	chr1:46072368:A:T	0.000114287	9.60942	0.416923	3.18247e-05	0.063914	-0.33619
46072648	chr1:46072648:T:C	7.48406e-05	10.88	-1.27704	1.64512e-06	-1.67462	-1.56009
46073105	chr1:46073105:T:C	1.33823e-09	-1.72936e-10	-1.32878	9.40111e-06	-1.72936e-10	-1.49169
46073850	chr1:46073850:A:G	3.75834e-09	1.27616	-1.57231	2.48615e-06	-1.25873	-1.56305
46074015	chr1:46074015:C:T	2.43474e-05	9.78519	-1.30514	1.58863e-06	-1.75239	-1.51725
46074430	chr1:46074430:A:T	2.23536e-09	-0.815727	-5.64276e-10	1.14991e-05	-1.29025	-5.64276e-10
46074784	chr1:46074784:A:G	2.24953e-09	-1.72936e-10	-0.809407	2.57179e-05	-1.72936e-10	-0.48533
46074980	chr1:46074980:C:T	8.11171e-05	10.8068	-1.12326	1.60996e-06	-1.68697	-1.56934
46075091	chr1:46075091:G:A	1.63935e-09	-1.72936e-10	-1.12583	2.1924e-05	-1.72936e-10	-0.644936
46076422	chr1:46076422:A:G	1.07027e-09	-1.72936e-10	-1.55221	9.68999e-06	-1.72936e-10	-1.46143
46077073	chr1:46077073:TG:T	1.028e-08	-1.72936e-10	0.71007	0.000159719	-1.72936e-10	1.3409
46077140	chr1:46077140:G:A	1.04311e-09	-1.72936e-10	-1.57792	9.39501e-06	-1.72936e-10	-1.49234
46077914	chr1:46077914:A:G	1.15683e-09	-1.72936e-10	-1.47445	8.63897e-06	-1.72936e-10	-1.57624
46078193	chr1:46078193:A:T	4.991e-09	-1.72936e-10	-0.0124911	6.3252e-05	-1.72936e-10	0.414607
46078552	chr1:46078552:T:A	5.94626e-05	9.17787	0.195108	2.27622e-05	-0.0999787	-0.507438
46078654	chr1:46078654:A:C	1.84788e-09	-1.72936e-10	-1.00609	9.10562e-06	-1.72936e-10	-1.52363
46079096	chr1:46079096:C:T	0.000106106	9.80721	0.144854	9.68528e-06	-0.785468	-0.676443
46079496	chr1:46079496:G:A	1.15725e-09	-1.72936e-10	-1.47408	8.6395e-06	-1.72936e-10	-1.57617
46079599	chr1:46079599:T:A	3.64452e-09	-0.326903	-5.64276e-10	9.49497e-06	-1.48176	-5.64276e-10
46079962	chr1:46079962:T:C	1.74568e-09	-1.72936e-10	-1.06298	8.90395e-06	-1.72936e-10	-1.54602
46080014	chr1:46080014:C:T	1.15544e-09	-1.72936e-10	-1.47565	8.63629e-06	-1.72936e-10	-1.57655
46080052	chr1:46080052:G:A	2.63716e-05	9.35347	-0.793554	1.12657e-05	-0.00382394	-1.30693
46080453	chr1:46080453:A:G	1.15867e-09	-1.72936e-10	-1.47286	8.64138e-06	-1.72936e-10	-1.57596
46080536	chr1:46080536:T:C	0.000107629	9.46375	0.502566	3.22406e-05	0.00626999	-0.265563
46080542	chr1:46080542:T:C	1.84755e-09	-1.00627	-5.64276e-10	4.75019e-05	0.12825	-5.64276e-10
46080988	chr1:46080988:A:G	1.31559e-09	-1.72936e-10	-1.34584	8.6163e-06	-1.72936e-10	-1.57886
46081180	chr1:46081180:T:G	7.76525e-05	10.7479	-1.10798	1.59837e-06	-1.69199	-1.57154
46081273	chr1:46081273:T:C	0.00568719	13.0206	0.912988	2.35552e-06	-1.46008	-1.41567
46081363	chr1:46081363:C:G	9.69743e-05	9.52	0.342078	2.82096e-05	0.0261865	-0.419042
46081438	chr1:46081438:A:G	1.84858e-09	-1.72936e-10	-1.00571	9.10896e-06	-1.72936e-10	-1.52326
46082196	chr1:46082196:A:G	7.66711e-05	10.7574	-1.13024	1.60486e-06	-1.6912	-1.56828
46082490	chr1:46082490:T:C	5.48415e-10	-0.773039	-1.44781	2.3809e-06	-1.28588	-1.57916
46082730	chr1:46082730:G:T	0.000104152	9.46847	0.465018	3.13166e-05	0.00801605	-0.296385
46082793	chr1:46082793:G:A	6.67995e-09	0.278982	-5.64276e-10	2.91379e-05	-0.360478	-5.64276e-10
46083153	chr1:46083153:G:A	7.72914e-05	10.7749	-1.13965	1.61016e-06	-1.68949	-1.56669
46083372	chr1:46083372:A:G	2.26369e-09	-1.72936e-10	-0.80313	1.14223e-05	-1.72936e-10	-1.29695
46083516	chr1:46083516:A:G	7.20473e-05	10.7102	-1.14529	1.60256e-06	-1.69514	-1.56578
46083632	chr1:46083632:T:C	9.47371e-10	-1.67419	-5.64276e-10	7.07829e-06	-1.77549	-5.64276e-10
46083976	chr1:46083976:T:C	1.51407e-09	-1.72936e-10	-1.20533	1.77149e-05	-1.72936e-10	-0.858112
46084072	chr1:46084072:T:C	3.69089e-09	-1.72936e-10	-0.314259	2.19798e-05	-1.72936e-10	-0.642397
46084252	chr1:46084252:G:A	1.57386e-09	-1.72936e-10	-1.16659	2.06173e-05	-1.72936e-10	-0.706387
46085354	chr1:46085354:G:A	3.82088e-10	-1.582	-1.00024	6.52581e-05	0.616909	-0.171077
46086104	chr1:46086104:T:C	1.66423e-09	-1.72936e-10	-1.11076	2.00229e-05	-1.72936e-10	-0.735641
46086891	chr1:46086891:T:A	1.15683e-09	-1.72936e-10	-1.47445	8.63897e-06	-1.72936e-10	-1.57624
46086984	chr1:46086984:T:A	1.75196e-09	-1.72936e-10	-1.05939	2.3812e-05	-1.72936e-10	-0.56233
46087916	chr1:46087916:G:A	1.57386e-09	-1.72936e-10	-1.16659	2.06173e-05	-1.72936e-10	-0.706387
46088113	chr1:46088113:G:A	2.61442e-10	-1.62012	-1.34155	3.41973e-05	0.485961	-0.686334
46088279	chr1:46088279:A:C	1.84008e-09	-1.72936e-10	-1.01032	9.09564e-06	-1.72936e-10	-1.52472
46088315	chr1:46088315:AC:A	4.11396e-10	-1.7661	-0.74223	5.80528e-05	-0.22451	0.553344
46088427	chr1:46088427:CATA:C	1.87781e-08	1.31256	-5.64276e-10	5.15854e-05	0.21072	-5.64276e-10
46088470	chr1:46088470:A:G	6.55226e-10	-1.7741	-0.268799	8.90752e-05	-0.33317	1.09013
46088846	chr1:46088846:G:A	0.000107875	9.50338	0.465219	3.18078e-05	0.0238391	-0.296645
46088851	chr1:46088851:G:C	4.03947e-09	1.34586	-1.56988	2.84421e-06	-1.1483	-1.53893
46089580	chr1:46089580:T:C	1.97823e-10	-1.72528	-1.51523	1.85255e-05	0.122342	-0.935713
46089628	chr1:46089628:T:C	0.000374267	10.7875	0.425051	6.42102e-05	0.785462	-0.355819
46090874	chr1:46090874:A:G	8.55761e-10	-1.77589	-5.64276e-10	7.17471e-06	-1.76196	-5.64276e-10
46091234	chr1:46091234:G:A	1.63878e-09	-1.72936e-10	-1.12618	2.18782e-05	-1.72936e-10	-0.647028
46091818	chr1:46091818:G:T	5.64392e-10	-0.721271	-1.47086	2.29851e-06	-1.32103	-1.57923
46092442	chr1:46092442:C:A	0.000123859	9.40297	0.703799	3.65145e-05	-0.0201118	-0.114698
46093255	chr1:46093255:C:A	5.27682e-10	-1.75219	-0.507204	0.000133628	-0.0891169	1.25166
46093499	chr1:46093499:T:C	7.96425e-05	10.663	-0.997817	1.57454e-06	-1.69933	-1.57923
46094572	chr1:46094572:T:A	7.4854e-05	10.5658	-0.962667	1.56583e-06	-1.70468	-1.57943
46094845	chr1:46094845:G:A	1.56603e-09	-1.72936e-10	-1.17158	1.06107e-05	-1.72936e-10	-1.37066
46095366	chr1:46095366:AAACT:A	0.000120811	9.3659	0.715958	3.63439e-05	-0.0341258	-0.105366
46095735	chr1:46095735:A:G	1.0425e-09	-1.72936e-10	-1.5785	9.26739e-06	-1.72936e-10	-1.50602
46095888	chr1:46095888:C:T	7.69025e-10	-1.77325	-0.109511	0.000115002	-0.319386	1.33182
46095912	chr1:46095912:A:G	1.34281e-09	-1.72936e-10	-1.32536	9.4726e-06	-1.72936e-10	-1.48412
46096795	chr1:46096795:A:G	1.49435e-09	-1.72936e-10	-1.21844	9.66247e-06	-1.72936e-10	-1.46427
46096844	chr1:46096844:A:G	1.52922e-09	-1.72936e-10	-1.19537	1.97721e-05	-1.72936e-10	-0.748249
46097153	chr1:46097153:C:A	1.43249e-09	-1.72936e-10	-1.26071	1.93388e-05	-1.72936e-10	-0.770406
46097510	chr1:46097510:T:C	1.26619e-09	-1.72936e-10	-1.38412	8.61357e-06	-1.72936e-10	-1.57918
46097619	chr1:46097619:G:A	1.33967e-09	-1.72936e-10	-1.32771	9.43405e-06	-1.72936e-10	-1.48819
46098008	chr1:46098008:C:A	4.14119e-05	9.52992	-0.518725	1.419e-05	0.0616595	-1.14164
46099071	chr1:46099071:T:C	1.04353e-09	-1.72936e-10	-1.57752	8.9461e-06	-1.72936e-10	-1.5413
46099619	chr1:46099619:G:A	1.66146e-09	-1.72936e-10	-1.11243	1.03465e-05	-1.72936e-10	-1.39587
46099657	chr1:46099657:A:T	4.37633e-10	-1.76964	-0.676858	6.21302e-05	-0.264632	0.661346
46100833	chr1:46100833:C:G	1.3079e-09	-1.72936e-10	-1.3517	8.622e-06	-1.72936e-10	-1.5782
46101271	chr1:46101271:G:A	1.63472e-09	-1.72936e-10	-1.12866	2.16832e-05	-1.72936e-10	-0.65598
46101437	chr1:46101437:G:A	1.54224e-09	-1.72936e-10	-1.18689	1.99892e-05	-1.72936e-10	-0.737325
46101863	chr1:46101863:A:T	0.00348724	12.5602	0.884318	2.20792e-06	-1.5196	-1.42087
46102890	chr1:46102890:C:T	3.53389e-06	7.58307	-1.03304	1.49687e-06	-1.75071	-1.57843
46103164	chr1:46103164:T:C	0.000139053	9.47159	0.750895	3.89208e-05	0.00693161	-0.077922
46103751	chr1:46103751:C:T	1.47383e-09	-1.72936e-10	-1.23227	8.65371e-06	-1.72936e-10	-1.57453
46103857	chr1:46103857:G:C	1.63949e-09	-1.72936e-10	-1.12574	8.81237e-06	-1.72936e-10	-1.55636
46103986	chr1:46103986:C:T	1.79892e-09	-1.72936e-10	-1.03294	2.22067e-05	-1.72936e-10	-0.632124
46104091	chr1:46104091:G:GT	1.4935e-09	-1.72936e-10	-1.21901	8.66954e-06	-1.72936e-10	-1.5727
46104165	chr1:46104165:T:G	9.17631e-10	-1.76803	0.0619456	0.000210584	-0.243076	1.86044
46104892	chr1:46104892:C:T	1.24887e-09	-1.72936e-10	-1.39789	8.71761e-06	-1.72936e-10	-1.56717
46105207	chr1:46105207:A:T	1.04493e-09	-1.75928	0.183105	0.000273535	-0.154883	2.03379
46105549	chr1:46105549:C:T	1.02994e-09	-1.75872	0.168086	0.000268734	-0.14961	2.01081
46105837	chr1:46105837:T:A	6.46775e-05	9.95099	-0.493948	1.71707e-05	0.236836	-1.12615
46106012	chr1:46106012:C:A	5.24402e-10	-1.75091	-0.514719	0.000133367	-0.0793432	1.23993
46106018	chr1:46106018:T:C	9.45664e-09	0.626588	-5.64276e-10	1.07909e-05	-1.35382	-5.64276e-10
46106249	chr1:46106249:C:T	6.67034e-05	9.95952	-0.471633	1.7523e-05	0.242032	-1.11104
46106444	chr1:46106444:A:G	9.06901e-10	-1.71785	-5.64276e-10	9.15358e-06	-1.51837	-5.64276e-10
46106999	chr1:46106999:G:A	0.000112349	9.50244	0.506803	3.15239e-05	0.0178314	-0.299606
46107122	chr1:46107122:A:G	1.65235e-09	-1.72936e-10	-1.11793	1.99788e-05	-1.72936e-10	-0.737845
46107145	chr1:46107145:C:T	1.0793e-09	-1.77243	0.228608	0.000252374	-0.299911	2.09831
46108343	chr1:46108343:T:C	0.00397123	12.7669	0.807589	2.22615e-06	-1.4912	-1.44104
46108752	chr1:46108752:C:T	0.000115518	9.39158	0.645472	3.56666e-05	-0.00301311	-0.15529
46108812	chr1:46108812:C:A	6.45748e-08	-1.72936e-10	2.5477	0.000305198	-1.72936e-10	1.98844
46108877	chr1:46108877:C:T	4.59507e-09	-1.72936e-10	-0.0951454	5.75559e-05	-1.72936e-10	0.320237
46109016	chr1:46109016:G:A	1.67793e-09	-1.72936e-10	-1.10257	2.28008e-05	-1.72936e-10	-0.605724
46109178	chr1:46109178:AAAAAAT:A	2.2322e-05	8.79639	-0.403188	1.17466e-05	-0.211739	-1.05722
46109423	chr1:46109423:A:G	1.07488e-09	-1.54792	-5.64276e-10	1.26119e-05	-1.19788	-5.64276e-10
46109424	chr1:46109424:G:T	1.07334e-09	-1.54935	-5.64276e-10	1.25831e-05	-1.20016	-5.64276e-10
46109578	chr1:46109578:G:A	1.58721e-09	-1.72936e-10	-1.15815	3.23686e-05	-1.72936e-10	-0.255331
46109632	chr1:46109632:C:T	1.38391e-09	-1.72936e-10	-1.29521	9.64509e-06	-1.72936e-10	-1.46607
46109761	chr1:46109761:C:T	1.52322e-09	-1.72936e-10	-1.1993	1.03972e-05	-1.72936e-10	-1.39098
46110261	chr1:46110261:GCCA:G	4.98118e-10	-1.76603	-0.551015	0.000127085	-0.105785	1.21812
46110545	chr1:46110545:G:A	1.09518e-09	-1.72936e-10	-1.52921	9.28328e-06	-1.72936e-10	-1.5043
46110600	chr1:46110600:C:G	1.66027e-09	-1.72936e-10	-1.11315	1.03416e-05	-1.72936e-10	-1.39634
46110754	chr1:46110754:T:C	1.41776e-09	-1.72936e-10	-1.27105	8.62356e-06	-1.72936e-10	-1.57802
46111452	chr1:46111452:T:C	0.00239984	12.2648	0.805958	2.10104e-06	-1.54968	-1.44041
46111708	chr1:46111708:G:C	7.82201e-09	-1.72936e-10	0.436813	9.46226e-05	-1.72936e-10	0.817377
46113462	chr1:46113462:T:C	1.03262e-09	-1.58803	-5.64276e-10	7.45426e-06	-1.72373	-5.64276e-10
46113514	chr1:46113514:T:G	1.19388e-09	-1.72936e-10	-1.44292	8.72272e-06	-1.72936e-10	-1.56659
46113645	chr1:46113645:A:T	1.57431e-09	-1.72936e-10	-1.16631	2.06262e-05	-1.72936e-10	-0.705959
46113939	chr1:46113939:C:T	4.50364e-05	10.2006	-1.10545	1.54126e-06	-1.72799	-1.57193
46114763	chr1:46114763:CCTCA:C	6.89658e-05	9.82165	-0.300415	1.83406e-05	0.185213	-1.00862
46115036	chr1:46115036:G:A	5.98225e-10	-1.73231	-0.401609	0.000173904	0.015801	1.41018
46115772	chr1:46115772:T:C	0.000135612	9.63833	0.559094	3.48159e-05	0.0752183	-0.257662
46115777	chr1:46115777:G:A	5.9985e-10	-1.73116	-0.40004	0.000175567	0.0225813	1.41292
46116261	chr1:46116261:A:G	0.000572542	8.30736	3.33036	8.85823e-05	-0.614238	1.36565
46116271	chr1:46116271:G:A	1.19701e-09	-1.72936e-10	-1.4403	8.73007e-06	-1.72936e-10	-1.56575
46117190	chr1:46117190:T:C	1.62732e-09	-1.72936e-10	-1.1332	8.79762e-06	-1.72936e-10	-1.55804
46117651	chr1:46117651:G:GT	1.65756e-09	-1.72936e-10	-1.11478	1.98975e-05	-1.72936e-10	-0.741927
46117746	chr1:46117746:G:A	0.000394233	10.5153	0.749287	6.02001e-05	0.442593	-0.077438
46117935	chr1:46117935:G:A	5.73642e-05	9.82702	-0.489972	1.64184e-05	0.189248	-1.12337
46118323	chr1:46118323:TC:T	0.00275401	12.4425	0.7659	2.13103e-06	-1.52577	-1.45014
46118819	chr1:46118819:G:C	1.58298e-09	-1.72936e-10	-1.16082	1.06789e-05	-1.72936e-10	-1.36425
46118835	chr1:46118835:C:G	1.40289e-09	-1.72936e-10	-1.28159	1.42359e-05	-1.72936e-10	-1.07675
46119187	chr1:46119187:A:G	0.00309207	12.5921	0.732117	2.14688e-06	-1.50981	-1.45869
46119746	chr1:46119746:G:A	6.27451e-10	-1.73889	-0.347325	0.00018267	-0.023815	1.49898
46120668	chr1:46120668:A:G	1.47857e-08	1.07353	-5.64276e-10	2.71194e-05	-0.432271	-5.64276e-10
46120954	chr1:46120954:C:A	0.000141946	9.66931	0.573768	3.67011e-05	0.0899249	-0.219637
46121851	chr1:46121851:T:C	1.24811e-09	-1.72936e-10	-1.3985	9.24264e-06	-1.72936e-10	-1.50869
46121858	chr1:46121858:G:A	8.19606e-10	-0.340561	-1.4785	4.00377e-05	1.27816	-1.32086
46122215	chr1:46122215:T:C	6.96669e-05	10.1002	-0.568856	1.74945e-05	0.302698	-1.17333
46122334	chr1:46122334:T:C	0.00228011	12.2932	0.726419	2.06863e-06	-1.54595	-1.45968
46122658	chr1:46122658:G:A	1.18222e-09	-1.72936e-10	-1.45273	8.698e-06	-1.72936e-10	-1.56943
46122831	chr1:46122831:A:G	1.3049e-06	7.13074	-1.57699	5.2456e-06	-0.711091	-1.36404
46123604	chr1:46123604:G:C	5.0826e-10	-1.513	-0.783893	0.000108914	0.80339	0.154654
46124467	chr1:46124467:G:A	1.37004e-09	-1.72936e-10	-1.30529	8.82645e-06	-1.72936e-10	-1.55477
46124711	chr1:46124711:G:A	2.71837e-09	-1.72936e-10	-0.620097	3.73798e-05	-1.72936e-10	-0.111389
46124745	chr1:46124745:G:A	4.39596e-10	-1.77136	-0.670667	7.43201e-05	-0.177051	0.752913
46125240	chr1:46125240:T:C	5.52321e-09	-1.72936e-10	0.0888309	7.08881e-05	-1.72936e-10	0.528584
46125889	chr1:46125889:T:C	6.96712e-09	0.321074	-5.64276e-10	0.000234543	1.72512	-5.64276e-10
46126231	chr1:46126231:G:C	9.79824e-09	-1.72936e-10	0.662074	9.6747e-06	-1.72936e-10	-1.463
46126742	chr1:46126742:C:T	4.59395e-05	10.2054	-1.09044	1.5421e-06	-1.72608	-1.57329
46126748	chr1:46126748:G:A	0.00142626	12.2821	0.268316	1.91173e-06	-1.54075	-1.54376
46127135	chr1:46127135:G:T	1.06065e-09	-1.72936e-10	-1.56125	1.60988e-05	-1.72936e-10	-0.953777
46127930	chr1:46127930:A:G	2.84713e-09	-1.72936e-10	-0.573816	1.52996e-05	-1.72936e-10	-1.00469
46129620	chr1:46129620:G:A	1.43295e-09	-1.72936e-10	-1.26039	9.86369e-06	-1.72936e-10	-1.44366
46129657	chr1:46129657:A:G	0.000646462	8.31681	3.44233	9.65833e-05	-0.611573	1.44946
46129943	chr1:46129943:T:A	5.32231e-09	1.62583	-1.57405	2.87081e-06	-1.11764	-1.56028
46130024	chr1:46130024:C:T	4.93891e-05	10.2928	-1.10548	1.54952e-06	-1.72167	-1.5729
46130691	chr1:46130691:C:T	1.04654e-09	-1.72936e-10	-1.57464	9.57991e-06	-1.72936e-10	-1.47285
46131086	chr1:46131086:CAGAA:C	5.86248e-10	-1.72979	-0.424353	0.000168329	0.030642	1.36276
46131216	chr1:46131216:T:C	7.45938e-09	-1.72936e-10	0.389344	0.000117292	-1.72936e-10	1.03215
46132304	chr1:46132304:G:A	1.19714e-09	-1.72936e-10	-1.44019	8.67546e-06	-1.72936e-10	-1.57202
46132305	chr1:46132305:C:A	1.19714e-09	-1.72936e-10	-1.44019	8.67546e-06	-1.72936e-10	-1.57202
46132581	chr1:46132581:G:A	1.59037e-09	-1.72936e-10	-1.15616	2.09582e-05	-1.72936e-10	-0.689987
46132597	chr1:46132597:C:A	0.000119626	9.20114	0.870853	3.90284e-05	-0.0858038	0.0175759
46132601	chr1:46132601:A:C	2.86629e-05	9.86811	-1.22488	1.53788e-06	-1.7446	-1.55751
46133784	chr1:46133784:C:T	5.10639e-09	-1.72936e-10	0.0103652	6.48466e-05	-1.72936e-10	0.439506
46133947	chr1:46133947:C:T	1.26618e-09	-1.74253	0.358413	0.000465808	-0.0593467	2.4706
46134354	chr1:46134354:A:G	1.84126e-09	-1.72936e-10	-1.00968	2.29162e-05	-1.72936e-10	-0.600673
46135525	chr1:46135525:A:G	3.28679e-07	4.02039	0.154566	1.63638e-06	-1.73739	-1.50264
46135677	chr1:46135677:T:G	1.96238e-09	-0.945972	-5.64276e-10	5.20943e-05	0.220537	-5.64276e-10
46136339	chr1:46136339:A:G	1.31024e-09	-1.72936e-10	-1.34992	9.01742e-06	-1.72936e-10	-1.53336
46136622	chr1:46136622:A:C	5.96088e-10	-0.57033	-1.56717	0.000117779	2.29488	-1.25859
46136673	chr1:46136673:T:C	8.80138e-10	-0.523077	-1.22473	0.000209848	2.39739	-0.783522
46138490	chr1:46138490:GTC:G	1.81424e-06	6.95369	-1.0704	7.62772e-06	-0.267762	-1.43297
46138504	chr1:46138504:A:T	1.36384e-09	-1.72936e-10	-1.30982	9.19122e-06	-1.72936e-10	-1.51427
46138643	chr1:46138643:G:A	3.56556e-06	6.8041	-0.245148	1.33165e-05	-0.360315	-0.783201
46138726	chr1:46138726:G:T	1.62712e-09	-1.13332	-5.64276e-10	4.37703e-05	0.0464367	-5.64276e-10
46139697	chr1:46139697:C:T	1.84421e-06	7.00793	-1.10825	7.66244e-06	-0.243049	-1.45314
46140056	chr1:46140056:A:C	6.71491e-06	7.30797	-0.116011	1.98273e-05	-0.0668615	-0.678599
46140082	chr1:46140082:G:A	1.72098e-09	-1.72936e-10	-1.07723	2.10553e-05	-1.72936e-10	-0.685366
46140584	chr1:46140584:A:G	2.98252e-09	-1.72936e-10	-0.527359	3.24675e-05	-1.72936e-10	-0.252279
46140643	chr1:46140643:T:TA	7.31962e-10	-0.666539	-1.26562	0.000207182	2.11847	-0.517395
46140820	chr1:46140820:T:G	1.27883e-09	-1.72936e-10	-1.37418	1.26034e-05	-1.72936e-10	-1.19855
46141070	chr1:46141070:G:A	8.56495e-10	-1.77503	-5.64276e-10	7.42594e-06	-1.72754	-5.64276e-10
46141338	chr1:46141338:T:G	1.46075e-09	-1.72936e-10	-1.24118	1.96475e-05	-1.72936e-10	-0.754566
46141428	chr1:46141428:G:A	9.13994e-10	-1.71006	-5.64276e-10	9.17219e-06	-1.51634	-5.64276e-10
46141580	chr1:46141580:A:G	1.07992e-09	-1.72936e-10	-1.54324	1.03806e-05	-1.72936e-10	-1.39258
46142453	chr1:46142453:C:T	1.62094e-09	-1.72936e-10	-1.13712	1.08661e-05	-1.72936e-10	-1.34687
46142985	chr1:46142985:G:A	2.36835e-09	-1.72936e-10	-0.757935	1.3148e-05	-1.72936e-10	-1.15625
46144064	chr1:46144064:G:A	0.000659503	12.9346	-1.15548	8.28076e-05	2.25638	-1.57238
46144536	chr1:46144536:G:A	1.08818e-09	-1.72936e-10	-1.53562	8.61408e-06	-1.72936e-10	-1.57912
46144540	chr1:46144540:C:T	7.24519e-08	4.20513	-1.54233	4.22458e-06	-0.737657	-1.55394
46144570	chr1:46144570:C:T	1.26504e-09	-1.72936e-10	-1.38502	1.4122e-05	-1.72936e-10	-1.08478
46144577	chr1:46144577:C:T	1.6614e-09	-1.72936e-10	-1.11247	2.09763e-05	-1.72936e-10	-0.689124
46144784	chr1:46144784:G:C	7.12452e-08	3.88964	-1.24364	3.00382e-06	-1.0532	-1.57944
46145373	chr1:46145373:A:T	1.95319e-06	5.95709	-5.64276e-10	4.13597e-05	-0.0102114	-5.64276e-10
46145784	chr1:46145784:C:T	1.09948e-09	-1.72936e-10	-1.52529	8.73094e-06	-1.72936e-10	-1.56565
46145853	chr1:46145853:T:G	1.08736e-09	-1.72936e-10	-1.53638	8.78629e-06	-1.72936e-10	-1.55933
46146386	chr1:46146386:A:G	1.83324e-09	-1.72936e-10	-1.01404	1.92111e-05	-1.72936e-10	-0.777033
46146434	chr1:46146434:A:G	1.80313e-08	2.8286	-1.55661	7.62951e-06	-0.703799	-0.996696
46146527	chr1:46146527:A:G	1.1562e-09	-1.72936e-10	-1.47499	8.80635e-06	-1.72936e-10	-1.55705
46146889	chr1:46146889:C:T	1.84216e-09	-1.72936e-10	-1.00919	1.91495e-05	-1.72936e-10	-0.780242
46148200	chr1:46148200:C:T	1.71381e-09	-1.72936e-10	-1.08141	9.75025e-06	-1.72936e-10	-1.45523
46148337	chr1:46148337:A:G	1.05024e-09	-1.72936e-10	-1.57111	1.0809e-05	-1.72936e-10	-1.35214
46150895	chr1:46150895:G:A	2.29749e-09	-0.788312	-5.64276e-10	9.43226e-06	-1.48838	-5.64276e-10
46151972	chr1:46151972:C:T	1.0608e-09	-1.72936e-10	-1.56111	1.12778e-05	-1.72936e-10	-1.30968
46152309	chr1:46152309:G:A	1.15744e-09	-1.72936e-10	-1.47392	8.62389e-06	-1.72936e-10	-1.57798
46152440	chr1:46152440:A:G	7.60873e-09	0.409167	-5.64276e-10	4.97967e-05	0.175429	-5.64276e-10
46152787	chr1:46152787:T:C	1.19526e-09	-1.72936e-10	-1.44177	8.61109e-06	-1.72936e-10	-1.57947
46152962	chr1:46152962:A:G	1.66002e-09	-1.72936e-10	-1.1133	2.016e-05	-1.72936e-10	-0.728819
46153418	chr1:46153418:G:A	1.66104e-09	-1.72936e-10	-1.11269	2.01673e-05	-1.72936e-10	-0.728456
46153880	chr1:46153880:A:G	1.62778e-09	-1.72936e-10	-1.13291	1.96081e-05	-1.72936e-10	-0.756576
46154842	chr1:46154842:CCTT:C	3.20244e-10	-1.42032	-1.33848	1.9022e-06	-1.5389	-1.55061
46154971	chr1:46154971:C:A	1.84402e-09	-1.72936e-10	-1.00818	2.12006e-05	-1.72936e-10	-0.678491
46155214	chr1:46155214:C:A	1.64099e-08	1.64363	-0.465869	5.76374e-06	-1.35585	-0.625079
46155771	chr1:46155771:T:A	1.04219e-09	-1.72936e-10	-1.57881	8.61281e-06	-1.72936e-10	-1.57927
46155787	chr1:46155787:T:C	1.63213e-09	-1.13024	-5.64276e-10	7.0538e-06	-1.77895	-5.64276e-10
46156068	chr1:46156068:G:A	4.36505e-08	3.71733	-1.56124	3.4213e-06	-0.988388	-1.51411
46156713	chr1:46156713:G:A	1.59315e-09	-1.72936e-10	-1.15442	1.9044e-05	-1.72936e-10	-0.785767
46157425	chr1:46157425:T:C	2.77814e-08	3.28307	-1.57883	3.10226e-06	-1.15361	-1.44678
46158909	chr1:46158909:CA:C	1.0574e-09	-1.72936e-10	-1.56432	8.64097e-06	-1.72936e-10	-1.576
46158955	chr1:46158955:C:T	1.47699e-07	4.63306	-1.25801	3.97135e-06	-0.774266	-1.57915
46159103	chr1:46159103:A:G	1.43427e-09	-1.72936e-10	-1.25947	1.00418e-05	-1.72936e-10	-1.42576
46160194	chr1:46160194:T:C	1.08409e-09	-1.72936e-10	-1.53939	8.80827e-06	-1.72936e-10	-1.55683
46160891	chr1:46160891:T:C	1.42462e-09	-1.72936e-10	-1.26622	1.4101e-05	-1.72936e-10	-1.08628
46160901	chr1:46160901:G:A	2.43778e-09	-1.72936e-10	-0.729039	3.7693e-05	-1.72936e-10	-0.103045
46161710	chr1:46161710:C:A	1.09508e-09	-1.72936e-10	-1.5293	1.24683e-05	-1.72936e-10	-1.20933
46161874	chr1:46161874:C:T	1.09242e-09	-0.00140672	-1.53033	2.18864e-06	-1.74926	-1.19997
46162040	chr1:46162040:C:T	2.91877e-09	-1.72936e-10	-0.548966	3.71859e-05	-1.72936e-10	-0.11659
46162655	chr1:46162655:T:C	1.46818e-09	-1.72936e-10	-1.23611	1.70062e-05	-1.72936e-10	-0.898942
46162871	chr1:46162871:C:T	8.78649e-08	4.04563	-1.18996	3.20552e-06	-0.98949	-1.57815
46163131	chr1:46163131:G:T	1.05126e-09	-1.72936e-10	-1.57014	1.10752e-05	-1.72936e-10	-1.32781
46163436	chr1:46163436:G:C	1.13987e-09	-1.72936e-10	-1.48921	8.65585e-06	-1.72936e-10	-1.57428
46163738	chr1:46163738:A:G	2.03182e-10	-1.72185	-1.49193	1.49641e-06	-1.76089	-1.56856
46163981	chr1:46163981:A:C	1.9681e-08	1.58117	-0.221641	7.05259e-06	-1.37423	-0.404898
46164041	chr1:46164041:G:A	1.24215e-07	-1.72936e-10	3.20188	0.00808443	-1.72936e-10	5.26518
46164203	chr1:46164203:G:C	2.01735e-10	-1.72712	-1.49381	1.49183e-06	-1.76339	-1.56912
46164617	chr1:46164617:G:A	1.14012e-09	-1.72936e-10	-1.48899	8.65511e-06	-1.72936e-10	-1.57437
46166550	chr1:46166550:A:C	1.68736e-09	-1.72936e-10	-1.09696	1.34545e-05	-1.72936e-10	-1.1332
46166978	chr1:46166978:C:G	1.15229e-09	-1.72936e-10	-1.47837	8.64772e-06	-1.72936e-10	-1.57522
46167139	chr1:46167139:C:T	1.4512e-09	-1.72936e-10	-1.24773	1.6709e-05	-1.72936e-10	-0.916573
46167682	chr1:46167682:C:T	1.17757e-09	-1.72936e-10	-1.45667	8.62139e-06	-1.72936e-10	-1.57827
46167904	chr1:46167904:C:T	2.41644e-09	-1.72936e-10	-0.737833	3.69999e-05	-1.72936e-10	-0.121604
46168082	chr1:46168082:C:T	1.20918e-09	-1.72936e-10	-1.43019	8.61109e-06	-1.72936e-10	-1.57947
46168202	chr1:46168202:T:C	9.61718e-09	1.06962	-0.426198	5.09513e-06	-1.51249	-0.591741
46168604	chr1:46168604:C:T	7.62744e-09	-1.72936e-10	0.411625	3.21391e-05	-1.72936e-10	-0.262444
46168914	chr1:46168914:A:T	1.11503e-08	-1.72936e-10	0.791336	0.000162178	-1.72936e-10	1.35618
46168973	chr1:46168973:A:G	5.45302e-09	0.0760408	-5.64276e-10	1.68237e-05	-0.909731	-5.64276e-10
46169220	chr1:46169220:TTC:T	1.20411e-09	-1.43439	-5.64276e-10	7.05104e-06	-1.77934	-5.64276e-10
46169439	chr1:46169439:C:A	1.04546e-09	-1.72936e-10	-1.57567	8.70196e-06	-1.72936e-10	-1.56897
46169477	chr1:46169477:G:A	1.35962e-07	4.08931	-0.797068	3.59732e-06	-0.961266	-1.49106
46169506	chr1:46169506:G:A	3.38802e-10	-1.515	-1.18747	5.58144e-06	-0.621416	-1.39166
46169537	chr1:46169537:A:C	9.38794e-09	1.9827	-1.3634	2.27755e-05	0.85136	-1.45819
46170223	chr1:46170223:T:C	2.14819e-10	-1.76836	-1.38973	4.70734e-06	-0.604056	-1.57934
46170489	chr1:46170489:C:T	1.9402e-10	-1.74794	-1.51198	5.70392e-06	-0.459836	-1.53153
46170712	chr1:46170712:C:T	1.45025e-07	4.24377	-0.886996	3.72953e-06	-0.902797	-1.51344
46171216	chr1:46171216:C:T	1.95613e-10	-1.75096	-1.50079	5.54285e-06	-0.479658	-1.54035
46172168	chr1:46172168:T:C	2.13412e-10	-1.76979	-1.39487	4.6275e-06	-0.62106	-1.57944
46172865	chr1:46172865:T:C	5.66837e-09	1.54265	-1.42787	1.51499e-05	0.486139	-1.50066
46173032	chr1:46173032:A:T	1.95747e-10	-1.7474	-1.50367	5.67644e-06	-0.457937	-1.53826
46173344	chr1:46173344:G:A	1.97331e-10	-1.74694	-1.49607	5.66561e-06	-0.454464	-1.54364
46174294	chr1:46174294:T:C	1.25904e-09	-1.72936e-10	-1.38978	9.32813e-06	-1.72936e-10	-1.49948
46174934	chr1:46174934:T:C	2.39598e-09	-1.77743	1.03109	8.58906e-05	-0.510375	1.23093
46175068	chr1:46175068:C:G	3.03432e-08	-1.72936e-10	1.79245	0.000535615	-1.72936e-10	2.5509
46175752	chr1:46175752:G:A	6.31505e-09	1.77483	-1.55202	3.28001e-06	-1.10733	-1.43735
46175830	chr1:46175830:G:A	6.19626e-08	2.5064	-5.64276e-10	0.000106847	0.938877	-5.64276e-10
46176055	chr1:46176055:T:G	5.95731e-09	-1.72936e-10	0.16449	3.30497e-05	-1.72936e-10	-0.234505
46176069	chr1:46176069:A:G	2.30312e-10	-1.54071	-1.54774	2.71065e-06	-1.43481	-1.30051
46176139	chr1:46176139:T:G	1.06276e-09	-1.72936e-10	-1.55926	8.61464e-06	-1.72936e-10	-1.57906
46176811	chr1:46176811:C:T	2.13109e-09	-1.72936e-10	-0.863496	2.36109e-05	-1.72936e-10	-0.57081
46177421	chr1:46177421:A:G	1.35992e-07	4.14351	-0.851039	3.91708e-06	-0.840704	-1.52647
46177824	chr1:46177824:A:G	1.04657e-09	-1.72936e-10	-1.57461	8.61968e-06	-1.72936e-10	-1.57847
46178272	chr1:46178272:G:A	1.07068e-09	-1.72936e-10	-1.55183	1.06658e-05	-1.72936e-10	-1.36548
46178320	chr1:46178320:G:A	1.77913e-09	-1.72936e-10	-1.044	2.15492e-05	-1.72936e-10	-0.66218
46179425	chr1:46179425:G:C	1.07015e-09	-1.72936e-10	-1.55233	1.13401e-05	-1.72936e-10	-1.30417
46179852	chr1:46179852:C:A	2.57147e-07	3.95946	-0.0299426	4.87702e-06	-1.00024	-1.14774
46179889	chr1:46179889:C:G	1.8678e-10	-1.74526	-1.55269	1.69766e-06	-1.75717	-1.4461
46179930	chr1:46179930:AAAGT:A	1.4505e-09	-1.72936e-10	-1.24822	1.4233e-05	-1.72936e-10	-1.07696
46180009	chr1:46180009:A:G	4.11964e-08	2.74686	-0.648633	2.9916e-06	-1.31859	-1.31812
46180139	chr1:46180139:C:T	1.79956e-10	-1.76968	-1.56549	1.62605e-06	-1.77478	-1.47159
46180291	chr1:46180291:G:A	1.43377e-09	-1.72936e-10	-1.25982	1.01419e-05	-1.72936e-10	-1.41584
46180339	chr1:46180339:T:G	1.42922e-09	-1.72936e-10	-1.263	1.40676e-05	-1.72936e-10	-1.08864
46181212	chr1:46181212:T:A	1.6836e-09	-1.72936e-10	-1.09919	1.72328e-05	-1.72936e-10	-0.885702
46181637	chr1:46181637:AT:A	1.38115e-09	-1.72936e-10	-1.29721	1.33585e-05	-1.72936e-10	-1.14036
46182221	chr1:46182221:G:A	1.01222e-09	-1.4674	-0.14058	6.68444e-06	-1.57482	-0.257914
46182880	chr1:46182880:C:T	1.35656e-09	-1.72936e-10	-1.31517	1.34571e-05	-1.72936e-10	-1.13301
46183374	chr1:46183374:C:T	6.62511e-05	10.7314	-1.25032	0.000250004	3.33414	-1.54518
46183647	chr1:46183647:A:C	1.15612e-09	-1.72936e-10	-1.47506	1.08601e-05	-1.72936e-10	-1.34743
46183815	chr1:46183815:AG:A	4.64087e-09	-0.459247	0.374022	3.018e-05	-0.844267	0.518927
46184446	chr1:46184446:C:T	1.18589e-08	-1.00274	1.85569	0.000216344	-0.348438	1.99279
46185410	chr1:46185410:C:G	1.33188e-09	-1.72936e-10	-1.33354	1.22206e-05	-1.72936e-10	-1.2294
46185947	chr1:46185947:T:A	1.21943e-09	-1.72936e-10	-1.42174	1.12628e-05	-1.72936e-10	-1.31101
46186109	chr1:46186109:C:T	1.16598e-09	-1.46657	-5.64276e-10	7.94068e-06	-1.66052	-5.64276e-10
46186493	chr1:46186493:T:C	1.04863e-09	-1.72936e-10	-1.57265	8.7677e-06	-1.72936e-10	-1.56144
46186636	chr1:46186636:C:A	9.99847e-10	-1.62028	-5.64276e-10	1.57247e-05	-0.977288	-5.64276e-10
46187105	chr1:46187105:A:G	1.0998e-09	-1.72936e-10	-1.525	9.10803e-06	-1.72936e-10	-1.52336
46187207	chr1:46187207:T:C	1.21251e-09	-1.72936e-10	-1.42743	1.11796e-05	-1.72936e-10	-1.31843
46188074	chr1:46188074:C:T	1.11594e-09	-1.72936e-10	-1.51043	9.21015e-06	-1.72936e-10	-1.51221
46188819	chr1:46188819:G:A	1.23009e-09	-1.72936e-10	-1.41304	1.20372e-05	-1.72936e-10	-1.24451
46189428	chr1:46189428:T:C	1.95978e-10	-1.74799	-1.50189	1.51731e-06	-1.779	-1.53658
46189808	chr1:46189808:G:A	1.04152e-09	-1.72936e-10	-1.57945	8.78028e-06	-1.72936e-10	-1.56001
46189823	chr1:46189823:G:T	2.75522e-10	-1.75589	-1.15333	2.09043e-06	-1.77738	-1.21777
46189973	chr1:46189973:C:T	8.52994e-10	-1.77913	-5.64276e-10	7.471e-06	-1.72149	-5.64276e-10
46190185	chr1:46190185:C:T	1.0417e-09	-1.72936e-10	-1.57927	8.93225e-06	-1.72936e-10	-1.54285
46190579	chr1:46190579:C:T	1.04231e-09	-1.72936e-10	-1.57868	8.97675e-06	-1.72936e-10	-1.53788
46190800	chr1:46190800:G:A	1.95364e-09	-1.72936e-10	-0.950432	2.07468e-05	-1.72936e-10	-0.700128
46191548	chr1:46191548:C:T	1.74226e-07	3.79768	-0.257461	2.41337e-05	-0.0550927	-0.493815
46191603	chr1:46191603:C:T	1.23542e-09	-1.72936e-10	-1.40872	8.7136e-06	-1.72936e-10	-1.56763
46191880	chr1:46191880:C:T	2.5915e-09	-1.72936e-10	-0.66789	1.65993e-05	-1.72936e-10	-0.92316
46191979	chr1:46191979:T:C	3.06711e-08	-0.176551	1.97974	4.05367e-05	-1.76355	1.73324
46192261	chr1:46192261:C:T	1.25783e-09	-1.72936e-10	-1.39074	8.75785e-06	-1.72936e-10	-1.56257
46192545	chr1:46192545:C:T	1.20463e-09	-1.43395	-5.64276e-10	1.44411e-05	-1.06244	-5.64276e-10
46192656	chr1:46192656:A:G	3.09897e-08	-0.190204	2.00373	4.15938e-05	-1.76489	1.76032
46192671	chr1:46192671:G:A	2.90117e-08	-0.232995	1.98057	4.03583e-05	-1.76866	1.73393
46192856	chr1:46192856:T:G	1.18526e-09	-1.72936e-10	-1.45016	1.14326e-05	-1.72936e-10	-1.29605
46193238	chr1:46193238:G:A	1.05778e-09	-1.72936e-10	-1.56395	8.76181e-06	-1.72936e-10	-1.56212
46193432	chr1:46193432:T:C	9.83138e-09	-0.222642	0.888093	8.75033e-06	-1.76532	0.201896
46193691	chr1:46193691:T:C	2.62341e-08	-0.244222	1.89115	3.69926e-05	-1.76958	1.64778
46194623	chr1:46194623:T:C	2.42434e-08	-0.290645	1.85866	3.57196e-05	-1.77299	1.61617
46196104	chr1:46196104:G:A	2.87033e-10	-1.73541	-1.13288	2.36202e-06	-1.77935	-1.09365
46196937	chr1:46196937:A:C	2.95055e-10	-1.7331	-1.10762	2.42658e-06	-1.7792	-1.06683
46197242	chr1:46197242:G:C	1.04909e-09	-1.72936e-10	-1.57221	8.65402e-06	-1.72936e-10	-1.5745
46197362	chr1:46197362:T:C	1.15982e-09	-1.72936e-10	-1.47187	9.46649e-06	-1.72936e-10	-1.48476
46197832	chr1:46197832:C:T	1.042e-09	-1.72936e-10	-1.57899	8.82113e-06	-1.72936e-10	-1.55537
46198577	chr1:46198577:A:G	3.02812e-10	-1.23551	-1.57926	1.72853e-06	-1.64633	-1.53892
46198811	chr1:46198811:A:G	1.04848e-09	-1.72936e-10	-1.57278	8.65905e-06	-1.72936e-10	-1.57391
46199050	chr1:46199050:T:TC	5.13464e-09	-1.72936e-10	0.0158814	3.02291e-05	-1.72936e-10	-0.323715
46199090	chr1:46199090:C:T	1.74729e-09	-1.72936e-10	-1.06206	1.7665e-05	-1.72936e-10	-0.860933
46199816	chr1:46199816:C:G	1.04203e-09	-1.72936e-10	-1.57895	8.81905e-06	-1.72936e-10	-1.5556
46199931	chr1:46199931:A:G	1.04212e-09	-1.72936e-10	-1.57887	8.81414e-06	-1.72936e-10	-1.55616
46200339	chr1:46200339:A:G	1.06797e-09	-1.72936e-10	-1.55437	9.13706e-06	-1.72936e-10	-1.52018
46202637	chr1:46202637:T:C	1.04404e-09	-1.72936e-10	-1.57703	8.75722e-06	-1.72936e-10	-1.56264
46203856	chr1:46203856:A:G	1.0433e-09	-1.72936e-10	-1.57774	9.03222e-06	-1.72936e-10	-1.53172
46204587	chr1:46204587:A:G	2.1908e-08	0.859778	0.606946	8.71369e-06	-1.54265	-0.024976
46205986	chr1:46205986:C:G	1.05156e-09	-1.72936e-10	-1.56986	8.62752e-06	-1.72936e-10	-1.57756
46206325	chr1:46206325:A:G	7.00006e-08	0.956077	1.6723	4.66599e-05	-1.52332	1.63368
46206363	chr1:46206363:C:T	1.04203e-09	-1.72936e-10	-1.57895	8.81905e-06	-1.72936e-10	-1.5556
46206539	chr1:46206539:T:C	2.1927e-09	-1.72936e-10	-0.834994	2.30882e-05	-1.72936e-10	-0.593198
46206822	chr1:46206822:A:G	1.04481e-09	-1.72936e-10	-1.57629	9.09392e-06	-1.72936e-10	-1.52491
46207228	chr1:46207228:G:A	2.29836e-10	-1.57405	-1.51647	2.54908e-06	-1.35762	-1.43917
46207739	chr1:46207739:C:T	2.28192e-09	-1.72936e-10	-0.795109	2.41638e-05	-1.72936e-10	-0.547665
46207784	chr1:46207784:T:C	1.04193e-09	-1.72936e-10	-1.57905	8.82522e-06	-1.72936e-10	-1.55491
46208315	chr1:46208315:TG:T	1.04766e-09	-1.72936e-10	-1.57357	9.18121e-06	-1.72936e-10	-1.51536
46208353	chr1:46208353:T:C	1.04206e-09	-1.72936e-10	-1.57892	8.81735e-06	-1.72936e-10	-1.5558
46208578	chr1:46208578:C:T	8.96385e-06	7.57009	-0.0892644	0.000277585	2.13063	-0.237021
46208743	chr1:46208743:A:G	1.04155e-09	-1.72936e-10	-1.57942	8.91302e-06	-1.72936e-10	-1.54501
46210020	chr1:46210020:C:A	1.82276e-10	-1.74527	-1.57709	1.48747e-06	-1.77945	-1.55599
46210071	chr1:46210071:C:T	1.45532e-09	-1.72936e-10	-1.2449	9.05017e-06	-1.72936e-10	-1.52973
46210360	chr1:46210360:C:CAGCA	1.45178e-09	-1.72936e-10	-1.24734	9.04178e-06	-1.72936e-10	-1.53066
46210767	chr1:46210767:G:A	1.82789e-09	-1.72936e-10	-1.01697	1.25588e-05	-1.72936e-10	-1.2021
46211073	chr1:46211073:C:T	1.1141e-09	-1.72936e-10	-1.51208	8.97475e-06	-1.72936e-10	-1.5381
46211442	chr1:46211442:C:CACAT	9.2269e-09	0.601995	-5.64276e-10	1.1718e-05	-1.27139	-5.64276e-10
46211448	chr1:46211448:C:T	2.06649e-09	-1.72936e-10	-0.894275	2.49614e-05	-1.72936e-10	-0.515189
46211452	chr1:46211452:C:T	1.1952e-09	-1.72936e-10	-1.44181	1.15388e-05	-1.72936e-10	-1.2868
46211547	chr1:46211547:T:C	1.96938e-10	-1.73135	-1.51364	1.5004e-06	-1.77908	-1.5477
46212054	chr1:46212054:A:G	1.46831e-09	-1.72936e-10	-1.23602	9.08157e-06	-1.72936e-10	-1.52627
46212246	chr1:46212246:A:G	1.60275e-07	3.20894	0.247823	5.0253e-05	0.15922	0.0253312
46212438	chr1:46212438:G:A	1.35106e-09	-1.31924	-5.64276e-10	8.67884e-06	-1.57163	-5.64276e-10
46212517	chr1:46212517:G:A	1.5047e-09	-1.72936e-10	-1.21153	9.14352e-06	-1.72936e-10	-1.51947
46212523	chr1:46212523:C:T	1.25157e-09	-1.72936e-10	-1.39573	1.31799e-05	-1.72936e-10	-1.15383
46212987	chr1:46212987:A:G	1.5066e-09	-1.72936e-10	-1.21027	9.17317e-06	-1.72936e-10	-1.51624
46213066	chr1:46213066:A:G	1.48716e-09	-1.72936e-10	-1.22326	9.1248e-06	-1.72936e-10	-1.52152
46213217	chr1:46213217:G:A	1.28044e-09	-1.72936e-10	-1.37292	8.6938e-06	-1.72936e-10	-1.56991
46213492	chr1:46213492:G:A	1.44505e-09	-1.72936e-10	-1.25198	9.04229e-06	-1.72936e-10	-1.53061
46213596	chr1:46213596:C:T	1.0424e-09	-1.72936e-10	-1.57861	8.98945e-06	-1.72936e-10	-1.53647
46213966	chr1:46213966:T:A	1.42354e-09	-1.72936e-10	-1.26698	1.11618e-05	-1.72936e-10	-1.32002
46214164	chr1:46214164:G:A	1.43931e-09	-1.72936e-10	-1.25596	9.00946e-06	-1.72936e-10	-1.53424
46214412	chr1:46214412:G:A	1.32932e-09	-1.72936e-10	-1.33546	8.77319e-06	-1.72936e-10	-1.56082
46214964	chr1:46214964:C:T	4.3766e-07	3.80196	0.659354	0.000123766	0.54424	0.541631
46215170	chr1:46215170:A:G	1.43845e-09	-1.72936e-10	-1.25656	9.004e-06	-1.72936e-10	-1.53485
46215620	chr1:46215620:T:G	1.44197e-09	-1.72936e-10	-1.25412	9.01571e-06	-1.72936e-10	-1.53355
46215642	chr1:46215642:T:C	1.47568e-09	-1.72936e-10	-1.23101	9.09287e-06	-1.72936e-10	-1.52503
46215771	chr1:46215771:G:T	1.46933e-09	-1.72936e-10	-1.23532	9.07695e-06	-1.72936e-10	-1.52678
46215843	chr1:46215843:A:G	1.94674e-10	-1.77943	-1.47713	1.64801e-06	-1.74337	-1.48958
46215905	chr1:46215905:T:G	2.58415e-09	-1.72936e-10	-0.670733	2.7809e-05	-1.72936e-10	-0.407161
46216581	chr1:46216581:A:C	1.79031e-09	-1.72936e-10	-1.03774	1.23263e-05	-1.72936e-10	-1.22078
46217342	chr1:46217342:G:A	1.45803e-09	-1.72936e-10	-1.24304	9.05388e-06	-1.72936e-10	-1.52932
46217582	chr1:46217582:G:A	1.26682e-09	-1.72936e-10	-1.38362	1.12356e-05	-1.72936e-10	-1.31343
46217680	chr1:46217680:T:C	1.43788e-09	-1.72936e-10	-1.25696	9.00507e-06	-1.72936e-10	-1.53473
46217690	chr1:46217690:C:T	1.43796e-09	-1.72936e-10	-1.2569	9.00608e-06	-1.72936e-10	-1.53462
46217813	chr1:46217813:C:T	1.05079e-09	-1.72936e-10	-1.57059	8.67594e-06	-1.72936e-10	-1.57197
46217880	chr1:46217880:G:A	1.43515e-09	-1.72936e-10	-1.25886	8.99951e-06	-1.72936e-10	-1.53535
46218215	chr1:46218215:G:A	2.50629e-09	-1.72936e-10	-0.701325	2.6864e-05	-1.72936e-10	-0.441731
46218245	chr1:46218245:C:T	1.93506e-09	-1.72936e-10	-0.959991	1.31655e-05	-1.72936e-10	-1.15492
46219342	chr1:46219342:A:G	1.27395e-09	-1.72936e-10	-1.37801	9.26837e-06	-1.72936e-10	-1.50591
46219361	chr1:46219361:C:T	1.0417e-09	-1.72936e-10	-1.57927	8.84656e-06	-1.72936e-10	-1.55249
46219733	chr1:46219733:A:G	1.6223e-09	-1.72936e-10	-1.13628	1.67307e-05	-1.72936e-10	-0.915275
46220476	chr1:46220476:A:C	2.64823e-09	-1.72936e-10	-0.646235	1.44081e-05	-1.72936e-10	-1.06473
46221272	chr1:46221272:C:T	1.06282e-09	-1.72936e-10	-1.5592	9.21334e-06	-1.72936e-10	-1.51187
46222189	chr1:46222189:C:T	1.46832e-09	-1.72936e-10	-1.23601	1.57811e-05	-1.72936e-10	-0.973704
46222586	chr1:46222586:A:G	1.079e-09	-1.72936e-10	-1.54409	8.75499e-06	-1.72936e-10	-1.56289
46223489	chr1:46223489:G:C	1.34126e-09	-1.72936e-10	-1.32652	8.80633e-06	-1.72936e-10	-1.55705
46223589	chr1:46223589:T:C	1.36349e-09	-1.72936e-10	-1.31008	8.84965e-06	-1.72936e-10	-1.55214
46223869	chr1:46223869:C:T	1.4184e-09	-1.72936e-10	-1.2706	8.97013e-06	-1.72936e-10	-1.53862
46224012	chr1:46224012:G:A	1.39624e-09	-1.72936e-10	-1.28635	9.70755e-06	-1.72936e-10	-1.45962
46224523	chr1:46224523:G:A	1.40179e-09	-1.72936e-10	-1.28238	8.93152e-06	-1.72936e-10	-1.54293
46224618	chr1:46224618:C:T	1.44907e-08	1.53169	-0.478314	1.38315e-05	-0.232079	-0.873495
46224634	chr1:46224634:G:A	1.16279e-09	-1.72936e-10	-1.46931	9.44142e-06	-1.72936e-10	-1.48741
46224659	chr1:46224659:G:C	1.06063e-08	2.224	-1.48269	5.77499e-06	-0.404279	-1.5747
46224683	chr1:46224683:A:G	3.78243e-09	-1.72936e-10	-0.289763	2.29286e-05	-1.72936e-10	-0.600132
46224753	chr1:46224753:A:T	1.72943e-09	-1.72936e-10	-1.07234	1.75228e-05	-1.72936e-10	-0.869014
46224846	chr1:46224846:C:T	1.36811e-09	-1.72936e-10	-1.3067	8.85694e-06	-1.72936e-10	-1.55132
46225124	chr1:46225124:C:T	1.86994e-09	-1.72936e-10	-0.994224	2.04766e-05	-1.72936e-10	-0.713238
46226100	chr1:46226100:C:T	1.04682e-09	-1.72936e-10	-1.57437	8.61108e-06	-1.72936e-10	-1.57947
46226375	chr1:46226375:C:T	1.37614e-09	-1.72936e-10	-1.30084	9.61969e-06	-1.72936e-10	-1.46871
46228269	chr1:46228269:T:C	1.39512e-09	-1.72936e-10	-1.28715	9.70254e-06	-1.72936e-10	-1.46013
46228403	chr1:46228403:G:A	1.17709e-09	-1.72936e-10	-1.45708	1.13187e-05	-1.72936e-10	-1.30606
46228843	chr1:46228843:A:G	1.37393e-09	-1.72936e-10	-1.30245	8.86792e-06	-1.72936e-10	-1.55008
46228906	chr1:46228906:C:T	3.5127e-09	-1.72936e-10	-0.363743	2.56982e-05	-1.72936e-10	-0.486099
46229029	chr1:46229029:G:T	2.01444e-08	2.58733	-1.20453	8.04345e-06	-0.133503	-1.51416
46229131	chr1:46229131:G:A	9.6113e-10	-1.65977	-5.64276e-10	7.15105e-06	-1.76526	-5.64276e-10
46229142	chr1:46229142:G:C	1.39495e-09	-1.72936e-10	-1.28727	9.7018e-06	-1.72936e-10	-1.46021
46229242	chr1:46229242:C:T	1.04807e-09	-1.72936e-10	-1.57318	8.61148e-06	-1.72936e-10	-1.57942
46229349	chr1:46229349:G:A	1.09651e-09	-1.72936e-10	-1.52799	8.85805e-06	-1.72936e-10	-1.55119
46230027	chr1:46230027:C:T	8.53869e-10	-1.77811	-5.64276e-10	8.07877e-06	-1.64328	-5.64276e-10
46230374	chr1:46230374:G:A	1.39383e-09	-1.72936e-10	-1.28807	8.91376e-06	-1.72936e-10	-1.54492
46230732	chr1:46230732:G:T	1.38975e-09	-1.72936e-10	-1.291	9.67572e-06	-1.72936e-10	-1.4629
46231002	chr1:46231002:T:C	1.81031e-10	-1.7763	-1.55292	1.72521e-06	-1.72641	-1.46076
46232022	chr1:46232022:C:T	1.40886e-09	-1.72936e-10	-1.27735	8.94486e-06	-1.72936e-10	-1.54144
46232345	chr1:46232345:C:A	1.51408e-09	-1.20532	-5.64276e-10	3.2998e-05	-0.236072	-5.64276e-10
46232623	chr1:46232623:G:C	1.40028e-09	-1.72936e-10	-1.28346	8.926e-06	-1.72936e-10	-1.54355
46232658	chr1:46232658:C:T	1.48058e-09	-1.72936e-10	-1.2277	9.13627e-06	-1.72936e-10	-1.52027
46233016	chr1:46233016:A:G	1.02711e-09	-1.59338	-5.64276e-10	1.46077e-05	-1.05097	-5.64276e-10
46233246	chr1:46233246:A:T	1.41921e-09	-1.72936e-10	-1.27003	8.97141e-06	-1.72936e-10	-1.53848
46235382	chr1:46235382:G:T	1.41512e-09	-1.72936e-10	-1.27292	8.96038e-06	-1.72936e-10	-1.53971
46235415	chr1:46235415:T:C	1.39622e-09	-1.72936e-10	-1.28636	8.91918e-06	-1.72936e-10	-1.54431
46235614	chr1:46235614:T:C	2.22581e-09	0.563749	-1.38376	1.88066e-06	-1.52148	-1.57942
46236599	chr1:46236599:T:G	1.94037e-10	-1.77794	-1.4819	1.53374e-06	-1.73864	-1.56616
46236800	chr1:46236800:A:AGTTGTT	1.42545e-09	-1.72936e-10	-1.26564	8.98814e-06	-1.72936e-10	-1.53661
46237082	chr1:46237082:C:T	1.38887e-09	-1.72936e-10	-1.29164	8.90057e-06	-1.72936e-10	-1.5464
46237635	chr1:46237635:T:C	1.9097e-10	-1.77615	-1.49962	1.5364e-06	-1.7308	-1.57228
46237738	chr1:46237738:A:G	1.43252e-09	-1.72936e-10	-1.26069	9.00434e-06	-1.72936e-10	-1.53481
46238068	chr1:46238068:A:G	1.0499e-09	-1.72936e-10	-1.57143	8.91495e-06	-1.72936e-10	-1.54479
46238362	chr1:46238362:T:C	1.89127e-09	-1.72936e-10	-0.982881	2.20572e-05	-1.72936e-10	-0.638878
46239074	chr1:46239074:A:C	1.40296e-09	-1.72936e-10	-1.28154	8.93618e-06	-1.72936e-10	-1.54241
46239410	chr1:46239410:C:T	1.45386e-09	-1.72936e-10	-1.24591	1.55143e-05	-1.72936e-10	-0.990754
46239693	chr1:46239693:T:C	1.40232e-09	-1.72936e-10	-1.282	8.93253e-06	-1.72936e-10	-1.54282
46239694	chr1:46239694:T:C	1.41112e-09	-1.72936e-10	-1.27575	8.95469e-06	-1.72936e-10	-1.54034
46239876	chr1:46239876:G:A	3.42613e-09	-1.72936e-10	-0.388696	2.10405e-05	-1.72936e-10	-0.68607
46239995	chr1:46239995:C:T	1.45989e-09	-1.72936e-10	-1.24177	9.06744e-06	-1.72936e-10	-1.52783
46240149	chr1:46240149:A:G	1.40988e-09	-1.72936e-10	-1.27663	8.9494e-06	-1.72936e-10	-1.54093
46243017	chr1:46243017:C:T	1.1252e-09	-1.72936e-10	-1.50217	8.74109e-06	-1.72936e-10	-1.56448
46243423	chr1:46243423:T:C	1.4815e-09	-1.72936e-10	-1.22708	9.12347e-06	-1.72936e-10	-1.52167
46243587	chr1:46243587:A:G	1.09015e-09	-1.72936e-10	-1.53381	8.91336e-06	-1.72936e-10	-1.54497
46243794	chr1:46243794:A:G	1.35538e-09	-1.72936e-10	-1.31604	1.41231e-05	-1.72936e-10	-1.08471
46244054	chr1:46244054:GACTAC:G	1.6286e-09	-1.72936e-10	-1.13241	1.67085e-05	-1.72936e-10	-0.9166
46244160	chr1:46244160:T:G	1.27034e-09	-1.72936e-10	-1.38084	1.22867e-05	-1.72936e-10	-1.224
46244533	chr1:46244533:C:T	2.98061e-09	1.05017	-1.57817	3.18157e-06	-1.2753	-1.29984
46244662	chr1:46244662:A:G	1.4093e-09	-1.72936e-10	-1.27703	1.02877e-05	-1.72936e-10	-1.40157
46245069	chr1:46245069:A:G	1.95613e-09	-1.72936e-10	-0.949159	1.56001e-05	-1.72936e-10	-0.985243
46245218	chr1:46245218:T:C	2.00079e-09	-1.72936e-10	-0.926587	2.24549e-05	-1.72936e-10	-0.621008
46246204	chr1:46246204:C:T	1.44845e-09	-1.72936e-10	-1.24963	9.03994e-06	-1.72936e-10	-1.53087
46246969	chr1:46246969:C:CT	1.43733e-09	-1.72936e-10	-1.25734	9.01347e-06	-1.72936e-10	-1.5338
46247021	chr1:46247021:T:C	1.41928e-09	-1.72936e-10	-1.26998	8.97239e-06	-1.72936e-10	-1.53837
46247380	chr1:46247380:C:G	1.82367e-09	-1.72936e-10	-1.01928	1.27737e-05	-1.72936e-10	-1.18513
46247806	chr1:46247806:T:G	1.56389e-09	-1.72936e-10	-1.17295	9.33878e-06	-1.72936e-10	-1.49834
46247871	chr1:46247871:T:C	1.43566e-09	-1.72936e-10	-1.2585	9.0125e-06	-1.72936e-10	-1.53391
46248009	chr1:46248009:C:T	1.46854e-09	-1.72936e-10	-1.23586	1.57234e-05	-1.72936e-10	-0.977369
46248294	chr1:46248294:A:G	4.42581e-10	-1.21965	-1.21561	1.2111e-05	-0.205799	-1.0326
46248570	chr1:46248570:A:G	8.56276e-10	-1.77529	-5.64276e-10	7.76345e-06	-1.68309	-5.64276e-10
46248904	chr1:46248904:T:C	1.42804e-09	-1.72936e-10	-1.26383	8.99395e-06	-1.72936e-10	-1.53597
46249217	chr1:46249217:G:A	1.42314e-09	-1.72936e-10	-1.26726	8.98038e-06	-1.72936e-10	-1.53748
46249422	chr1:46249422:T:C	1.42869e-09	-1.72936e-10	-1.26337	8.99568e-06	-1.72936e-10	-1.53577
46249557	chr1:46249557:G:A	1.42545e-09	-1.72936e-10	-1.26564	8.98814e-06	-1.72936e-10	-1.53661
46249611	chr1:46249611:G:A	7.33828e-09	-1.72936e-10	0.372976	0.000325448	-1.72936e-10	2.05269
46250202	chr1:46250202:C:CA	1.90776e-10	-1.77844	-1.49835	1.52051e-06	-1.74144	-1.57203
46251370	chr1:46251370:T:C	1.42272e-09	-1.72936e-10	-1.26756	8.98129e-06	-1.72936e-10	-1.53738
46252419	chr1:46252419:A:G	1.42035e-09	-1.72936e-10	-1.26923	8.97391e-06	-1.72936e-10	-1.5382
46252702	chr1:46252702:C:G	1.07672e-09	-1.72936e-10	-1.54621	1.01223e-05	-1.72936e-10	-1.41777
46252704	chr1:46252704:A:G	3.48582e-09	-1.72936e-10	-0.371426	2.12219e-05	-1.72936e-10	-0.677485
46252983	chr1:46252983:G:A	9.66193e-10	-1.65452	-5.64276e-10	7.17844e-06	-1.76144	-5.64276e-10
46253089	chr1:46253089:G:A	1.42717e-09	-1.72936e-10	-1.26444	8.99191e-06	-1.72936e-10	-1.53619
46253245	chr1:46253245:T:C	3.37646e-09	1.17546	-1.57876	3.32244e-06	-1.22114	-1.31067
46253343	chr1:46253343:T:G	1.42595e-09	-1.72936e-10	-1.26529	8.98613e-06	-1.72936e-10	-1.53684
46253489	chr1:46253489:C:T	1.41821e-09	-1.72936e-10	-1.27074	8.96812e-06	-1.72936e-10	-1.53884
46254165	chr1:46254165:T:C	1.09047e-09	-1.72936e-10	-1.53352	8.73285e-06	-1.72936e-10	-1.56543
46254451	chr1:46254451:T:G	3.62995e-09	-0.33091	-5.64276e-10	1.48982e-05	-1.03128	-5.64276e-10
46254732	chr1:46254732:G:A	1.3645e-09	-1.72936e-10	-1.30934	8.85024e-06	-1.72936e-10	-1.55207
46254933	chr1:46254933:G:A	1.4553e-09	-1.72936e-10	-1.24492	9.05631e-06	-1.72936e-10	-1.52906
46255230	chr1:46255230:A:G	1.42489e-09	-1.72936e-10	-1.26603	8.98441e-06	-1.72936e-10	-1.53703
46255462	chr1:46255462:C:T	1.40472e-09	-1.72936e-10	-1.28029	8.93293e-06	-1.72936e-10	-1.54277
46255483	chr1:46255483:T:C	1.18334e-09	-0.394817	-1.05697	1.54019e-06	-1.76719	-1.53342
46255656	chr1:46255656:A:G	1.45786e-09	-1.72936e-10	-1.24316	9.06182e-06	-1.72936e-10	-1.52845
46255830	chr1:46255830:C:T	1.4266e-09	-1.72936e-10	-1.26484	8.9883e-06	-1.72936e-10	-1.5366
46255831	chr1:46255831:A:G	1.07351e-09	-1.72936e-10	-1.5492	1.00546e-05	-1.72936e-10	-1.42449
46256311	chr1:46256311:T:G	7.90538e-09	-1.72936e-10	0.447415	9.50623e-05	-1.72936e-10	0.822014
46256487	chr1:46256487:T:A	8.44316e-09	0.513228	-5.64276e-10	1.99719e-05	-0.738192	-5.64276e-10
46256717	chr1:46256717:A:G	1.44027e-09	0.320675	-1.57597	2.88315e-06	-1.25222	-1.42142
46256947	chr1:46256947:C:G	1.64381e-09	-1.72936e-10	-1.12311	1.08813e-05	-1.72936e-10	-1.34547
46257267	chr1:46257267:T:C	4.13671e-10	-0.974533	-1.52828	1.91041e-06	-1.50808	-1.57712
46257825	chr1:46257825:C:G	7.77832e-09	0.431212	-5.64276e-10	0.00017777	1.44797	-5.64276e-10
46257960	chr1:46257960:T:G	1.42545e-09	-1.72936e-10	-1.26564	8.98814e-06	-1.72936e-10	-1.53661
46258437	chr1:46258437:GT:G	1.57489e-09	-1.72936e-10	-1.16594	1.6156e-05	-1.72936e-10	-0.950229
46258440	chr1:46258440:C:G	1.28903e-09	-1.72936e-10	-1.36623	1.21607e-05	-1.72936e-10	-1.23431
46259073	chr1:46259073:G:A	1.46725e-09	-1.72936e-10	-1.23674	9.08447e-06	-1.72936e-10	-1.52595
46259320	chr1:46259320:G:A	1.0241e-09	-1.59632	-5.64276e-10	7.53076e-06	-1.71352	-5.64276e-10
46259632	chr1:46259632:T:C	1.43086e-09	-1.72936e-10	-1.26185	9.00014e-06	-1.72936e-10	-1.53528
46259725	chr1:46259725:G:A	1.97199e-10	-1.77893	-1.46474	1.53441e-06	-1.74505	-1.55933
46259943	chr1:46259943:G:A	1.57681e-09	-1.72936e-10	-1.16472	1.61811e-05	-1.72936e-10	-0.948678
46260269	chr1:46260269:G:A	1.17219e-09	-1.34041	-0.120847	3.64186e-05	0.0970628	-0.234503
46260316	chr1:46260316:CAGG:C	1.42545e-09	-1.72936e-10	-1.26564	8.98814e-06	-1.72936e-10	-1.53661
46260360	chr1:46260360:T:G	1.45055e-09	-1.72936e-10	-1.24819	1.05222e-05	-1.72936e-10	-1.37903
46260385	chr1:46260385:A:C	1.17909e-09	-1.32364	-0.131752	3.72909e-05	0.131462	-0.245233
46260410	chr1:46260410:C:T	1.40662e-09	-1.72936e-10	-1.27894	8.94365e-06	-1.72936e-10	-1.54158
46260483	chr1:46260483:C:T	1.57489e-09	-1.72936e-10	-1.16594	1.6156e-05	-1.72936e-10	-0.950229
46261202	chr1:46261202:TTG:T	1.3925e-09	-1.72936e-10	-1.28903	1.39337e-05	-1.72936e-10	-1.09821
46261632	chr1:46261632:C:T	5.9222e-10	-1.6619	-0.48211	5.59647e-06	-1.75989	-0.250489
46261697	chr1:46261697:T:C	1.07107e-09	-1.72936e-10	-1.55147	8.96989e-06	-1.72936e-10	-1.53865
46262267	chr1:46262267:C:T	1.77789e-10	-1.76938	-1.57791	1.54369e-06	-1.77467	-1.52367
46263241	chr1:46263241:A:G	2.11531e-10	-1.72457	-1.44894	2.84616e-06	-1.151	-1.53555
46263431	chr1:46263431:A:G	1.42545e-09	-1.72936e-10	-1.26564	8.98814e-06	-1.72936e-10	-1.53661
46263985	chr1:46263985:T:C	1.42253e-09	-1.72936e-10	-1.26769	8.98126e-06	-1.72936e-10	-1.53738
46264011	chr1:46264011:A:G	1.42452e-09	-1.72936e-10	-1.26629	8.98571e-06	-1.72936e-10	-1.53688
46264500	chr1:46264500:G:A	1.9822e-10	-1.77932	-1.45919	1.53172e-06	-1.74915	-1.55698
46264549	chr1:46264549:A:T	1.428e-09	-1.72936e-10	-1.26386	8.99377e-06	-1.72936e-10	-1.53599
46264726	chr1:46264726:G:A	2.13977e-10	-1.64973	-1.51228	1.8191e-06	-1.66888	-1.46529
46265181	chr1:46265181:T:A	1.98831e-09	0.646611	-1.57945	2.31744e-06	-1.46488	-1.42718
46265204	chr1:46265204:C:T	2.29447e-09	-1.72936e-10	-0.789625	1.62203e-05	-1.72936e-10	-0.946257
46265519	chr1:46265519:T:C	1.40631e-09	-1.72936e-10	-1.27916	8.94389e-06	-1.72936e-10	-1.54155
46265534	chr1:46265534:A:G	1.42393e-09	-1.72936e-10	-1.26671	8.98164e-06	-1.72936e-10	-1.53734
46265657	chr1:46265657:C:A	1.43021e-09	-1.72936e-10	-1.26231	8.99936e-06	-1.72936e-10	-1.53536
46266022	chr1:46266022:C:T	3.79139e-09	1.27258	-1.55998	2.88266e-06	-1.16009	-1.51371
46266051	chr1:46266051:G:C	1.42545e-09	-1.72936e-10	-1.26564	8.98814e-06	-1.72936e-10	-1.53661
46266504	chr1:46266504:C:T	1.43789e-09	-1.72936e-10	-1.25695	9.01743e-06	-1.72936e-10	-1.53336
46267256	chr1:46267256:G:T	7.06072e-09	-1.72936e-10	0.334419	0.000309257	-1.72936e-10	2.00166
46267267	chr1:46267267:C:T	1.42724e-09	-1.72936e-10	-1.26439	8.9924e-06	-1.72936e-10	-1.53614
46267276	chr1:46267276:C:G	3.06607e-10	-1.23465	-1.56767	1.82791e-06	-1.63797	-1.49138
46267687	chr1:46267687:G:A	1.45816e-09	-1.72936e-10	-1.24296	9.06607e-06	-1.72936e-10	-1.52798
46268058	chr1:46268058:GA:G	1.64422e-09	-1.72936e-10	-1.12286	1.0883e-05	-1.72936e-10	-1.34531
46268174	chr1:46268174:C:T	1.75981e-10	-1.77833	-1.57918	1.52877e-06	-1.76127	-1.54678
46268311	chr1:46268311:C:T	1.42714e-09	-1.72936e-10	-1.26445	8.99176e-06	-1.72936e-10	-1.53621
46268669	chr1:46268669:C:CATT	1.42545e-09	-1.72936e-10	-1.26564	8.98814e-06	-1.72936e-10	-1.53661
46269120	chr1:46269120:C:T	2.97649e-09	1.04989	-1.57927	3.0822e-06	-1.28415	-1.32272
46269268	chr1:46269268:A:G	1.43145e-09	-1.72936e-10	-1.26144	9.00717e-06	-1.72936e-10	-1.5345
46269440	chr1:46269440:TG:T	1.16462e-09	-1.72936e-10	-1.46774	9.46676e-06	-1.72936e-10	-1.48473
46271024	chr1:46271024:T:C	1.44651e-09	-1.72936e-10	-1.25097	9.03537e-06	-1.72936e-10	-1.53137
46272634	chr1:46272634:G:A	1.57489e-09	-1.72936e-10	-1.16594	1.6156e-05	-1.72936e-10	-0.950229
46272635	chr1:46272635:G:T	1.75112e-09	-1.72936e-10	-1.05987	1.84101e-05	-1.72936e-10	-0.819621
46273228	chr1:46273228:T:C	1.42444e-09	-1.72936e-10	-1.26635	8.98445e-06	-1.72936e-10	-1.53702
46274067	chr1:46274067:T:A	1.3834e-09	-1.72936e-10	-1.29558	1.11217e-05	-1.72936e-10	-1.32362
46274142	chr1:46274142:T:C	2.39563e-09	-1.72936e-10	-0.746484	2.84576e-05	-1.72936e-10	-0.384103
46275078	chr1:46275078:T:C	1.38247e-09	-1.72936e-10	-1.29626	8.89028e-06	-1.72936e-10	-1.54756
46275539	chr1:46275539:A:G	2.01243e-10	-1.66841	-1.55497	1.96937e-06	-1.50625	-1.54855
46275567	chr1:46275567:C:T	1.25673e-09	-1.72936e-10	-1.39162	1.21096e-05	-1.72936e-10	-1.23852
46275793	chr1:46275793:A:G	1.32232e-09	-1.72936e-10	-1.34074	8.77047e-06	-1.72936e-10	-1.56113
46276437	chr1:46276437:C:T	1.46789e-09	-1.72936e-10	-1.2363	9.09119e-06	-1.72936e-10	-1.52521
46276589	chr1:46276589:G:T	6.79363e-10	-1.5002	-0.506531	1.39314e-05	-0.508288	-0.590082
46276889	chr1:46276889:T:C	1.42505e-09	-1.72936e-10	-1.26592	8.98582e-06	-1.72936e-10	-1.53687
46277153	chr1:46277153:C:G	1.28097e-09	-1.72936e-10	-1.37251	1.24228e-05	-1.72936e-10	-1.21299
46277280	chr1:46277280:G:C	2.40662e-10	-1.67513	-1.36936	3.92786e-06	-1.43421	-0.930209
46278228	chr1:46278228:C:T	4.30188e-10	-1.54014	-0.923517	9.11314e-06	-0.594939	-0.927863
46279823	chr1:46279823:T:C	1.42876e-09	-1.72936e-10	-1.26332	8.99446e-06	-1.72936e-10	-1.53591
46280492	chr1:46280492:C:T	4.44568e-10	-1.49561	-0.935169	9.85209e-06	-0.505511	-0.939324
46280966	chr1:46280966:A:G	2.67221e-09	-1.72936e-10	-0.637221	2.9515e-05	-1.72936e-10	-0.347619
46280972	chr1:46280972:T:C	1.04212e-09	-1.72936e-10	-1.57887	8.90803e-06	-1.72936e-10	-1.54557
46280976	chr1:46280976:T:C	1.88188e-09	-1.72936e-10	-0.987857	2.07559e-05	-1.72936e-10	-0.699687
46281629	chr1:46281629:T:C	1.96941e-10	-1.67117	-1.57381	2.59772e-06	-1.43534	-1.34254
46281690	chr1:46281690:G:A	1.42104e-09	-1.72936e-10	-1.26874	8.97529e-06	-1.72936e-10	-1.53804
46282212	chr1:46282212:G:A	1.42799e-09	-1.72936e-10	-1.26386	8.99408e-06	-1.72936e-10	-1.53595
46283561	chr1:46283561:A:C	1.42657e-09	-1.72936e-10	-1.26485	8.99075e-06	-1.72936e-10	-1.53632
46283714	chr1:46283714:T:C	7.10109e-09	-1.72936e-10	0.34012	0.00034899	-1.72936e-10	2.12253
46284430	chr1:46284430:T:C	1.26863e-09	-1.72936e-10	-1.38219	1.22632e-05	-1.72936e-10	-1.22592
46284517	chr1:46284517:G:A	1.4287e-09	-1.72936e-10	-1.26336	8.99583e-06	-1.72936e-10	-1.53576
46285269	chr1:46285269:C:T	1.80809e-09	-1.72936e-10	-1.02786	1.91537e-05	-1.72936e-10	-0.780025
46285312	chr1:46285312:G:A	1.46054e-09	-1.72936e-10	-1.24132	9.07187e-06	-1.72936e-10	-1.52734
46286815	chr1:46286815:T:C	1.88702e-10	-1.74244	-1.54527	2.60307e-06	-1.33046	-1.44537
46287355	chr1:46287355:G:A	1.75603e-09	0.522367	-1.57944	2.20211e-06	-1.52697	-1.41613
46287569	chr1:46287569:C:T	1.52281e-09	-1.72936e-10	-1.19957	1.54931e-05	-1.72936e-10	-0.992125
46288092	chr1:46288092:C:G	1.03294e-09	-1.58772	-5.64276e-10	7.40401e-06	-1.7305	-5.64276e-10
46288814	chr1:46288814:G:A	2.28024e-09	0.781918	-1.57776	2.78714e-06	-1.4162	-1.29131
46288831	chr1:46288831:T:C	1.42245e-09	-1.72936e-10	-1.26775	8.97918e-06	-1.72936e-10	-1.53761
46289043	chr1:46289043:T:C	1.54498e-09	-1.72936e-10	-1.18512	9.30816e-06	-1.72936e-10	-1.50163
46289433	chr1:46289433:CAA:C	2.3504e-10	-1.77927	-1.28886	2.56154e-06	-1.72038	-1.07153
46290128	chr1:46290128:C:T	2.02246e-10	-1.77461	-1.44379	1.50696e-06	-1.77113	-1.55129
46290531	chr1:46290531:C:T	1.46078e-09	-1.72936e-10	-1.24116	9.07201e-06	-1.72936e-10	-1.52732
46291691	chr1:46291691:C:T	3.5781e-09	-1.72936e-10	-0.345296	2.73503e-05	-1.72936e-10	-0.423792
46291811	chr1:46291811:C:T	1.49729e-09	-1.72936e-10	-1.21647	9.15315e-06	-1.72936e-10	-1.51842
46291870	chr1:46291870:G:A	1.87361e-10	-1.71713	-1.57772	2.97009e-06	-1.33564	-1.30829
46292588	chr1:46292588:T:C	1.98103e-09	-1.72936e-10	-0.936509	2.20019e-05	-1.72936e-10	-0.64139
46292778	chr1:46292778:G:A	1.45307e-09	-1.72936e-10	-1.24645	1.05516e-05	-1.72936e-10	-1.37624
46292923	chr1:46292923:C:T	1.37983e-09	-1.72936e-10	-1.29817	8.88621e-06	-1.72936e-10	-1.54802
46293228	chr1:46293228:G:C	1.43094e-09	-1.72936e-10	-1.2618	8.99852e-06	-1.72936e-10	-1.53546
46293246	chr1:46293246:TTTAG:T	1.41503e-09	-1.72936e-10	-1.27298	1.49502e-05	-1.72936e-10	-1.02779
46293275	chr1:46293275:A:AG	2.03721e-10	-1.66996	-1.54118	2.01645e-06	-1.508	-1.52318
46293334	chr1:46293334:C:T	3.1927e-09	-1.72936e-10	-0.459261	2.45315e-05	-1.72936e-10	-0.53256
46293873	chr1:46293873:G:A	3.70637e-10	-1.36081	-1.25185	9.06309e-06	-0.450311	-1.078
46294170	chr1:46294170:G:A	1.43695e-09	-1.72936e-10	-1.25761	9.00927e-06	-1.72936e-10	-1.53426
46294397	chr1:46294397:C:T	1.32678e-09	-1.72936e-10	-1.33737	1.30261e-05	-1.72936e-10	-1.16556
46294399	chr1:46294399:C:T	1.44061e-09	-1.72936e-10	-1.25506	9.01926e-06	-1.72936e-10	-1.53316
46294462	chr1:46294462:T:C	1.05686e-09	-1.72936e-10	-1.56482	8.97757e-06	-1.72936e-10	-1.53779
46294494	chr1:46294494:C:T	3.96153e-09	-0.243498	-5.64276e-10	2.19801e-05	-0.642381	-5.64276e-10
46294559	chr1:46294559:C:T	1.46893e-09	-1.72936e-10	-1.23559	9.09274e-06	-1.72936e-10	-1.52504
46294983	chr1:46294983:G:A	1.45901e-09	-1.72936e-10	-1.24237	9.0686e-06	-1.72936e-10	-1.5277
46295712	chr1:46295712:C:T	1.6433e-09	-1.72936e-10	-1.12342	1.08787e-05	-1.72936e-10	-1.34571
46295717	chr1:46295717:G:A	1.78546e-10	-1.77931	-1.56373	1.54659e-06	-1.74275	-1.55371
46295824	chr1:46295824:T:C	4.06474e-09	1.33098	-1.54876	2.91061e-06	-1.1328	-1.53136
46295845	chr1:46295845:G:A	3.40272e-07	4.20962	-5.64276e-10	0.000130856	1.14158	-5.64276e-10
46296011	chr1:46296011:T:C	1.46825e-09	-1.72936e-10	-1.23605	9.09125e-06	-1.72936e-10	-1.52521
46296240	chr1:46296240:C:T	1.57675e-09	-1.72936e-10	-1.16476	1.11756e-05	-1.72936e-10	-1.31878
46297372	chr1:46297372:T:C	1.46021e-09	-1.72936e-10	-1.24155	9.07119e-06	-1.72936e-10	-1.52742
46297463	chr1:46297463:T:C	1.46526e-09	-1.72936e-10	-1.2381	9.08305e-06	-1.72936e-10	-1.52611
46297871	chr1:46297871:C:T	1.45901e-09	-1.72936e-10	-1.24237	9.0686e-06	-1.72936e-10	-1.5277
46297918	chr1:46297918:G:C	1.45901e-09	-1.72936e-10	-1.24237	9.0686e-06	-1.72936e-10	-1.5277
46298588	chr1:46298588:A:T	1.44161e-09	-1.72936e-10	-1.25437	9.02402e-06	-1.72936e-10	-1.53263
46298957	chr1:46298957:TCTTTC:T	1.45901e-09	-1.72936e-10	-1.24237	9.0686e-06	-1.72936e-10	-1.5277
46299483	chr1:46299483:G:C	1.27126e-09	-1.38012	-5.64276e-10	2.67403e-05	-0.446346	-5.64276e-10
46299552	chr1:46299552:C:T	1.45406e-09	-1.72936e-10	-1.24577	9.05623e-06	-1.72936e-10	-1.52907
46299624	chr1:46299624:A:C	1.45561e-09	-1.72936e-10	-1.2447	9.05886e-06	-1.72936e-10	-1.52878
46300301	chr1:46300301:C:T	1.05094e-09	-1.72936e-10	-1.57044	9.25636e-06	-1.72936e-10	-1.50721
46300490	chr1:46300490:T:C	1.45326e-09	-1.72936e-10	-1.24632	9.05509e-06	-1.72936e-10	-1.52919
46301099	chr1:46301099:G:A	1.16569e-09	-1.72936e-10	-1.46681	1.09733e-05	-1.72936e-10	-1.33706
46301455	chr1:46301455:TCTC:T	1.22705e-09	-1.41551	-5.64276e-10	2.2574e-05	-0.61572	-5.64276e-10
46301504	chr1:46301504:G:A	2.55485e-10	-1.57857	-1.40615	2.94376e-06	-1.36398	-1.28885
46302180	chr1:46302180:C:A	1.58059e-09	-1.72936e-10	-1.16233	1.61023e-05	-1.72936e-10	-0.953557
46302487	chr1:46302487:C:G	1.56373e-08	1.12953	-5.64276e-10	7.18121e-05	0.541534	-5.64276e-10
46302736	chr1:46302736:T:C	3.95082e-09	1.26144	-1.50765	2.66912e-06	-1.19734	-1.55342
46302986	chr1:46302986:T:G	1.43656e-09	-1.72936e-10	-1.25788	9.01304e-06	-1.72936e-10	-1.53385
46304192	chr1:46304192:C:T	1.77864e-09	-1.72936e-10	-1.04428	1.14852e-05	-1.72936e-10	-1.29146
46304331	chr1:46304331:G:A	1.45951e-09	-1.72936e-10	-1.24203	9.06701e-06	-1.72936e-10	-1.52788
46304502	chr1:46304502:C:T	1.41507e-09	-1.72936e-10	-1.27295	8.96118e-06	-1.72936e-10	-1.53962
46305950	chr1:46305950:C:T	4.9864e-09	-0.0134146	-5.64276e-10	5.91872e-05	0.348187	-5.64276e-10
46306359	chr1:46306359:T:C	8.1693e-10	-1.42768	-0.394648	1.79173e-05	-0.362072	-0.484681
46306507	chr1:46306507:G:A	1.81879e-10	-1.76468	-1.55986	1.50417e-06	-1.77568	-1.5486
46307070	chr1:46307070:C:T	1.76041e-09	-1.72936e-10	-1.05458	1.24167e-05	-1.72936e-10	-1.21347
46308332	chr1:46308332:G:A	1.42861e-09	-1.72936e-10	-1.26342	8.99343e-06	-1.72936e-10	-1.53602
46308855	chr1:46308855:G:A	1.515e-09	-1.72936e-10	-1.20471	1.63514e-05	-1.72936e-10	-0.938202
46309111	chr1:46309111:A:G	1.79353e-09	-1.17585	0.139906	2.95129e-05	-0.46371	0.11602
46311081	chr1:46311081:A:T	1.91102e-10	-1.7001	-1.57498	1.59021e-06	-1.73958	-1.52907
46311308	chr1:46311308:T:C	1.08892e-09	-1.72936e-10	-1.53494	1.0384e-05	-1.72936e-10	-1.39225
46311924	chr1:46311924:C:T	2.21475e-09	-1.72936e-10	-0.824988	2.11451e-05	-1.72936e-10	-0.681109
46312109	chr1:46312109:A:T	1.47747e-09	-1.72936e-10	-1.2298	9.04752e-06	-1.72936e-10	-1.53003
46312150	chr1:46312150:C:T	1.47317e-09	-1.23271	-5.64276e-10	9.42815e-06	-1.48882	-5.64276e-10
46312451	chr1:46312451:G:A	5.07478e-10	-1.45419	-0.844241	1.10288e-05	-0.421453	-0.910558
46313049	chr1:46313049:G:C	1.43041e-09	-1.72936e-10	-1.26217	9.63438e-06	-1.72936e-10	-1.46718
46313232	chr1:46313232:T:C	1.49795e-09	-1.72936e-10	-1.21603	9.17226e-06	-1.72936e-10	-1.51633
46313702	chr1:46313702:A:T	1.54022e-09	-1.72936e-10	-1.1882	9.29071e-06	-1.72936e-10	-1.5035
46313842	chr1:46313842:A:G	1.56059e-09	-1.17506	-5.64276e-10	9.64223e-06	-1.46637	-5.64276e-10
46314092	chr1:46314092:C:T	3.95117e-10	-1.0584	-1.4903	2.20201e-06	-1.64306	-1.30009
46314114	chr1:46314114:G:A	2.44144e-09	0.850539	-1.57808	2.64565e-06	-1.39013	-1.36948
46314335	chr1:46314335:C:A	1.76874e-09	-1.22533	0.175472	2.85008e-05	-0.534054	0.151466
46314613	chr1:46314613:C:T	2.04546e-10	-1.62959	-1.5775	2.51974e-06	-1.49984	-1.30852
46314668	chr1:46314668:C:T	1.04676e-09	-1.72936e-10	-1.57443	8.84396e-06	-1.72936e-10	-1.55278
46314839	chr1:46314839:T:TA	2.77284e-09	0.921797	-1.52205	3.72453e-06	-1.35384	-1.06374
46315930	chr1:46315930:G:T	1.88018e-09	0.590455	-1.57922	2.21089e-06	-1.50505	-1.43407
46316056	chr1:46316056:C:T	3.47603e-08	1.92835	-5.64276e-10	4.6626e-05	0.109639	-5.64276e-10
46316520	chr1:46316520:A:G	2.06215e-10	-1.77803	-1.42094	1.57507e-06	-1.73939	-1.53884
46317227	chr1:46317227:C:T	1.56079e-09	-1.72936e-10	-1.17494	1.10937e-05	-1.72936e-10	-1.32615
46318090	chr1:46318090:T:C	2.44184e-08	1.57521	-5.64276e-10	3.26978e-05	-0.245209	-5.64276e-10
46318371	chr1:46318371:G:A	1.31068e-09	-1.72936e-10	-1.34958	1.43706e-05	-1.72936e-10	-1.06733
46318626	chr1:46318626:A:G	1.14537e-08	0.851907	-0.0337261	1.81454e-05	-0.6664	-0.167699
46318750	chr1:46318750:C:G	1.76196e-10	-1.77942	-1.57687	1.525e-06	-1.75331	-1.55721
46318849	chr1:46318849:GCAAAACCTCTCTAAAATTAGGTGGGTGTGGTGGTGGGTACCTGTATCCCAGCTACTCGGGAGGCTGAGGCACAAGAATGGCTTGAA:G	8.70611e-10	-1.75869	-5.64276e-10	8.75267e-06	-1.56316	-5.64276e-10
46320188	chr1:46320188:T:TATTCACATG	2.00224e-10	-1.776	-1.45245	1.56416e-06	-1.73061	-1.55457
46320662	chr1:46320662:G:A	6.72781e-07	4.89129	-5.64276e-10	0.000211411	1.62129	-5.64276e-10
46320679	chr1:46320679:G:A	4.12154e-09	1.36779	-1.5717	3.12447e-06	-1.10769	-1.48556
46320738	chr1:46320738:A:G	1.20642e-09	-1.72936e-10	-1.43247	1.14695e-05	-1.72936e-10	-1.29283
46320787	chr1:46320787:C:A	1.85435e-09	-1.00259	-5.64276e-10	1.28812e-05	-1.17675	-5.64276e-10
46320796	chr1:46320796:G:A	2.87081e-09	-0.565535	-5.64276e-10	1.84784e-05	-0.815916	-5.64276e-10
46321082	chr1:46321082:A:G	1.15734e-09	-1.72936e-10	-1.474	9.40232e-06	-1.72936e-10	-1.49156
46321202	chr1:46321202:A:G	2.10527e-09	0.703252	-1.57894	2.54678e-06	-1.44084	-1.35685
46321227	chr1:46321227:AAC:A	1.45746e-09	-1.72936e-10	-1.24343	9.06209e-06	-1.72936e-10	-1.52842
46321267	chr1:46321267:A:G	1.56836e-09	-1.72936e-10	-1.1701	1.11365e-05	-1.72936e-10	-1.32229
46321783	chr1:46321783:A:G	6.72285e-10	-1.39204	-0.625159	1.55406e-05	-0.285834	-0.70323
46321870	chr1:46321870:T:C	1.09183e-09	-1.72936e-10	-1.53227	8.81259e-06	-1.72936e-10	-1.55634
46321972	chr1:46321972:A:G	1.51848e-09	-1.72936e-10	-1.20242	9.21387e-06	-1.72936e-10	-1.51181
46322060	chr1:46322060:C:T	8.53956e-10	-1.778	-5.64276e-10	8.01652e-06	-1.65101	-5.64276e-10
46322207	chr1:46322207:C:T	3.42041e-09	-1.72936e-10	-0.390367	2.10079e-05	-1.72936e-10	-0.68762
46322634	chr1:46322634:A:G	2.6691e-09	0.900817	-1.5392	2.34169e-06	-1.34428	-1.53737
46323790	chr1:46323790:C:T	1.08258e-09	-1.72936e-10	-1.54078	1.0305e-05	-1.72936e-10	-1.39989
46323946	chr1:46323946:C:T	3.50549e-09	-1.72936e-10	-0.365798	2.14311e-05	-1.72936e-10	-0.667673
46324017	chr1:46324017:C:T	1.04796e-09	-1.72936e-10	-1.57328	9.15604e-06	-1.72936e-10	-1.51811
46324254	chr1:46324254:C:T	3.02721e-09	-1.72936e-10	-0.512486	3.15785e-05	-1.72936e-10	-0.280043
46324367	chr1:46324367:T:C	1.52334e-09	-1.72936e-10	-1.19922	9.22415e-06	-1.72936e-10	-1.51069
46324763	chr1:46324763:A:G	1.45567e-09	-1.72936e-10	-1.24466	9.05648e-06	-1.72936e-10	-1.52904
46325000	chr1:46325000:C:T	1.75857e-10	-1.77874	-1.57947	1.54052e-06	-1.75955	-1.54084
46325005	chr1:46325005:C:T	1.08356e-09	-1.53987	-5.64276e-10	7.34702e-06	-1.73822	-5.64276e-10
46325092	chr1:46325092:T:C	2.37102e-09	0.816026	-1.57284	2.41726e-06	-1.3777	-1.47218
46325219	chr1:46325219:T:C	1.55181e-09	-1.72936e-10	-1.1807	9.30389e-06	-1.72936e-10	-1.50209
46325257	chr1:46325257:G:A	4.14486e-09	-1.72936e-10	-0.198258	2.4903e-05	-1.72936e-10	-0.517529
46325272	chr1:46325272:C:T	1.39089e-09	-1.72936e-10	-1.29019	8.81036e-06	-1.72936e-10	-1.55659
46325511	chr1:46325511:A:T	1.46697e-09	-1.72936e-10	-1.23693	9.08734e-06	-1.72936e-10	-1.52564
46326379	chr1:46326379:A:T	1.46697e-09	-1.72936e-10	-1.23693	9.08734e-06	-1.72936e-10	-1.52564
46326388	chr1:46326388:A:G	1.94052e-10	-1.68986	-1.5699	2.62312e-06	-1.40227	-1.36589
46326916	chr1:46326916:C:T	1.54767e-09	-1.72936e-10	-1.18338	9.30898e-06	-1.72936e-10	-1.50154
46326917	chr1:46326917:A:G	2.01976e-10	-1.67341	-1.54632	1.96356e-06	-1.5148	-1.54296
46327122	chr1:46327122:G:A	1.51194e-09	-1.72936e-10	-1.20674	9.19601e-06	-1.72936e-10	-1.51375
46327281	chr1:46327281:T:C	1.29072e-09	-1.72936e-10	-1.36493	1.21375e-05	-1.72936e-10	-1.23622
46327546	chr1:46327546:T:C	1.63105e-09	-1.72936e-10	-1.1309	1.68514e-05	-1.72936e-10	-0.908085
46327663	chr1:46327663:C:T	1.51216e-09	-1.72936e-10	-1.20659	9.1997e-06	-1.72936e-10	-1.51335
46327808	chr1:46327808:G:A	1.62774e-09	-1.72936e-10	-1.13293	9.50652e-06	-1.72936e-10	-1.48054
46328245	chr1:46328245:A:G	1.38097e-09	-1.72936e-10	-1.29735	9.52907e-06	-1.72936e-10	-1.47817
46328610	chr1:46328610:G:A	1.44164e-09	-1.72936e-10	-1.25435	9.02516e-06	-1.72936e-10	-1.5325
46328698	chr1:46328698:G:C	1.6044e-09	-1.72936e-10	-1.14738	1.70618e-05	-1.72936e-10	-0.895676
46328760	chr1:46328760:T:A	1.51573e-09	-1.72936e-10	-1.20423	9.20892e-06	-1.72936e-10	-1.51235
46328787	chr1:46328787:T:A	1.5432e-09	-1.72936e-10	-1.18627	9.28025e-06	-1.72936e-10	-1.50463
46329156	chr1:46329156:C:T	1.70126e-09	-1.72936e-10	-1.08876	9.83551e-06	-1.72936e-10	-1.44652
46330039	chr1:46330039:A:C	1.47037e-09	-1.72936e-10	-1.23462	1.48093e-05	-1.72936e-10	-1.03727
46330120	chr1:46330120:C:T	1.5136e-09	-1.72936e-10	-1.20564	9.20344e-06	-1.72936e-10	-1.51294
46330195	chr1:46330195:T:C	1.59305e-09	-1.72936e-10	-1.15448	1.13352e-05	-1.72936e-10	-1.30461
46330253	chr1:46330253:C:T	1.18723e-09	-1.72936e-10	-1.44851	1.1716e-05	-1.72936e-10	-1.27157
46330366	chr1:46330366:C:T	1.54159e-09	-1.72936e-10	-1.18731	9.2773e-06	-1.72936e-10	-1.50495
46330767	chr1:46330767:T:C	1.44334e-09	-1.72936e-10	-1.25317	9.03644e-06	-1.72936e-10	-1.53125
46330991	chr1:46330991:T:C	1.43016e-09	-1.72936e-10	-1.26234	9.00518e-06	-1.72936e-10	-1.53472
46331092	chr1:46331092:A:G	1.56724e-09	-1.72936e-10	-1.17081	9.36941e-06	-1.72936e-10	-1.49507
46331227	chr1:46331227:T:C	1.23253e-09	-1.72936e-10	-1.41106	8.66452e-06	-1.72936e-10	-1.57328
46331307	chr1:46331307:A:G	1.2089e-09	-1.72936e-10	-1.43042	8.61305e-06	-1.72936e-10	-1.57924
46331342	chr1:46331342:CT:C	6.32255e-10	-0.823333	-1.25526	1.45117e-05	0.267326	-1.32489
46331438	chr1:46331438:C:T	2.15631e-09	0.643914	-1.49564	2.62022e-06	-1.4731	-1.29616
46331512	chr1:46331512:C:T	1.98607e-09	-1.72936e-10	-0.93397	2.13435e-05	-1.72936e-10	-0.671771
46331682	chr1:46331682:A:C	1.89595e-09	-1.72936e-10	-0.98041	1.06478e-05	-1.72936e-10	-1.36717
46331837	chr1:46331837:G:A	1.95789e-09	-1.72936e-10	-0.948262	1.08554e-05	-1.72936e-10	-1.34786
46331855	chr1:46331855:A:T	1.98965e-09	-1.72936e-10	-0.932167	1.09624e-05	-1.72936e-10	-1.33805
46331926	chr1:46331926:G:A	1.57047e-09	-1.72936e-10	-1.16875	1.4673e-05	-1.72936e-10	-1.04651
46332020	chr1:46332020:T:C	2.88901e-09	1.01797	-1.57718	2.83749e-06	-1.2836	-1.406
46332028	chr1:46332028:G:A	1.95543e-09	-1.72936e-10	-0.949517	1.08475e-05	-1.72936e-10	-1.34859
46332090	chr1:46332090:CA:C	1.95767e-09	-1.72936e-10	-0.948375	1.08546e-05	-1.72936e-10	-1.34793
46332604	chr1:46332604:C:T	1.14965e-09	-1.72936e-10	-1.48067	9.96343e-06	-1.72936e-10	-1.4336
46332629	chr1:46332629:C:T	2.03488e-09	-1.72936e-10	-0.909692	1.11662e-05	-1.72936e-10	-1.31963
46332643	chr1:46332643:C:T	1.95481e-09	-1.72936e-10	-0.949833	1.08447e-05	-1.72936e-10	-1.34884
46332659	chr1:46332659:T:C	1.64261e-09	-1.72936e-10	-1.12384	9.87751e-06	-1.72936e-10	-1.44226
46332794	chr1:46332794:C:T	1.79743e-10	-1.7728	-1.56355	1.55142e-06	-1.71598	-1.57737
46332819	chr1:46332819:C:T	1.46704e-09	-1.72936e-10	-1.23688	1.06363e-05	-1.72936e-10	-1.36825
46332943	chr1:46332943:T:C	1.89176e-09	-1.72936e-10	-0.982619	1.06451e-05	-1.72936e-10	-1.36742
46332944	chr1:46332944:T:G	1.89481e-09	-1.72936e-10	-0.981008	1.06558e-05	-1.72936e-10	-1.36641
46333410	chr1:46333410:C:CA	1.77804e-09	-1.72936e-10	-1.04462	1.14399e-05	-1.72936e-10	-1.29541
46333437	chr1:46333437:T:C	1.96494e-09	-1.72936e-10	-0.944668	1.23199e-05	-1.72936e-10	-1.2213
46333550	chr1:46333550:A:G	1.2696e-09	-1.72936e-10	-1.38143	1.33456e-05	-1.72936e-10	-1.14134
46333641	chr1:46333641:G:A	1.06849e-09	-1.72936e-10	-1.55388	8.6947e-06	-1.72936e-10	-1.56981
46333668	chr1:46333668:C:T	1.67413e-09	-1.72936e-10	-1.10483	1.0972e-05	-1.72936e-10	-1.33717
46333746	chr1:46333746:G:T	1.39763e-09	-1.72936e-10	-1.28535	1.37382e-05	-1.72936e-10	-1.11234
46334004	chr1:46334004:G:T	1.45105e-09	-1.72936e-10	-1.24784	1.68215e-05	-1.72936e-10	-0.909859
46334409	chr1:46334409:C:T	1.82931e-09	-1.72936e-10	-1.01619	1.17727e-05	-1.72936e-10	-1.26674
46334693	chr1:46334693:T:C	1.84163e-09	-1.72936e-10	-1.00948	1.1828e-05	-1.72936e-10	-1.26205
46334726	chr1:46334726:T:C	1.82364e-09	-1.72936e-10	-1.01929	1.17439e-05	-1.72936e-10	-1.26919
46334750	chr1:46334750:T:A	1.90027e-09	-1.72936e-10	-0.978131	1.21091e-05	-1.72936e-10	-1.23857
46334961	chr1:46334961:A:G	1.19335e-09	-1.72936e-10	-1.44336	8.87029e-06	-1.72936e-10	-1.54981
46335017	chr1:46335017:T:C	1.83303e-09	-1.72936e-10	-1.01416	1.179e-05	-1.72936e-10	-1.26527
46335285	chr1:46335285:A:G	1.77164e-09	-1.72936e-10	-1.04822	1.14899e-05	-1.72936e-10	-1.29105
46335651	chr1:46335651:C:T	2.83852e-10	-1.7784	-1.10103	5.06932e-06	-1.63409	-0.475221
46335929	chr1:46335929:A:G	1.82991e-09	-1.72936e-10	-1.01586	1.17755e-05	-1.72936e-10	-1.2665
46335953	chr1:46335953:G:C	1.82931e-09	-1.72936e-10	-1.01619	1.17727e-05	-1.72936e-10	-1.26674
46336072	chr1:46336072:C:T	1.85161e-09	-1.72936e-10	-1.00407	1.18789e-05	-1.72936e-10	-1.25775
46336103	chr1:46336103:A:G	1.74134e-09	-1.72936e-10	-1.06547	1.13437e-05	-1.72936e-10	-1.30386
46336156	chr1:46336156:T:C	1.48863e-09	-1.72936e-10	-1.22227	1.19289e-05	-1.72936e-10	-1.25356
46336232	chr1:46336232:T:C	2.04616e-10	-1.68007	-1.52668	3.37231e-06	-1.46376	-1.05316
46336247	chr1:46336247:C:T	1.79222e-09	-1.72936e-10	-1.03668	1.15871e-05	-1.72936e-10	-1.28262
46336456	chr1:46336456:A:G	1.77209e-09	-1.72936e-10	-1.04797	1.14762e-05	-1.72936e-10	-1.29225
46336501	chr1:46336501:A:G	1.72041e-09	-1.72936e-10	-1.07756	1.12488e-05	-1.72936e-10	-1.31226
46336648	chr1:46336648:C:T	1.93896e-09	-1.72936e-10	-0.957975	1.22418e-05	-1.72936e-10	-1.22766
46336684	chr1:46336684:G:A	1.94214e-09	-1.72936e-10	-0.956336	1.23252e-05	-1.72936e-10	-1.22087
46336779	chr1:46336779:C:A	1.27159e-09	-1.72936e-10	-1.37986	1.28109e-05	-1.72936e-10	-1.18223
46336790	chr1:46336790:T:G	1.83771e-09	-1.72936e-10	-1.01161	1.18129e-05	-1.72936e-10	-1.26333
46336936	chr1:46336936:C:T	2.7656e-10	-1.77656	-1.1289	4.74962e-06	-1.65098	-0.523472
46336996	chr1:46336996:A:G	1.09397e-09	-1.72936e-10	-1.53032	8.61128e-06	-1.72936e-10	-1.57945
46337435	chr1:46337435:G:A	1.7405e-09	-1.72936e-10	-1.06596	1.13482e-05	-1.72936e-10	-1.30346
46337556	chr1:46337556:C:T	3.5498e-10	-1.2479	-1.40792	6.86503e-06	-0.271807	-1.53427
46338166	chr1:46338166:C:G	1.82749e-09	-1.72936e-10	-1.01718	1.17621e-05	-1.72936e-10	-1.26763
46338260	chr1:46338260:C:A	1.07655e-09	-1.72936e-10	-1.54637	9.7434e-06	-1.72936e-10	-1.45593
46338361	chr1:46338361:A:G	1.81833e-09	-1.72936e-10	-1.02221	1.17145e-05	-1.72936e-10	-1.27169
46338392	chr1:46338392:A:G	1.82159e-09	-1.72936e-10	-1.02042	1.17347e-05	-1.72936e-10	-1.26997
46338416	chr1:46338416:A:G	1.90907e-09	-1.72936e-10	-0.973515	1.22238e-05	-1.72936e-10	-1.22913
46338528	chr1:46338528:C:T	1.9483e-09	-1.72936e-10	-0.953173	1.23315e-05	-1.72936e-10	-1.22036
46338529	chr1:46338529:A:G	1.7644e-09	-1.72936e-10	-1.05232	1.14158e-05	-1.72936e-10	-1.29752
46338582	chr1:46338582:T:G	7.12977e-10	-0.974502	-0.983933	5.15553e-06	-1.77539	-0.317062
46338603	chr1:46338603:C:T	1.02378e-09	-1.59663	-5.64276e-10	7.50945e-06	-1.71636	-5.64276e-10
46338837	chr1:46338837:C:G	1.90407e-09	-1.72936e-10	-0.976133	1.21287e-05	-1.72936e-10	-1.23694
46338852	chr1:46338852:C:CTACAGCT	1.8929e-09	-1.72936e-10	-0.982019	1.20782e-05	-1.72936e-10	-1.24112
46339206	chr1:46339206:C:T	3.57606e-08	1.95672	-5.64276e-10	7.93829e-05	0.641764	-5.64276e-10
46339389	chr1:46339389:CTCCTGA:C	2.00557e-10	-1.66061	-1.56617	2.77775e-06	-1.49755	-1.21332
46339550	chr1:46339550:A:G	2.69924e-10	-1.77594	-1.15381	4.53625e-06	-1.65592	-0.564503
46339668	chr1:46339668:C:G	1.76812e-09	-1.72936e-10	-1.05021	1.14935e-05	-1.72936e-10	-1.29074
46339966	chr1:46339966:G:T	1.15419e-09	-1.72936e-10	-1.47673	9.9308e-06	-1.72936e-10	-1.43688
46339994	chr1:46339994:G:C	1.1452e-09	-1.72936e-10	-1.48455	9.84257e-06	-1.72936e-10	-1.4458
46340164	chr1:46340164:G:A	1.05162e-09	-1.72936e-10	-1.56979	9.26235e-06	-1.72936e-10	-1.50656
46340421	chr1:46340421:G:A	1.44866e-09	-1.72936e-10	-1.24949	1.87375e-05	-1.72936e-10	-0.80199
46340477	chr1:46340477:C:T	1.14724e-09	-1.72936e-10	-1.48277	9.8637e-06	-1.72936e-10	-1.44366
46340721	chr1:46340721:T:C	1.80898e-10	-1.75048	-1.57947	3.25285e-06	-1.11842	-1.43457
46340878	chr1:46340878:C:T	2.05272e-10	-1.75487	-1.44868	2.95591e-06	-1.08618	-1.56253
46341031	chr1:46341031:A:G	1.80765e-10	-1.75349	-1.5772	3.18216e-06	-1.10761	-1.46735
46341287	chr1:46341287:C:T	2.82618e-10	-1.76652	-1.11726	4.71971e-06	-1.69379	-0.486983
46341445	chr1:46341445:C:A	1.80915e-10	-1.75379	-1.57607	3.6299e-06	-1.06561	-1.37771
46341744	chr1:46341744:T:G	1.80365e-10	-1.75826	-1.57464	3.75484e-06	-1.04152	-1.36795
46341773	chr1:46341773:A:G	1.79525e-10	-1.76294	-1.57462	3.87178e-06	-1.01102	-1.36779
46341925	chr1:46341925:G:A	3.93396e-10	-1.76301	-0.790062	2.65725e-06	-1.64921	-1.10602
46342025	chr1:46342025:C:T	1.84318e-10	-1.76036	-1.55086	4.15728e-06	-1.03058	-1.27708
46342039	chr1:46342039:C:T	2.7098e-10	-1.66128	-1.26456	5.76239e-06	-0.711292	-1.26987
46342370	chr1:46342370:C:T	1.05424e-09	-1.72936e-10	-1.5673	8.69955e-06	-1.72936e-10	-1.56925
46342996	chr1:46342996:G:A	1.88687e-10	-1.74629	-1.5415	3.97409e-06	-1.10437	-1.24836
46343023	chr1:46343023:T:C	1.89004e-10	-1.74658	-1.53954	4.00313e-06	-1.10284	-1.2426
46343188	chr1:46343188:C:T	1.91204e-10	-1.73887	-1.53567	3.91653e-06	-1.13577	-1.23154
46343344	chr1:46343344:C:T	1.25689e-09	-1.72936e-10	-1.39149	9.41227e-06	-1.72936e-10	-1.4905
46343353	chr1:46343353:G:T	1.88639e-10	-1.74655	-1.5415	3.97705e-06	-1.10362	-1.24836
46343599	chr1:46343599:C:T	1.16487e-09	-1.72936e-10	-1.46752	1.07909e-05	-1.72936e-10	-1.35381
46343649	chr1:46343649:C:G	1.88341e-10	-1.7462	-1.54343	3.95014e-06	-1.10472	-1.25405
46343747	chr1:46343747:A:G	1.88295e-10	-1.73862	-1.55125	3.73349e-06	-1.13673	-1.27845
46343819	chr1:46343819:C:T	9.10513e-10	-1.25402	-0.459852	1.80618e-05	-0.372017	-0.4667
46344110	chr1:46344110:T:C	1.88878e-10	-1.75369	-1.53309	4.22038e-06	-1.06862	-1.22397
46344249	chr1:46344249:A:C	1.03506e-07	3.0195	-5.64276e-10	9.83808e-05	0.856327	-5.64276e-10
46344440	chr1:46344440:G:T	1.87012e-10	-1.75497	-1.54174	4.14506e-06	-1.06155	-1.24905
46344731	chr1:46344731:G:A	1.28005e-09	-1.72936e-10	-1.37323	1.23534e-05	-1.72936e-10	-1.21859
46344858	chr1:46344858:A:G	2.68589e-10	-1.74653	-1.18817	4.01589e-06	-1.72747	-0.614792
46344998	chr1:46344998:T:C	1.86294e-10	-1.75287	-1.54768	4.02674e-06	-1.07258	-1.26698
46345091	chr1:46345091:C:A	1.30694e-09	-1.72936e-10	-1.35244	1.48601e-05	-1.72936e-10	-1.03384
46345170	chr1:46345170:C:T	1.89359e-10	-1.75216	-1.53208	4.19297e-06	-1.07601	-1.2231
46345355	chr1:46345355:G:C	1.8816e-10	-1.74858	-1.54201	4.00967e-06	-1.09398	-1.24983
46345638	chr1:46345638:A:C	1.88684e-10	-1.75368	-1.53413	4.2071e-06	-1.06852	-1.22722
46345661	chr1:46345661:T:C	1.88e-10	-1.75424	-1.53721	4.18344e-06	-1.06549	-1.23589
46345740	chr1:46345740:A:C	1.30698e-09	-1.72936e-10	-1.35241	1.44376e-05	-1.72936e-10	-1.06268
46345871	chr1:46345871:C:T	1.8276e-10	-1.7727	-1.54701	1.7325e-06	-1.63313	-1.54982
46345887	chr1:46345887:C:T	1.25713e-09	-1.72936e-10	-1.3913	9.83795e-06	-1.72936e-10	-1.44627
46346320	chr1:46346320:C:T	1.8601e-10	-1.75939	-1.54269	4.24087e-06	-1.03612	-1.25163
46346370	chr1:46346370:T:C	1.86619e-10	-1.7467	-1.55212	3.85789e-06	-1.10187	-1.28053
46346574	chr1:46346574:ATT:A	2.74685e-09	-1.72936e-10	-0.609674	1.65515e-05	-1.72936e-10	-0.926044
46346629	chr1:46346629:C:T	1.24772e-09	-1.72936e-10	-1.39881	9.3651e-06	-1.72936e-10	-1.49553
46346667	chr1:46346667:C:T	1.87794e-10	-1.75837	-1.53417	4.31731e-06	-1.04266	-1.22723
46346688	chr1:46346688:C:T	1.85915e-10	-1.74839	-1.5542	3.86729e-06	-1.09468	-1.28529
46346702	chr1:46346702:T:C	1.88994e-10	-1.7475	-1.53867	4.02923e-06	-1.09916	-1.23978
46346772	chr1:46346772:A:G	1.88249e-10	-1.74861	-1.5415	4.01682e-06	-1.09371	-1.24831
46346847	chr1:46346847:A:G	1.8822e-10	-1.74948	-1.54079	4.04159e-06	-1.08977	-1.24611
46347180	chr1:46347180:G:A	1.87447e-10	-1.75005	-1.54434	4.01023e-06	-1.08684	-1.25683
46347216	chr1:46347216:C:T	1.86793e-10	-1.75271	-1.54517	4.05396e-06	-1.07367	-1.25916
46347595	chr1:46347595:T:C	1.06096e-09	-1.72936e-10	-1.56095	8.76676e-06	-1.72936e-10	-1.56155
46347871	chr1:46347871:C:T	1.87116e-10	-1.72896	-1.5672	3.35447e-06	-1.18936	-1.33286
46347916	chr1:46347916:C:T	2.09313e-09	-1.72936e-10	-0.881466	1.33242e-05	-1.72936e-10	-1.14294
46347963	chr1:46347963:C:T	1.88611e-10	-1.74403	-1.54417	3.90391e-06	-1.11432	-1.25622
46347991	chr1:46347991:C:T	1.88572e-10	-1.74725	-1.54116	3.9953e-06	-1.10008	-1.24732
46348088	chr1:46348088:G:T	1.11443e-09	-1.72936e-10	-1.51178	1.06483e-05	-1.72936e-10	-1.36712
46348176	chr1:46348176:G:A	3.34634e-10	-1.75307	-0.961777	2.27357e-06	-1.67317	-1.238
46348216	chr1:46348216:T:C	1.88344e-10	-1.74711	-1.54251	3.97605e-06	-1.10083	-1.2514
46348310	chr1:46348310:G:A	1.88037e-10	-1.75056	-1.54069	4.05954e-06	-1.08548	-1.24597
46348336	chr1:46348336:C:T	1.8708e-10	-1.75735	-1.539	4.2318e-06	-1.04892	-1.24097
46348559	chr1:46348559:A:G	1.86722e-10	-1.74699	-1.55127	3.86553e-06	-1.10074	-1.27968
46348601	chr1:46348601:T:C	1.8979e-10	-1.77641	-1.50555	5.61465e-06	-0.860171	-1.14697
46348918	chr1:46348918:A:G	2.59588e-10	-1.43707	-1.53171	1.6122e-06	-1.77029	-1.48463
46349048	chr1:46349048:C:T	1.87116e-10	-1.77925	-1.51691	1.49229e-06	-1.77927	-1.55294
46349089	chr1:46349089:A:T	1.8358e-10	-1.75556	-1.55968	3.41322e-06	-1.04477	-1.46009
46349135	chr1:46349135:TG:T	3.03026e-10	-1.68374	-1.13033	5.522e-06	-0.905554	-1.11823
46349253	chr1:46349253:C:A	2.3867e-09	-1.72936e-10	-0.750216	1.4736e-05	-1.72936e-10	-1.04223
46349281	chr1:46349281:G:A	1.88265e-10	-1.73194	-1.55809	3.55543e-06	-1.16228	-1.30176
46349419	chr1:46349419:C:T	1.95814e-10	-1.72864	-1.52208	3.86273e-06	-1.18697	-1.19417
46350077	chr1:46350077:T:C	1.92454e-10	-1.73446	-1.53357	3.87144e-06	-1.15326	-1.22564
46350164	chr1:46350164:C:T	1.93379e-10	-1.735	-1.52823	3.93848e-06	-1.15064	-1.21108
46350208	chr1:46350208:A:C	1.92207e-10	-1.73073	-1.53858	3.76668e-06	-1.16665	-1.23967
46350226	chr1:46350226:T:C	1.93755e-10	-1.73859	-1.5227	4.05507e-06	-1.13706	-1.19549
46350245	chr1:46350245:A:G	2.46057e-09	-1.72936e-10	-0.719734	1.51001e-05	-1.72936e-10	-1.01782
46350258	chr1:46350258:C:T	1.92469e-10	-1.73487	-1.53308	3.88457e-06	-1.15149	-1.22402
46350757	chr1:46350757:T:C	1.92004e-10	-1.73054	-1.53983	3.75159e-06	-1.16705	-1.24329
46350972	chr1:46350972:A:G	1.91791e-10	-1.72914	-1.54234	3.70547e-06	-1.172	-1.25071
46350987	chr1:46350987:T:A	1.91641e-10	-1.729	-1.54326	3.69292e-06	-1.17277	-1.25333
46351138	chr1:46351138:G:A	1.27949e-09	-1.72936e-10	-1.37367	1.00841e-05	-1.72936e-10	-1.42156
46351256	chr1:46351256:C:T	2.99415e-10	-1.74365	-1.0824	9.61834e-06	-1.11616	-0.352683
46351257	chr1:46351257:G:A	3.50906e-09	-1.72936e-10	-0.364779	3.85353e-05	-1.72936e-10	-0.0809431
46351438	chr1:46351438:G:A	1.04939e-09	-1.57192	-5.64276e-10	7.29022e-06	-1.74599	-5.64276e-10
46351453	chr1:46351453:C:G	1.90973e-10	-1.73389	-1.54187	3.77444e-06	-1.15511	-1.24916
46351809	chr1:46351809:T:C	1.85837e-10	-1.74968	-1.55334	3.89751e-06	-1.0865	-1.28568
46352098	chr1:46352098:T:C	1.94117e-10	-1.74994	-1.50948	3.15276e-06	-1.06103	-1.52321
46352277	chr1:46352277:T:C	2.76836e-10	-1.44266	-1.4618	1.75519e-06	-1.77084	-1.39911
46352494	chr1:46352494:G:A	1.93046e-10	-1.72322	-1.54174	3.64097e-06	-1.1915	-1.24877
46352616	chr1:46352616:A:G	1.88142e-10	-1.74029	-1.55039	3.10475e-06	-1.11913	-1.48045
46352702	chr1:46352702:C:A	1.91455e-10	-1.73562	-1.53761	3.84661e-06	-1.14848	-1.23685
46352744	chr1:46352744:A:C	1.92243e-10	-1.7319	-1.53722	3.79732e-06	-1.16256	-1.23566
46352745	chr1:46352745:T:C	1.92007e-10	-1.73234	-1.53801	3.79644e-06	-1.16057	-1.23788
46352770	chr1:46352770:G:A	1.91141e-10	-1.73749	-1.53738	3.8775e-06	-1.14123	-1.2361
46352780	chr1:46352780:A:G	1.90875e-10	-1.73874	-1.53753	3.89442e-06	-1.1365	-1.23647
46352807	chr1:46352807:C:T	1.91341e-10	-1.73761	-1.53621	3.8936e-06	-1.14089	-1.23229
46352836	chr1:46352836:T:C	1.91949e-10	-1.73438	-1.53627	3.84411e-06	-1.15324	-1.23274
46353164	chr1:46353164:T:C	1.88538e-10	-1.74441	-1.54417	3.91037e-06	-1.11278	-1.2561
46353226	chr1:46353226:T:C	1.93201e-10	-1.7328	-1.53135	3.87409e-06	-1.15894	-1.21927
46353249	chr1:46353249:A:C	1.89442e-10	-1.74054	-1.54326	3.85897e-06	-1.1289	-1.25322
46353349	chr1:46353349:A:G	1.90287e-10	-1.74346	-1.53589	3.98988e-06	-1.11619	-1.23257
46353632	chr1:46353632:C:T	1.87225e-10	-1.74828	-1.5473	3.93534e-06	-1.09617	-1.26635
46354176	chr1:46354176:G:A	1.88148e-10	-1.74599	-1.54466	3.93137e-06	-1.10586	-1.25767
46354319	chr1:46354319:G:A	1.05655e-09	-1.72936e-10	-1.56512	1.00401e-05	-1.72936e-10	-1.42593
46354510	chr1:46354510:G:A	1.11044e-09	-1.72936e-10	-1.51537	8.62389e-06	-1.72936e-10	-1.57798
46354747	chr1:46354747:T:C	1.93705e-10	-1.73557	-1.52598	3.96556e-06	-1.1496	-1.20527
46354917	chr1:46354917:A:C	1.94709e-10	-1.72524	-1.53113	3.77298e-06	-1.18621	-1.21844
46355224	chr1:46355224:G:T	1.90855e-10	-1.73228	-1.5441	3.72771e-06	-1.16127	-1.25545
46355402	chr1:46355402:T:A	1.12706e-09	-1.72936e-10	-1.50052	8.73002e-06	-1.72936e-10	-1.56575
46355686	chr1:46355686:A:G	1.30214e-09	-1.72936e-10	-1.35612	9.87351e-06	-1.72936e-10	-1.44266
46355777	chr1:46355777:G:A	1.30075e-09	-1.35719	-5.64276e-10	2.19474e-05	-0.64387	-5.64276e-10
46356022	chr1:46356022:A:G	1.91822e-10	-1.72676	-1.54455	3.64965e-06	-1.18064	-1.25725
46356290	chr1:46356290:C:T	1.90817e-10	-1.72701	-1.54956	3.59584e-06	-1.17966	-1.27309
46356508	chr1:46356508:C:T	1.83095e-10	-1.73915	-1.57873	3.25989e-06	-1.12743	-1.4234
46356552	chr1:46356552:T:C	1.88247e-10	-1.73745	-1.55268	3.08053e-06	-1.13122	-1.4762
46356625	chr1:46356625:A:G	1.94477e-10	-1.73004	-1.52753	3.87707e-06	-1.16902	-1.20842
46356686	chr1:46356686:G:A	8.69614e-09	0.54275	-5.64276e-10	0.000191657	1.52319	-5.64276e-10
46356733	chr1:46356733:G:C	1.04163e-09	-1.72936e-10	-1.57934	8.79794e-06	-1.72936e-10	-1.558
46356928	chr1:46356928:T:C	1.94703e-10	-1.72248	-1.53393	3.7126e-06	-1.19433	-1.22646
46357326	chr1:46357326:T:C	4.38949e-10	-1.33872	-1.10478	4.33042e-06	-1.73297	-0.533885
46357626	chr1:46357626:A:G	1.92789e-10	-1.72678	-1.53951	3.70542e-06	-1.18048	-1.24224
46357763	chr1:46357763:A:G	1.24372e-09	-1.72936e-10	-1.40202	1.33472e-05	-1.72936e-10	-1.14121
46358029	chr1:46358029:C:T	1.92864e-10	-1.72596	-1.53994	3.69142e-06	-1.18302	-1.24348
46358245	chr1:46358245:A:G	1.96376e-10	-1.7009	-1.54695	3.36114e-06	-1.25589	-1.26435
46358257	chr1:46358257:G:A	1.91615e-10	-1.73072	-1.54168	3.73652e-06	-1.16631	-1.24806
46358526	chr1:46358526:C:T	1.89518e-10	-1.74955	-1.53385	4.12781e-06	-1.08897	-1.22581
46358652	chr1:46358652:G:A	1.95357e-10	-1.7143	-1.53876	3.57082e-06	-1.21964	-1.24009
46358691	chr1:46358691:T:C	1.92841e-10	-1.72478	-1.54124	3.66388e-06	-1.18694	-1.24706
46358699	chr1:46358699:A:C	1.9152e-10	-1.72816	-1.54473	3.66602e-06	-1.17551	-1.2579
46358976	chr1:46358976:G:A	1.11486e-09	-1.72936e-10	-1.5114	1.02243e-05	-1.72936e-10	-1.40775
46359247	chr1:46359247:CA:AA	1.93917e-10	-1.72117	-1.53929	3.64613e-06	-1.19806	-1.24079
46359589	chr1:46359589:C:T	2.06361e-10	-1.65591	-1.54235	3.15126e-06	-1.3401	-1.24462
46359812	chr1:46359812:T:G	1.90211e-10	-1.73329	-1.54646	3.71498e-06	-1.15731	-1.26283
46360004	chr1:46360004:C:T	1.90147e-10	-1.70389	-1.57619	2.85222e-06	-1.238	-1.44643
46360005	chr1:46360005:A:G	1.9584e-10	-1.70762	-1.54297	3.46403e-06	-1.23858	-1.2515
46360045	chr1:46360045:C:T	2.62179e-10	-1.72731	-1.23154	3.72528e-06	-1.7404	-0.676976
46360102	chr1:46360102:G:A	1.94507e-10	-1.72863	-1.52878	3.84496e-06	-1.17584	-1.20992
46361378	chr1:46361378:G:A	1.9337e-10	-1.72804	-1.53524	3.76651e-06	-1.17624	-1.23012
46361542	chr1:46361542:A:C	1.14708e-07	3.12226	-5.64276e-10	0.000106002	0.930943	-5.64276e-10
46361665	chr1:46361665:T:C	2.26176e-09	-1.72936e-10	-0.803983	1.41197e-05	-1.72936e-10	-1.08495
46361784	chr1:46361784:A:G	5.57626e-10	-1.35511	-0.849089	1.62478e-05	-0.10787	-0.836688
46361813	chr1:46361813:C:T	1.91626e-10	-1.73013	-1.54221	3.71928e-06	-1.16874	-1.25024
46362056	chr1:46362056:A:C	1.91733e-10	-1.72771	-1.54407	3.66728e-06	-1.17723	-1.25584
46362199	chr1:46362199:G:A	1.92083e-10	-1.72973	-1.54023	3.73468e-06	-1.17023	-1.24463
46362437	chr1:46362437:A:G	1.93197e-10	-1.71921	-1.54496	3.55763e-06	-1.20488	-1.25855
46362688	chr1:46362688:C:T	4.98631e-10	-1.37724	-0.938776	1.41723e-05	-0.151609	-0.92962
46363028	chr1:46363028:A:G	1.94732e-10	-1.72042	-1.53584	3.67073e-06	-1.20031	-1.23182
46363062	chr1:46363062:T:C	1.91292e-10	-1.73204	-1.54205	3.74601e-06	-1.16214	-1.24968
46363341	chr1:46363341:A:G	1.92449e-10	-1.72938	-1.53867	3.74786e-06	-1.17143	-1.2399
46363720	chr1:46363720:A:G	1.11443e-09	-1.72936e-10	-1.51178	8.62897e-06	-1.72936e-10	-1.57739
46364585	chr1:46364585:C:T	1.9218e-10	-1.73594	-1.53351	3.8943e-06	-1.14774	-1.22527
46364758	chr1:46364758:G:A	2.76707e-10	-1.47838	-1.42654	1.84468e-06	-1.76443	-1.35578
46365480	chr1:46365480:C:T	1.14987e-08	-1.72936e-10	0.822106	0.000582078	-1.72936e-10	2.63408
46366341	chr1:46366341:G:A	2.03058e-10	-1.71471	-1.49968	3.95516e-06	-1.21862	-1.13888
46366412	chr1:46366412:G:A	1.04272e-09	-1.5783	-5.64276e-10	7.37794e-06	-1.73402	-5.64276e-10
46366557	chr1:46366557:G:C	1.9038e-10	-1.73206	-1.5468	3.69138e-06	-1.16251	-1.26401
46366731	chr1:46366731:T:C	2.02827e-10	-1.73556	-1.47997	4.84496e-06	-1.07782	-1.07676
46366801	chr1:46366801:G:C	2.30473e-09	-1.72936e-10	-0.785163	1.43248e-05	-1.72936e-10	-1.07053
46366860	chr1:46366860:G:A	1.04282e-09	-1.72936e-10	-1.5782	8.61577e-06	-1.72936e-10	-1.57893
46366862	chr1:46366862:T:C	1.9059e-10	-1.73084	-1.54692	3.67024e-06	-1.16771	-1.26456
46367014	chr1:46367014:A:G	1.90879e-10	-1.73128	-1.54497	3.69969e-06	-1.16573	-1.25854
46367243	chr1:46367243:C:T	1.20076e-09	-1.72936e-10	-1.43718	8.91368e-06	-1.72936e-10	-1.54493
46367770	chr1:46367770:T:C	1.10647e-09	-1.72936e-10	-1.51895	8.61963e-06	-1.72936e-10	-1.57848
46368035	chr1:46368035:G:A	1.15659e-09	-1.64179	0.167137	1.78208e-05	-0.953648	0.101496
46368258	chr1:46368258:C:T	1.9077e-10	-1.70108	-1.57573	2.81993e-06	-1.24658	-1.44922
46368410	chr1:46368410:T:C	1.14068e-09	-1.72936e-10	-1.48851	1.07745e-05	-1.72936e-10	-1.35534
46368540	chr1:46368540:T:C	3.0291e-10	-1.46373	-1.35071	2.3323e-06	-1.75838	-1.12729
46368577	chr1:46368577:G:A	3.24252e-10	-1.68205	-1.06432	6.96078e-06	-0.726408	-1.06582
46368579	chr1:46368579:G:A	1.90336e-10	-1.73529	-1.5438	3.76873e-06	-1.15086	-1.25492
46368777	chr1:46368777:G:A	1.89787e-10	-1.70468	-1.5773	2.87807e-06	-1.23703	-1.43837
46368878	chr1:46368878:AC:A	2.25949e-09	-1.72936e-10	-0.804987	1.41077e-05	-1.72936e-10	-1.0858
46369103	chr1:46369103:T:C	1.89459e-10	-1.7062	-1.57752	2.89506e-06	-1.23287	-1.43664
46369385	chr1:46369385:C:T	2.26393e-09	-1.72936e-10	-0.803027	1.41305e-05	-1.72936e-10	-1.08418
46369467	chr1:46369467:C:T	1.88647e-10	-1.71165	-1.57635	2.91452e-06	-1.21752	-1.4453
46369796	chr1:46369796:A:G	1.89692e-10	-1.73289	-1.54959	3.66888e-06	-1.15973	-1.2729
46370105	chr1:46370105:T:C	1.87956e-10	-1.73866	-1.55302	3.70772e-06	-1.13783	-1.28427
46370282	chr1:46370282:A:G	1.05554e-09	-1.72936e-10	-1.56607	9.58758e-06	-1.72936e-10	-1.47205
46370304	chr1:46370304:CTG:C	2.71961e-10	-1.72199	-1.20024	3.85352e-06	-1.75062	-0.632912
46370712	chr1:46370712:A:G	1.05502e-09	-1.72936e-10	-1.56657	8.61703e-06	-1.72936e-10	-1.57878
46371457	chr1:46371457:C:T	1.61558e-09	-1.72936e-10	-1.14044	1.17806e-05	-1.72936e-10	-1.26606
46371462	chr1:46371462:C:T	1.24068e-09	-1.72936e-10	-1.40447	1.17852e-05	-1.72936e-10	-1.26567
46371686	chr1:46371686:C:T	2.11985e-09	-1.72936e-10	-0.868784	1.40363e-05	-1.72936e-10	-1.09087
46371815	chr1:46371815:G:A	1.95004e-10	-1.68024	-1.57463	2.66368e-06	-1.29655	-1.45626
46372077	chr1:46372077:G:A	3.06521e-10	-1.60053	-1.20207	1.27914e-05	-1.02759	-0.156154
46372222	chr1:46372222:G:A	4.48131e-09	-1.72936e-10	-0.120212	4.74223e-05	-1.72936e-10	0.126573
46372547	chr1:46372547:A:G	1.90887e-10	-1.72453	-1.55167	3.53642e-06	-1.18981	-1.2796
46372690	chr1:46372690:A:G	8.88132e-10	-1.73876	-5.64276e-10	7.21045e-06	-1.75699	-5.64276e-10
46372717	chr1:46372717:T:C	1.89979e-10	-1.72933	-1.55164	3.59444e-06	-1.17367	-1.27946
46372868	chr1:46372868:A:G	1.89295e-10	-1.73462	-1.54996	3.68398e-06	-1.15453	-1.27399
46373314	chr1:46373314:C:T	2.71509e-10	-1.72765	-1.19624	3.90125e-06	-1.74612	-0.625102
46373519	chr1:46373519:G:A	4.83876e-10	-1.6739	-0.672155	7.39109e-06	-1.03457	-0.697669
46373564	chr1:46373564:G:T	1.11774e-09	-1.72936e-10	-1.50882	8.63299e-06	-1.72936e-10	-1.57693
46373838	chr1:46373838:A:G	1.81698e-10	-1.76737	-1.55816	4.26733e-06	-0.980526	-1.30101
46373923	chr1:46373923:T:C	2.63697e-10	-1.63398	-1.3191	2.35065e-06	-1.62164	-1.25618
46374142	chr1:46374142:T:C	1.87952e-10	-1.71869	-1.57301	2.92429e-06	-1.19672	-1.46275
46374243	chr1:46374243:A:G	1.13365e-07	3.11049	-5.64276e-10	0.000105079	0.922196	-5.64276e-10
46374566	chr1:46374566:G:A	1.09097e-09	-1.72936e-10	-1.53306	8.62326e-06	-1.72936e-10	-1.57806
46375281	chr1:46375281:C:T	1.04655e-09	-1.72936e-10	-1.57463	8.64403e-06	-1.72936e-10	-1.57565
46375303	chr1:46375303:T:C	1.89258e-10	-1.72898	-1.55579	3.54445e-06	-1.17362	-1.29352
46375662	chr1:46375662:G:A	1.88003e-10	-1.76069	-1.53073	1.7643e-06	-1.74196	-1.4228
46375833	chr1:46375833:G:A	2.24845e-09	-1.72936e-10	-0.809887	1.40523e-05	-1.72936e-10	-1.08973
46375839	chr1:46375839:G:A	1.92297e-10	-1.71601	-1.55283	3.43284e-06	-1.21573	-1.2834
46375950	chr1:46375950:T:C	1.75225e-09	-1.05923	-5.64276e-10	2.60266e-05	-0.473399	-5.64276e-10
46376553	chr1:46376553:ATAGAT:A	1.91257e-10	-1.7203	-1.55397	3.46535e-06	-1.20245	-1.28725
46376779	chr1:46376779:A:G	1.367e-09	-1.72936e-10	-1.30751	9.66853e-06	-1.72936e-10	-1.46364
46376795	chr1:46376795:T:C	8.41094e-09	-1.72936e-10	0.509404	5.38658e-05	-1.72936e-10	0.253976
46376832	chr1:46376832:G:A	1.82842e-10	-1.74231	-1.57695	3.37737e-06	-1.12182	-1.3936
46377110	chr1:46377110:C:T	1.06184e-09	-1.72936e-10	-1.56012	9.79658e-06	-1.72936e-10	-1.45049
46377241	chr1:46377241:G:A	1.90782e-10	-1.72192	-1.55484	3.47239e-06	-1.19753	-1.29014
46377330	chr1:46377330:G:A	1.07479e-09	-1.72936e-10	-1.54801	8.61358e-06	-1.72936e-10	-1.57918
46377544	chr1:46377544:T:C	6.98687e-10	-0.993929	-0.984752	4.28093e-06	-1.58762	-0.690725
46377552	chr1:46377552:G:A	1.06123e-09	-1.72936e-10	-1.5607	1.01668e-05	-1.72936e-10	-1.4134
46377860	chr1:46377860:T:C	4.39588e-10	-1.1002	-1.34185	2.29127e-06	-1.64516	-1.25825
46377951	chr1:46377951:T:A	1.3288e-09	-1.72936e-10	-1.33586	1.62933e-05	-1.72936e-10	-0.941764
46378128	chr1:46378128:A:G	1.97813e-10	-1.72203	-1.51853	3.86362e-06	-1.19601	-1.18491
46378235	chr1:46378235:C:T	1.13184e-09	-1.72936e-10	-1.49629	8.65473e-06	-1.72936e-10	-1.57441
46378443	chr1:46378443:C:T	1.92427e-10	-1.69047	-1.5777	2.78602e-06	-1.27313	-1.43477
46378621	chr1:46378621:A:G	1.32345e-09	-1.72936e-10	-1.33989	1.03818e-05	-1.72936e-10	-1.39246
46378858	chr1:46378858:C:T	1.88636e-10	-1.73022	-1.55784	3.53311e-06	-1.16974	-1.3006
46379944	chr1:46379944:T:A	2.26429e-09	-1.72936e-10	-0.802869	1.41307e-05	-1.72936e-10	-1.08417
46380057	chr1:46380057:T:G	1.12328e-09	-1.72936e-10	-1.50388	8.64211e-06	-1.72936e-10	-1.57587
46380110	chr1:46380110:G:A	1.04654e-09	-1.72936e-10	-1.57464	9.38749e-06	-1.72936e-10	-1.49314
46380245	chr1:46380245:A:G	1.11998e-09	-1.72936e-10	-1.50682	8.6368e-06	-1.72936e-10	-1.57649
46380818	chr1:46380818:G:A	1.91865e-10	-1.73874	-1.53235	3.94517e-06	-1.13791	-1.22211
46381649	chr1:46381649:C:T	1.91449e-10	-1.728	-1.54526	3.65027e-06	-1.17842	-1.25929
46382150	chr1:46382150:C:A	2.21028e-09	-1.72936e-10	-0.827009	2.11541e-05	-1.72936e-10	-0.680687
46382167	chr1:46382167:C:T	2.25988e-09	-1.72936e-10	-0.804815	1.41103e-05	-1.72936e-10	-1.08561
46382758	chr1:46382758:T:C	6.04157e-10	-1.00053	-1.12352	3.61613e-06	-1.59163	-0.855483
46383325	chr1:46383325:TG:T	1.91729e-10	-1.72471	-1.5471	3.58752e-06	-1.18989	-1.26517
46383548	chr1:46383548:C:T	1.08111e-09	-1.72936e-10	-1.54214	8.61108e-06	-1.72936e-10	-1.57947
46383828	chr1:46383828:C:G	1.10214e-09	-1.72936e-10	-1.52287	9.08688e-06	-1.72936e-10	-1.52569
46383848	chr1:46383848:C:T	1.91872e-10	-1.73656	-1.53449	2.97488e-06	-1.13722	-1.5051
46384452	chr1:46384452:T:C	1.89413e-10	-1.72683	-1.55713	3.49485e-06	-1.18297	-1.29826
46384825	chr1:46384825:C:T	1.06333e-09	-1.72936e-10	-1.55873	9.48949e-06	-1.72936e-10	-1.48233
46385366	chr1:46385366:C:T	2.04847e-09	-1.72936e-10	-0.903034	1.36501e-05	-1.72936e-10	-1.11878
46385679	chr1:46385679:A:T	1.34507e-09	-1.72936e-10	-1.32369	1.66128e-05	-1.72936e-10	-0.922346
46386007	chr1:46386007:G:C	1.10288e-09	-1.5222	-5.64276e-10	7.19747e-06	-1.75879	-5.64276e-10
46386165	chr1:46386165:A:T	1.8983e-10	-1.74413	-1.53762	3.08795e-06	-1.10428	-1.50074
46386225	chr1:46386225:G:C	1.0454e-09	-1.72936e-10	-1.57573	9.24299e-06	-1.72936e-10	-1.50865
46386389	chr1:46386389:A:G	4.66303e-10	-1.72397	-0.659077	2.75268e-06	-1.71584	-1.0041
46386405	chr1:46386405:A:G	1.89143e-10	-1.73806	-1.54733	3.7672e-06	-1.14042	-1.26577
46387032	chr1:46387032:G:A	2.07443e-10	-1.77832	-1.41471	1.60778e-06	-1.77798	-1.47969
46387101	chr1:46387101:C:T	4.66798e-10	-1.65236	-0.72963	7.38652e-06	-0.980632	-0.75223
46387733	chr1:46387733:TA:T	2.21028e-09	-1.72936e-10	-0.827009	2.11541e-05	-1.72936e-10	-0.680687
46388135	chr1:46388135:C:T	2.25744e-09	-1.72936e-10	-0.805898	1.40986e-05	-1.72936e-10	-1.08644
46388169	chr1:46388169:C:T	1.06816e-09	-1.72936e-10	-1.55419	8.70128e-06	-1.72936e-10	-1.56905
46388878	chr1:46388878:C:T	2.22307e-10	-1.73562	-1.38821	2.9791e-06	-1.70507	-0.935825
46389010	chr1:46389010:C:T	1.34504e-09	-1.72936e-10	-1.32371	9.70638e-06	-1.72936e-10	-1.45974
46389067	chr1:46389067:C:G	1.89613e-10	-1.7322	-1.5507	3.6438e-06	-1.16323	-1.27627
46389072	chr1:46389072:G:A	1.88838e-10	-1.7325	-1.55449	3.60491e-06	-1.16134	-1.28888
46389322	chr1:46389322:A:G	7.53697e-10	-1.0814	-0.821497	6.6092e-06	-1.77395	-0.070108
46389525	chr1:46389525:G:A	1.04973e-09	-1.72936e-10	-1.57159	8.64809e-06	-1.72936e-10	-1.57518
46389626	chr1:46389626:A:G	1.89099e-10	-1.73773	-1.54789	3.75304e-06	-1.14252	-1.26743
46389868	chr1:46389868:C:T	1.12319e-09	-1.72936e-10	-1.50395	8.64197e-06	-1.72936e-10	-1.57589
46389988	chr1:46389988:C:T	8.52811e-10	-1.77935	-5.64276e-10	7.5113e-06	-1.71611	-5.64276e-10
46390459	chr1:46390459:G:C	1.74717e-09	-1.72936e-10	-1.06213	1.16429e-05	-1.72936e-10	-1.27782
46390476	chr1:46390476:T:TG	1.12205e-09	-1.72936e-10	-1.50497	9.66785e-06	-1.72936e-10	-1.46371
46390612	chr1:46390612:G:A	1.11044e-09	-1.72936e-10	-1.51538	1.12631e-05	-1.72936e-10	-1.31099
46390690	chr1:46390690:G:A	3.17895e-10	-1.7013	-1.06486	6.45977e-06	-0.792353	-1.07457
46390783	chr1:46390783:G:A	3.50879e-10	-1.69554	-0.971903	7.2347e-06	-0.77294	-0.98069
46391347	chr1:46391347:C:T	1.33818e-08	0.973766	-5.64276e-10	0.000371089	2.18392	-5.64276e-10
46391711	chr1:46391711:G:T	1.17903e-09	-1.72936e-10	-1.45544	1.09878e-05	-1.72936e-10	-1.33573
46391925	chr1:46391925:A:G	1.18142e-09	-1.72936e-10	-1.45341	1.10195e-05	-1.72936e-10	-1.33286
46392295	chr1:46392295:G:C	1.1184e-09	-1.72936e-10	-1.50823	8.6345e-06	-1.72936e-10	-1.57675
46392353	chr1:46392353:A:G	4.77841e-10	-1.63977	-0.718834	7.6984e-06	-0.948456	-0.743051
46392357	chr1:46392357:G:A	1.09583e-09	-1.72936e-10	-1.52862	9.03463e-06	-1.72936e-10	-1.53145
46392935	chr1:46392935:T:G	1.88385e-10	-1.73968	-1.54972	3.76177e-06	-1.13463	-1.273
46392997	chr1:46392997:C:T	3.68299e-10	-1.65422	-0.964772	8.34982e-06	-0.638489	-0.971789
46393062	chr1:46393062:A:G	1.90772e-10	-1.72888	-1.54792	3.63719e-06	-1.17447	-1.26683
46393076	chr1:46393076:C:T	2.29359e-10	-1.73385	-1.35875	3.13145e-06	-1.70847	-0.88255
46393352	chr1:46393352:A:G	1.8745e-10	-1.7453	-1.54907	3.86164e-06	-1.11071	-1.27072
46393441	chr1:46393441:C:T	1.28705e-09	-1.72936e-10	-1.36778	1.45709e-05	-1.72936e-10	-1.05349
46393553	chr1:46393553:A:G	1.87318e-10	-1.7483	-1.54677	3.94325e-06	-1.09705	-1.26347
46394009	chr1:46394009:G:A	1.04827e-09	-1.72936e-10	-1.57299	9.34336e-06	-1.72936e-10	-1.49785
46394565	chr1:46394565:G:A	1.85772e-10	-1.74987	-1.5535	3.87641e-06	-1.09057	-1.28704
46394986	chr1:46394986:C:T	1.06477e-09	-1.72936e-10	-1.55737	1.06254e-05	-1.72936e-10	-1.36927
46395634	chr1:46395634:A:C	2.18921e-10	-1.70679	-1.43238	4.28637e-06	-1.24577	-1.03131
46396235	chr1:46396235:A:G	7.96004e-10	-1.0997	-0.748578	7.4848e-06	-1.77269	0.0530475
46396514	chr1:46396514:G:C	1.18642e-09	-1.72936e-10	-1.44919	8.88086e-06	-1.72936e-10	-1.54862
46396608	chr1:46396608:TG:T	1.86492e-10	-1.74559	-1.5539	3.79874e-06	-1.10986	-1.28799
46396683	chr1:46396683:A:C	1.06877e-09	-1.72936e-10	-1.55362	8.76118e-06	-1.72936e-10	-1.56219
46396843	chr1:46396843:CAT:C	2.21163e-09	-1.72936e-10	-0.826397	1.38805e-05	-1.72936e-10	-1.10203
46396883	chr1:46396883:C:T	1.86239e-10	-1.74602	-1.55483	3.78533e-06	-1.10983	-1.29156
46397108	chr1:46397108:C:T	1.89643e-10	-1.75107	-1.53167	3.15836e-06	-1.07358	-1.50889
46397277	chr1:46397277:T:C	2.01458e-09	-1.72936e-10	-0.91972	1.26451e-05	-1.72936e-10	-1.19525
46397598	chr1:46397598:G:A	3.74496e-10	-1.6865	-0.915798	7.89907e-06	-0.741015	-0.924759
46397843	chr1:46397843:A:G	1.29372e-09	-1.72936e-10	-1.36261	9.48922e-06	-1.72936e-10	-1.48236
46398765	chr1:46398765:C:T	8.55245e-10	-1.7765	-5.64276e-10	8.04197e-06	-1.64784	-5.64276e-10
46398819	chr1:46398819:G:A	1.34355e-09	-1.72936e-10	-1.32481	1.45305e-05	-1.72936e-10	-1.05627
46398839	chr1:46398839:G:A	8.73873e-10	-0.982282	-0.772666	8.56663e-06	-1.77925	0.194606
46398856	chr1:46398856:A:C	1.21163e-09	-1.72936e-10	-1.42816	9.24478e-06	-1.72936e-10	-1.50846
46398996	chr1:46398996:GC:G	2.25555e-10	-1.55047	-1.55885	3.36152e-06	-1.39691	-1.12321
46399055	chr1:46399055:A:G	1.14879e-09	-1.72936e-10	-1.48142	1.32232e-05	-1.72936e-10	-1.15054
46399368	chr1:46399368:T:C	2.06455e-10	-1.63852	-1.55927	4.27964e-06	-1.05036	-1.22829
46399715	chr1:46399715:A:G	2.62884e-10	-1.43867	-1.5175	1.56599e-06	-1.74209	-1.54191
46399893	chr1:46399893:T:C	2.37813e-09	-1.72936e-10	-0.753812	1.76681e-05	-1.72936e-10	-0.860761
46399999	chr1:46399999:A:G	7.65165e-10	-1.65849	-0.2293	3.98178e-05	-1.01552	0.96732
46401300	chr1:46401300:C:G	1.61238e-09	-1.72936e-10	-1.14241	1.04336e-05	-1.72936e-10	-1.38749
46401325	chr1:46401325:T:C	1.28161e-09	-1.72936e-10	-1.37201	1.19525e-05	-1.72936e-10	-1.25158
46401335	chr1:46401335:T:C	1.19841e-09	-1.72936e-10	-1.43913	9.33319e-06	-1.72936e-10	-1.49894
46401375	chr1:46401375:T:C	1.28713e-09	-1.72936e-10	-1.36771	1.20167e-05	-1.72936e-10	-1.24622
46401797	chr1:46401797:G:A	1.31324e-09	-1.72936e-10	-1.34763	1.2322e-05	-1.72936e-10	-1.22113
46401860	chr1:46401860:A:C	1.08109e-09	-1.72936e-10	-1.54216	8.62303e-06	-1.72936e-10	-1.57808
46402009	chr1:46402009:C:G	1.25369e-09	-1.72936e-10	-1.39404	9.37525e-06	-1.72936e-10	-1.49445
46402622	chr1:46402622:C:T	2.50848e-09	-1.72936e-10	-0.700452	1.79056e-05	-1.72936e-10	-0.847406
46402735	chr1:46402735:C:T	6.50476e-09	0.252406	-5.64276e-10	3.39558e-05	-0.207458	-5.64276e-10
46403129	chr1:46403129:C:T	1.61764e-09	-1.72936e-10	-1.13916	1.58894e-05	-1.72936e-10	-0.966864
46403743	chr1:46403743:A:G	8.55008e-10	-1.77677	-5.64276e-10	8.04056e-06	-1.64802	-5.64276e-10
46404361	chr1:46404361:C:G	1.47302e-09	-1.72936e-10	-1.23282	1.01535e-05	-1.72936e-10	-1.4147
46404620	chr1:46404620:T:C	1.23588e-09	-1.72936e-10	-1.40834	1.14106e-05	-1.72936e-10	-1.29797
46404625	chr1:46404625:C:T	6.48502e-09	-1.72936e-10	0.249367	3.22538e-05	-1.72936e-10	-0.258883
46405089	chr1:46405089:C:A	6.13572e-10	-1.77903	-0.329561	2.24228e-05	-1.28117	0.658727
46406074	chr1:46406074:G:A	4.5963e-09	-0.0948776	-5.64276e-10	1.82181e-05	-0.830105	-5.64276e-10
46406203	chr1:46406203:G:A	1.83094e-09	-1.67223	0.656934	2.6369e-05	-1.08603	0.625701
46406314	chr1:46406314:T:C	3.55516e-10	-1.26295	-1.39136	1.55354e-06	-1.77882	-1.51316
46406393	chr1:46406393:A:G	1.1838e-09	-1.72936e-10	-1.4514	1.07971e-05	-1.72936e-10	-1.35324
46406529	chr1:46406529:CTTGCCTGCA:C	1.42186e-09	-1.72936e-10	-1.26816	1.12483e-05	-1.72936e-10	-1.3123
46406654	chr1:46406654:C:T	1.21804e-09	-1.72936e-10	-1.42289	1.122e-05	-1.72936e-10	-1.31482
46406892	chr1:46406892:T:C	1.18905e-09	-1.72936e-10	-1.44697	1.08596e-05	-1.72936e-10	-1.34747
46407026	chr1:46407026:A:G	6.18082e-10	-1.77894	-0.322325	2.26353e-05	-1.20392	0.590911
46407107	chr1:46407107:A:G	1.14011e-09	-1.72936e-10	-1.489	1.02572e-05	-1.72936e-10	-1.40454
46407367	chr1:46407367:G:A	2.22268e-10	-1.74234	-1.38166	2.10306e-06	-1.77523	-1.21389
46407609	chr1:46407609:G:C	2.83658e-10	-1.61405	-1.26606	1.05156e-05	-1.11446	-0.265189
46407977	chr1:46407977:C:T	1.25336e-09	-1.72936e-10	-1.3943	1.3619e-05	-1.72936e-10	-1.12105
46407995	chr1:46407995:A:G	1.13609e-09	-1.72936e-10	-1.49254	8.88486e-06	-1.72936e-10	-1.54817
46408231	chr1:46408231:C:T	1.54127e-09	-1.72936e-10	-1.18752	1.03844e-05	-1.72936e-10	-1.39222
46408607	chr1:46408607:G:A	1.43593e-08	1.04427	-5.64276e-10	2.74516e-05	-0.420093	-5.64276e-10
46408711	chr1:46408711:A:G	4.62082e-10	-1.4435	-0.948642	8.77516e-06	-1.46777	-0.0928226
46409346	chr1:46409346:A:G	3.13928e-09	-1.72936e-10	-0.476135	2.49383e-05	-1.72936e-10	-0.516116
46409356	chr1:46409356:A:G	1.06497e-09	-1.72936e-10	-1.55718	8.67719e-06	-1.72936e-10	-1.57182
46409395	chr1:46409395:G:T	2.01119e-10	-1.75041	-1.47358	2.69763e-06	-1.68841	-1.05174
46409427	chr1:46409427:CT:C	1.13786e-09	-1.72936e-10	-1.49098	9.03957e-06	-1.72936e-10	-1.53091
46411508	chr1:46411508:G:A	1.89692e-10	-1.7438	-1.53868	2.57375e-06	-1.22928	-1.55788
46411786	chr1:46411786:C:T	2.74186e-09	-0.611491	-5.64276e-10	2.98362e-05	-0.336795	-5.64276e-10
46412138	chr1:46412138:C:T	1.02374e-09	-1.70736	0.110692	1.41406e-05	-1.13171	0.0482361
46412648	chr1:46412648:A:C	8.13202e-09	-1.72936e-10	0.475681	3.96111e-05	-1.72936e-10	-0.0534098
46414265	chr1:46414265:G:A	1.44642e-09	-0.441302	-0.809737	6.95465e-06	-1.33145	-0.46166
46415055	chr1:46415055:T:C	2.31145e-09	-1.6883	0.906046	3.39409e-05	-1.07778	0.869882
46415237	chr1:46415237:A:G	1.06733e-09	-1.72936e-10	-1.55497	8.69289e-06	-1.72936e-10	-1.57001
46415681	chr1:46415681:T:C	8.59842e-09	1.78925	-1.25781	1.56172e-05	0.334691	-1.31883
46416205	chr1:46416205:G:T	2.29415e-09	-1.68798	0.898209	3.36129e-05	-1.07737	0.859764
46416457	chr1:46416457:T:A	4.16835e-09	-1.72936e-10	-0.192609	2.57071e-05	-1.72936e-10	-0.48575
46416696	chr1:46416696:C:A	2.23675e-10	-1.77119	-1.3465	1.7077e-06	-1.76914	-1.42824
46416761	chr1:46416761:G:A	1.73065e-09	-1.72936e-10	-1.07163	1.12828e-05	-1.72936e-10	-1.30924
46417081	chr1:46417081:C:T	2.41572e-10	-1.65599	-1.38473	8.23375e-06	-1.03644	-0.587832
46417222	chr1:46417222:C:T	4.87122e-10	-1.70373	-0.635636	5.02012e-06	-1.15596	-0.963105
46417527	chr1:46417527:G:A	1.24811e-09	-1.72936e-10	-1.3985	9.72892e-06	-1.72936e-10	-1.45742
46417796	chr1:46417796:TCTC:T	1.06256e-09	-1.72936e-10	-1.55945	8.66831e-06	-1.72936e-10	-1.57285
46417996	chr1:46417996:G:A	7.12272e-10	-1.68283	-0.276599	7.18684e-06	-1.10176	-0.658503
46418643	chr1:46418643:T:C	9.32722e-10	-1.62129	-0.0684892	4.31868e-06	-1.77383	-0.49574
46418720	chr1:46418720:T:G	1.20765e-09	-1.72936e-10	-1.43145	1.27599e-05	-1.72936e-10	-1.18621
46419373	chr1:46419373:G:A	1.61337e-09	-1.72936e-10	-1.1418	1.57247e-05	-1.72936e-10	-0.977287
46419432	chr1:46419432:A:G	6.93057e-09	1.69528	-1.37946	1.2643e-05	0.228403	-1.42382
46419685	chr1:46419685:C:T	1.20838e-08	0.871736	-5.64276e-10	1.91945e-05	-0.777896	-5.64276e-10
46420268	chr1:46420268:A:C	1.67092e-09	-1.19488	0.0881282	1.93355e-05	-1.75245	0.981879
46421174	chr1:46421174:T:A	1.01219e-09	-1.60801	-5.64276e-10	7.37689e-06	-1.73417	-5.64276e-10
46421281	chr1:46421281:A:G	1.90591e-10	-1.70957	-1.56819	2.76581e-06	-1.34349	-1.37169
46421418	chr1:46421418:T:C	8.56247e-10	-1.77532	-5.64276e-10	7.12997e-06	-1.76821	-5.64276e-10
46421848	chr1:46421848:T:C	1.44245e-09	-0.985805	-0.267982	1.33e-05	-1.77695	0.632192
46422429	chr1:46422429:T:G	1.11699e-09	-1.72936e-10	-1.50949	8.68559e-06	-1.72936e-10	-1.57085
46422907	chr1:46422907:C:T	2.07769e-10	-1.64167	-1.54979	5.3866e-06	-0.99116	-1.05744
46423233	chr1:46423233:G:A	1.29309e-08	2.3309	-1.39141	2.33336e-05	0.716306	-1.29893
46425133	chr1:46425133:T:C	1.0519e-09	-1.72936e-10	-1.56953	8.76486e-06	-1.72936e-10	-1.56177
46425185	chr1:46425185:C:T	5.59768e-09	-1.70185	1.80407	3.27844e-05	-1.16733	0.924758
46426253	chr1:46426253:C:G	2.34112e-10	-1.63522	-1.43686	6.71812e-06	-1.09217	-0.735539
46426284	chr1:46426284:G:A	1.21819e-09	-1.42276	-5.64276e-10	8.36448e-06	-1.60852	-5.64276e-10
46426362	chr1:46426362:G:T	1.06237e-09	-1.72936e-10	-1.55962	8.6653e-06	-1.72936e-10	-1.57319
46426405	chr1:46426405:C:T	1.22811e-09	-1.72936e-10	-1.41465	9.7286e-06	-1.72936e-10	-1.45745
46426526	chr1:46426526:C:T	2.36703e-09	-1.72936e-10	-0.758492	1.54686e-05	-1.72936e-10	-0.993706
46426612	chr1:46426612:G:A	1.96635e-09	-1.72936e-10	-0.943952	1.25856e-05	-1.72936e-10	-1.19997
46427139	chr1:46427139:C:T	8.48365e-10	-1.4984	-0.286169	3.64624e-06	-1.77027	-0.668553
46427140	chr1:46427140:G:A	1.08077e-09	-1.63829	0.0958401	1.6534e-05	-0.961575	0.0344764
46427599	chr1:46427599:C:T	5.11868e-09	-1.72936e-10	0.0127686	5.76888e-05	-1.72936e-10	0.322545
46427790	chr1:46427790:G:A	7.15959e-09	-1.72936e-10	0.348325	3.47802e-05	-1.72936e-10	-0.183471
46428095	chr1:46428095:C:T	2.30521e-09	-1.72936e-10	-0.784957	1.49251e-05	-1.72936e-10	-1.02947
46428488	chr1:46428488:C:T	1.19788e-09	-1.72936e-10	-1.43957	8.81861e-06	-1.72936e-10	-1.55565
46428557	chr1:46428557:C:T	2.94882e-09	-1.72936e-10	-0.538722	5.25943e-05	-1.72936e-10	0.23009
46429597	chr1:46429597:C:T	7.01585e-09	-1.72936e-10	0.328043	3.41461e-05	-1.72936e-10	-0.20187
46429754	chr1:46429754:G:C	6.74241e-09	-1.72936e-10	0.288289	3.30399e-05	-1.72936e-10	-0.234802
46429916	chr1:46429916:A:C	6.91209e-09	-1.72936e-10	0.313144	3.37963e-05	-1.72936e-10	-0.212166
46429969	chr1:46429969:A:G	5.01297e-10	-1.75692	-0.553767	1.27263e-05	-1.46007	0.271219
46430115	chr1:46430115:A:G	7.27539e-09	-1.72936e-10	0.364369	3.52582e-05	-1.72936e-10	-0.16982
46430991	chr1:46430991:A:G	1.05623e-09	-1.72936e-10	-1.56542	8.6886e-06	-1.72936e-10	-1.57051
46431162	chr1:46431162:C:T	8.54889e-10	-1.77691	-5.64276e-10	7.75592e-06	-1.68406	-5.64276e-10
46431280	chr1:46431280:A:C	6.73736e-09	-1.72936e-10	0.28754	3.4221e-05	-1.72936e-10	-0.199678
46431888	chr1:46431888:C:T	2.24041e-09	-0.813471	-5.64276e-10	2.39846e-05	-0.555108	-5.64276e-10
46432007	chr1:46432007:A:G	1.72759e-09	-1.72936e-10	-1.0734	1.18924e-05	-1.72936e-10	-1.25662
46432026	chr1:46432026:C:T	2.45305e-10	-1.51963	-1.50575	3.23479e-06	-1.16176	-1.39679
46432391	chr1:46432391:C:A	1.90374e-10	-1.73409	-1.5448	1.59581e-06	-1.76496	-1.50017
46433985	chr1:46433985:T:C	1.26213e-09	-1.72936e-10	-1.38733	9.8266e-06	-1.72936e-10	-1.44743
46434240	chr1:46434240:G:T	2.23435e-10	-1.77275	-1.34601	2.11611e-06	-1.76482	-1.21812
46434275	chr1:46434275:A:G	3.61163e-10	-1.72715	-0.911399	7.61095e-06	-1.61772	-0.0852122
46434337	chr1:46434337:A:G	1.83599e-09	-1.72936e-10	-1.01254	1.99417e-05	-1.72936e-10	-0.739705
46434903	chr1:46434903:A:C	1.08504e-09	-1.72936e-10	-1.53851	9.03829e-06	-1.72936e-10	-1.53105
46434980	chr1:46434980:C:T	1.08583e-09	-1.53778	-5.64276e-10	1.74238e-05	-0.874683	-5.64276e-10
46434990	chr1:46434990:G:C	2.63612e-08	-1.72936e-10	1.65177	0.000198828	-1.72936e-10	1.55992
46435006	chr1:46435006:C:A	1.45422e-09	-1.72936e-10	-1.24566	1.44082e-05	-1.72936e-10	-1.06472
46435375	chr1:46435375:A:G	2.20777e-10	-1.68582	-1.44491	1.89988e-06	-1.76609	-1.32464
46435874	chr1:46435874:C:T	2.49939e-10	-1.43977	-1.5669	2.57255e-06	-1.21658	-1.57105
46436208	chr1:46436208:A:G	1.76429e-10	-1.77852	-1.57644	1.51919e-06	-1.75343	-1.56091
46436348	chr1:46436348:T:C	1.23709e-09	-1.72936e-10	-1.40737	1.17227e-05	-1.72936e-10	-1.27099
46436409	chr1:46436409:C:T	1.07709e-09	-1.72936e-10	-1.54586	8.70743e-06	-1.72936e-10	-1.56834
46436518	chr1:46436518:T:C	2.00039e-10	-1.70834	-1.52103	1.69011e-06	-1.77397	-1.43376
46436712	chr1:46436712:G:A	1.20749e-09	-1.72936e-10	-1.43158	8.90314e-06	-1.72936e-10	-1.54611
46436789	chr1:46436789:T:C	5.43392e-10	-1.76903	-0.461021	3.76289e-06	-1.76779	-0.639542
46436806	chr1:46436806:CAT:C	1.10692e-08	0.78404	-5.64276e-10	2.49629e-05	-0.515128	-5.64276e-10
46436812	chr1:46436812:T:C	3.74335e-09	-0.300147	-5.64276e-10	1.36101e-05	-1.12171	-5.64276e-10
46437164	chr1:46437164:T:C	4.47515e-10	-1.11145	-1.31272	2.5764e-06	-1.61232	-1.17381
46437687	chr1:46437687:G:T	1.28105e-09	-1.72936e-10	-1.37245	1.13772e-05	-1.72936e-10	-1.30091
46437722	chr1:46437722:G:A	4.38722e-09	-1.21031	1.06888	2.49416e-05	-1.02052	0.504541
46437866	chr1:46437866:C:T	8.65965e-10	-1.76404	-5.64276e-10	7.2949e-06	-1.74534	-5.64276e-10
46438099	chr1:46438099:A:C	1.04379e-09	-1.72936e-10	-1.57727	8.61302e-06	-1.72936e-10	-1.57924
46438157	chr1:46438157:G:A	1.14278e-09	-1.48666	-5.64276e-10	1.86204e-05	-0.808261	-5.64276e-10
46438258	chr1:46438258:A:G	1.09639e-09	-1.72936e-10	-1.52811	9.32327e-06	-1.72936e-10	-1.50001
46438340	chr1:46438340:A:G	2.80403e-09	-1.72936e-10	-0.589071	6.22906e-05	-1.72936e-10	0.399291
46438399	chr1:46438399:C:T	1.1349e-09	-1.72936e-10	-1.49358	9.73864e-06	-1.72936e-10	-1.45642
46438779	chr1:46438779:A:G	1.13362e-09	-1.72936e-10	-1.49471	1.03398e-05	-1.72936e-10	-1.39652
46438807	chr1:46438807:A:G	1.05954e-09	-1.72936e-10	-1.56229	8.62173e-06	-1.72936e-10	-1.57823
46438867	chr1:46438867:G:A	6.15703e-10	-1.67158	-0.433543	7.2331e-06	-1.77749	0.0236355
46439290	chr1:46439290:T:G	1.11774e-09	-1.72936e-10	-1.50882	1.20267e-05	-1.72936e-10	-1.24539
46439395	chr1:46439395:T:C	1.44316e-09	-1.72936e-10	-1.25329	1.25958e-05	-1.72936e-10	-1.19916
46440006	chr1:46440006:G:T	1.60091e-09	-1.72936e-10	-1.14955	1.59736e-05	-1.72936e-10	-0.961583
46440130	chr1:46440130:G:T	2.36878e-10	-1.4943	-1.56604	1.50643e-06	-1.74538	-1.5774
46440452	chr1:46440452:G:A	2.69694e-10	-1.64986	-1.28074	2.20297e-06	-1.77676	-1.16595
46440847	chr1:46440847:A:T	1.42639e-09	-1.72936e-10	-1.26498	1.45776e-05	-1.72936e-10	-1.05303
46441121	chr1:46441121:T:A	2.26537e-10	-1.52564	-1.57934	1.52313e-06	-1.73453	-1.57722
46441637	chr1:46441637:C:T	2.22912e-10	-1.54346	-1.57765	1.48301e-06	-1.75924	-1.5792
46442553	chr1:46442553:T:G	2.99187e-10	-1.61707	-1.20975	2.42886e-06	-1.76898	-1.07612
46443599	chr1:46443599:TGCCTCA:T	1.33079e-09	-1.72936e-10	-1.33435	1.3221e-05	-1.72936e-10	-1.15071
46444728	chr1:46444728:TC:T	2.10617e-10	-1.6176	-1.56024	1.52887e-06	-1.76889	-1.53909
46444893	chr1:46444893:C:T	1.24353e-08	-1.72936e-10	0.900413	0.000150687	-1.72936e-10	1.28269
46445298	chr1:46445298:T:C	1.16695e-09	-1.72936e-10	-1.46573	9.66721e-06	-1.72936e-10	-1.46378
46445388	chr1:46445388:T:C	2.29506e-10	-1.51872	-1.57323	1.52244e-06	-1.75187	-1.56033
46446128	chr1:46446128:C:T	1.20555e-09	-1.72936e-10	-1.43319	1.40852e-05	-1.72936e-10	-1.08739
46446394	chr1:46446394:A:G	3.01461e-10	-1.53236	-1.28688	2.28938e-06	-1.73952	-1.16472
46446490	chr1:46446490:C:T	1.11893e-09	-1.39304	-0.114717	7.52596e-06	-1.65836	-0.0558021
46446494	chr1:46446494:A:G	1.15149e-09	-1.72936e-10	-1.47907	9.16685e-06	-1.72936e-10	-1.51693
46446860	chr1:46446860:G:C	9.98719e-10	-1.62141	-5.64276e-10	1.40093e-05	-1.0928	-5.64276e-10
46447097	chr1:46447097:C:T	8.52858e-10	-1.77929	-5.64276e-10	8.39335e-06	-1.60508	-5.64276e-10
46447628	chr1:46447628:T:C	2.29038e-10	-1.51893	-1.57507	1.49374e-06	-1.75177	-1.57947
46447698	chr1:46447698:A:C	1.08084e-09	-1.72936e-10	-1.54239	9.4505e-06	-1.72936e-10	-1.48645
46447949	chr1:46447949:C:T	8.57102e-10	-1.77433	-5.64276e-10	7.36989e-06	-1.73512	-5.64276e-10
46448176	chr1:46448176:C:T	1.07562e-09	-1.72936e-10	-1.54723	8.68536e-06	-1.72936e-10	-1.57088
46448267	chr1:46448267:G:A	1.36867e-09	-1.72936e-10	-1.30629	1.37966e-05	-1.72936e-10	-1.1081
46448325	chr1:46448325:C:CCGCCTGCCG	1.36867e-09	-1.72936e-10	-1.30629	1.37966e-05	-1.72936e-10	-1.1081
46448477	chr1:46448477:C:T	1.0464e-09	-1.72936e-10	-1.57477	8.76965e-06	-1.72936e-10	-1.56122
46448497	chr1:46448497:C:T	1.34087e-09	-1.72936e-10	-1.32681	1.69871e-05	-1.72936e-10	-0.900064
46448818	chr1:46448818:G:A	2.36997e-10	-1.48056	-1.57928	1.56077e-06	-1.71438	-1.57296
46449217	chr1:46449217:G:A	1.24988e-09	-1.72936e-10	-1.39708	1.03765e-05	-1.72936e-10	-1.39298
46449268	chr1:46449268:C:T	1.27647e-09	-1.72936e-10	-1.37603	1.05414e-05	-1.72936e-10	-1.37721
46449379	chr1:46449379:A:T	3.24147e-10	-1.57035	-1.17634	2.56691e-06	-1.75379	-1.03603
46449618	chr1:46449618:AG:A	3.62802e-10	-1.51826	-1.11576	2.80444e-06	-1.73452	-0.966793
46449708	chr1:46449708:G:T	1.05983e-09	-1.72936e-10	-1.56202	1.04416e-05	-1.72936e-10	-1.38672
46450328	chr1:46450328:C:G	1.2046e-09	-1.72936e-10	-1.43398	1.08424e-05	-1.72936e-10	-1.34906
46450847	chr1:46450847:G:A	3.1357e-10	-1.70787	-1.07199	3.23722e-06	-1.56964	-0.98816
46451195	chr1:46451195:C:CT	2.09194e-09	-1.12972	0.247683	2.83256e-05	-0.686429	0.297676
46451376	chr1:46451376:A:G	1.32432e-09	-1.72936e-10	-1.33923	1.66274e-05	-1.72936e-10	-0.921465
46451836	chr1:46451836:C:T	1.89802e-09	-1.12527	0.14595	2.56936e-05	-0.680671	0.194393
46452274	chr1:46452274:G:A	1.29712e-09	-1.72936e-10	-1.35998	1.60721e-05	-1.72936e-10	-0.955432
46452481	chr1:46452481:G:T	1.10776e-09	-1.72936e-10	-1.51779	8.82795e-06	-1.72936e-10	-1.5546
46452931	chr1:46452931:C:T	1.23925e-09	-1.72936e-10	-1.40562	1.02217e-05	-1.72936e-10	-1.408
46453252	chr1:46453252:G:T	9.75093e-10	-1.64535	-5.64276e-10	1.3435e-05	-1.13466	-5.64276e-10
46453523	chr1:46453523:C:G	1.21607e-09	-1.72936e-10	-1.42451	1.00319e-05	-1.72936e-10	-1.42675
46454037	chr1:46454037:C:G	8.53985e-10	-1.77797	-5.64276e-10	8.14545e-06	-1.63506	-5.64276e-10
46454071	chr1:46454071:A:T	3.46946e-10	-1.49948	-1.17924	2.64009e-06	-1.72546	-1.03624
46454103	chr1:46454103:G:A	1.0486e-09	-1.72936e-10	-1.57267	8.61934e-06	-1.72936e-10	-1.57851
46454282	chr1:46454282:G:A	1.98957e-10	-1.65579	-1.579	1.53044e-06	-1.75197	-1.55499
46454320	chr1:46454320:C:T	1.79388e-10	-1.76044	-1.57789	1.53491e-06	-1.72458	-1.57947
46454359	chr1:46454359:C:G	2.23443e-09	-0.992191	0.176051	3.14761e-05	-0.512583	0.229294
46454415	chr1:46454415:G:A	1.97568e-09	-1.00423	0.0650191	2.78645e-05	-0.526401	0.121235
46454659	chr1:46454659:A:G	2.1857e-09	-1.01201	0.173822	3.0503e-05	-0.541724	0.227032
46454967	chr1:46454967:G:C	1.06384e-09	-1.72936e-10	-1.55824	8.61492e-06	-1.72936e-10	-1.57902
46454979	chr1:46454979:G:A	4.81486e-10	-1.76878	-0.582226	4.07223e-06	-1.69881	-0.62952
46455289	chr1:46455289:A:G	4.57461e-08	-1.72936e-10	2.20298	0.000365355	-1.72936e-10	2.16835
46455515	chr1:46455515:T:C	1.54882e-09	-1.77078	0.588138	1.53671e-05	-1.76158	0.761284
46455608	chr1:46455608:C:G	2.19115e-10	-1.55941	-1.57888	1.50844e-06	-1.74515	-1.5763
46455786	chr1:46455786:G:A	2.94199e-10	-1.5355	-1.30813	2.22637e-06	-1.74133	-1.19082
46456016	chr1:46456016:A:T	1.05679e-09	-1.72936e-10	-1.56489	8.64834e-06	-1.72936e-10	-1.57515
46457007	chr1:46457007:C:T	4.0165e-10	-1.5762	-0.956103	2.89665e-06	-1.75296	-0.916005
46457071	chr1:46457071:C:T	1.52356e-09	-1.72936e-10	-1.19908	1.10529e-05	-1.72936e-10	-1.32983
46457100	chr1:46457100:G:A	1.70817e-09	-1.72936e-10	-1.0847	1.78087e-05	-1.72936e-10	-0.85283
46457430	chr1:46457430:T:C	5.4018e-10	-1.7681	-0.467878	4.61371e-06	-1.70081	-0.502677
46458004	chr1:46458004:C:T	1.45786e-09	-1.77683	0.533674	1.45045e-05	-1.7708	0.712743
46458184	chr1:46458184:T:C	5.70333e-09	0.120922	-5.64276e-10	2.45436e-05	-0.532066	-5.64276e-10
46459562	chr1:46459562:C:T	3.25978e-10	-1.53682	-1.20424	2.55049e-06	-1.73687	-1.05937
46459752	chr1:46459752:G:A	1.68001e-09	-1.72936e-10	-1.10133	1.75231e-05	-1.72936e-10	-0.868997
46459922	chr1:46459922:T:C	3.47106e-10	-1.71441	-0.963845	3.21884e-06	-1.77242	-0.791082
46459930	chr1:46459930:G:C	1.08678e-09	-1.72936e-10	-1.53691	9.2741e-06	-1.72936e-10	-1.50529
46459937	chr1:46459937:T:C	1.95313e-10	-1.77036	-1.48292	1.8542e-06	-1.70786	-1.4072
46459964	chr1:46459964:A:G	1.97263e-10	-1.77186	-1.47149	1.89118e-06	-1.70335	-1.39197
46460177	chr1:46460177:G:A	2.88748e-09	-1.04889	0.489147	3.34956e-05	-0.789677	0.568574
46460495	chr1:46460495:T:C	1.97779e-10	-1.77201	-1.46872	1.65134e-06	-1.70567	-1.52526
46460502	chr1:46460502:G:A	1.95315e-10	-1.77529	-1.47798	1.89759e-06	-1.69143	-1.4005
46461073	chr1:46461073:C:T	1.78318e-09	-1.72936e-10	-1.04173	1.88148e-05	-1.72936e-10	-0.797874
46461431	chr1:46461431:T:C	2.14354e-10	-1.71213	-1.44813	1.81615e-06	-1.6808	-1.455
46462012	chr1:46462012:C:T	2.87265e-10	-1.39027	-1.47721	4.81149e-06	-0.817739	-1.34377
46462091	chr1:46462091:C:T	1.38188e-09	-1.72936e-10	-1.29668	1.02257e-05	-1.72936e-10	-1.40761
46462123	chr1:46462123:C:G	1.81961e-09	-1.72936e-10	-1.0215	1.2961e-05	-1.72936e-10	-1.17057
46462240	chr1:46462240:C:G	1.83665e-09	-1.72936e-10	-1.01218	1.30522e-05	-1.72936e-10	-1.16356
46462396	chr1:46462396:C:T	1.14719e-09	-1.72936e-10	-1.48281	8.95683e-06	-1.72936e-10	-1.5401
46462493	chr1:46462493:T:C	2.26479e-09	-1.72936e-10	-0.802647	1.69124e-05	-1.72936e-10	-0.904472
46462677	chr1:46462677:G:A	6.72194e-10	-1.7276	-0.289739	7.01087e-06	-1.61923	-0.165825
46462917	chr1:46462917:A:G	1.90934e-10	-1.7709	-1.50506	1.82566e-06	-1.70656	-1.42401
46463004	chr1:46463004:G:A	1.37404e-09	-1.72936e-10	-1.30238	1.13623e-05	-1.72936e-10	-1.30222
46463041	chr1:46463041:T:C	1.13459e-09	-1.70114	0.207275	2.61925e-05	-1.11855	0.651502
46463118	chr1:46463118:C:T	8.68957e-09	-1.11411	1.65611	0.0001592	-0.708636	2.04628
46463467	chr1:46463467:ATAAT:A	8.94399e-10	-1.73173	-5.64276e-10	7.09995e-06	-1.77243	-5.64276e-10
46463640	chr1:46463640:A:G	8.79163e-10	-1.65833	-0.090583	9.77435e-06	-1.49167	0.0389139
46463707	chr1:46463707:T:G	1.00465e-07	-1.72936e-10	2.98968	0.000943703	-1.72936e-10	3.11729
46464378	chr1:46464378:G:A	1.34083e-09	-1.32684	-5.64276e-10	1.5742e-05	-0.976184	-5.64276e-10
46464405	chr1:46464405:G:C	1.37384e-09	-1.72936e-10	-1.30252	9.77152e-06	-1.72936e-10	-1.45305
46464728	chr1:46464728:TCTG:T	1.40431e-09	-1.72936e-10	-1.28058	1.41904e-05	-1.72936e-10	-1.07995
46464760	chr1:46464760:C:T	2.29289e-10	-1.77853	-1.31437	1.82558e-06	-1.76354	-1.36708
46464991	chr1:46464991:C:T	4.37738e-10	-1.05296	-1.3933	2.71655e-06	-1.34479	-1.38837
46465294	chr1:46465294:G:C	1.04231e-09	-1.72936e-10	-1.57869	8.63399e-06	-1.72936e-10	-1.57681
46465690	chr1:46465690:A:C	1.86476e-09	-0.314435	-0.682561	1.95112e-05	-0.394996	-0.366532
46466182	chr1:46466182:A:G	1.85593e-10	-1.76921	-1.53512	1.48311e-06	-1.77537	-1.563
46466469	chr1:46466469:G:A	1.33759e-09	-1.72936e-10	-1.32926	1.25173e-05	-1.72936e-10	-1.2054
46466604	chr1:46466604:A:G	8.99639e-10	-1.72589	-5.64276e-10	7.08869e-06	-1.77402	-5.64276e-10
46466795	chr1:46466795:T:C	9.23613e-10	-1.69959	-5.64276e-10	7.05359e-06	-1.77898	-5.64276e-10
46467512	chr1:46467512:C:T	3.53988e-09	-0.356035	-5.64276e-10	1.15006e-05	-1.29012	-5.64276e-10
46468589	chr1:46468589:C:T	1.79889e-10	-1.77773	-1.55781	1.48271e-06	-1.76338	-1.57526
46468854	chr1:46468854:C:T	1.62021e-09	-1.72936e-10	-1.13757	1.1683e-05	-1.72936e-10	-1.27438
46469241	chr1:46469241:A:G	2.24831e-09	-0.809948	-5.64276e-10	1.16968e-05	-1.27321	-5.64276e-10
46470026	chr1:46470026:G:A	1.04153e-09	-1.72936e-10	-1.57944	8.64194e-06	-1.72936e-10	-1.57589
46470405	chr1:46470405:A:G	8.87405e-10	-0.287227	-1.45236	6.39225e-06	-0.423142	-1.45429
46470751	chr1:46470751:G:A	1.78119e-10	-1.76598	-1.57945	1.5861e-06	-1.69199	-1.57925
46470869	chr1:46470869:CTG:C	8.88164e-10	-1.73873	-5.64276e-10	7.76515e-06	-1.68287	-5.64276e-10
46470998	chr1:46470998:C:T	1.06359e-09	-1.72936e-10	-1.55848	8.97885e-06	-1.72936e-10	-1.53765
46471301	chr1:46471301:A:T	6.4133e-10	-1.55066	-0.513682	3.92659e-06	-1.77935	-0.585396
46471483	chr1:46471483:C:A	9.20372e-10	-0.238517	-1.46459	6.56196e-06	-0.38431	-1.46692
46472681	chr1:46472681:T:C	9.65007e-10	-0.268042	-1.38771	6.90023e-06	-0.411594	-1.38937
46473165	chr1:46473165:C:T	2.16826e-09	0.721238	-1.56744	1.24322e-05	0.313452	-1.52568
46473459	chr1:46473459:C:T	2.38196e-09	-1.72936e-10	-0.752205	2.64719e-05	-1.72936e-10	-0.456436
46473601	chr1:46473601:G:A	9.76262e-09	0.685915	-0.0274825	9.14734e-05	0.405773	0.377756
46473897	chr1:46473897:G:A	6.42957e-10	-1.73303	-0.328778	4.46083e-06	-1.77393	-0.463255
46474014	chr1:46474014:C:T	5.87384e-10	-1.72696	-0.425239	4.06297e-06	-1.77168	-0.558919
46474504	chr1:46474504:A:G	6.57523e-10	-1.77783	-0.261576	4.85242e-06	-1.76905	-0.383994
46474640	chr1:46474640:G:A	1.13805e-09	-1.72936e-10	-1.49081	9.85954e-06	-1.72936e-10	-1.44408
46474688	chr1:46474688:A:G	2.86264e-09	-1.72936e-10	-0.568384	3.2433e-05	-1.72936e-10	-0.253341
46474698	chr1:46474698:G:A	1.3779e-09	-1.72936e-10	-1.29957	1.12838e-05	-1.72936e-10	-1.30915
46474741	chr1:46474741:T:C	1.15895e-09	-1.47261	-5.64276e-10	8.95709e-06	-1.54007	-5.64276e-10
46474941	chr1:46474941:AG:A	2.17818e-09	-1.72936e-10	-0.841639	1.99602e-05	-1.72936e-10	-0.738777
46474989	chr1:46474989:G:A	1.22328e-09	-1.72936e-10	-1.41859	1.40279e-05	-1.72936e-10	-1.09147
46475257	chr1:46475257:C:T	2.95051e-09	-1.72936e-10	-0.538149	2.91364e-05	-1.72936e-10	-0.36053
46475740	chr1:46475740:C:T	1.41098e-09	-1.72936e-10	-1.27584	1.0854e-05	-1.72936e-10	-1.34798
46476167	chr1:46476167:G:A	2.42938e-09	-1.72936e-10	-0.732491	1.99283e-05	-1.72936e-10	-0.74038
46476261	chr1:46476261:G:A	1.78057e-10	-1.77663	-1.56915	1.49523e-06	-1.75627	-1.57397
46476270	chr1:46476270:GC:G	1.65751e-08	1.48521	-0.297432	0.000133495	1.13701	0.0245334
46476306	chr1:46476306:A:G	1.99851e-10	-1.77935	-1.45096	1.60594e-06	-1.7623	-1.49651
46477258	chr1:46477258:A:G	2.23359e-09	0.719553	-1.53607	1.28185e-05	0.247897	-1.42953
46477471	chr1:46477471:ATGGGTTTTTTGACC:A	1.63425e-08	1.48285	-0.309204	0.000163942	1.33738	0.0296141
46477474	chr1:46477474:G:A	1.46791e-09	-1.72936e-10	-1.23629	1.53402e-05	-1.72936e-10	-1.00204
46477889	chr1:46477889:T:C	2.67447e-09	-1.72936e-10	-0.636378	2.62167e-05	-1.72936e-10	-0.466122
46479133	chr1:46479133:C:T	2.37259e-08	3.01145	-1.46501	0.000164793	2.78741	-1.41524
46479590	chr1:46479590:G:A	2.04014e-10	-1.67568	-1.53401	1.67689e-06	-1.64878	-1.5668
46479598	chr1:46479598:G:A	3.8614e-10	-1.11621	-1.45547	2.80243e-06	-1.38243	-1.3196
46479785	chr1:46479785:C:A	1.63684e-09	-1.72936e-10	-1.12736	1.44571e-05	-1.72936e-10	-1.06134
46480251	chr1:46480251:A:G	2.42367e-10	-1.77399	-1.26343	2.19536e-06	-1.75314	-1.19303
46480347	chr1:46480347:C:T	8.64994e-09	0.537425	-5.64276e-10	3.84884e-05	-0.0821615	-5.64276e-10
46481425	chr1:46481425:A:G	3.48793e-10	-1.51649	-1.15691	5.05334e-06	-1.46874	-0.643728
46481496	chr1:46481496:G:A	2.39186e-09	-1.28204	0.533979	4.2187e-05	-1.28953	1.29913
46481563	chr1:46481563:G:A	1.0494e-09	-1.72936e-10	-1.57191	9.18238e-06	-1.72936e-10	-1.51523
46481922	chr1:46481922:A:G	5.79688e-09	-1.72936e-10	0.137192	3.98023e-05	-1.72936e-10	-0.0485951
46481950	chr1:46481950:T:C	1.16946e-09	-1.72936e-10	-1.46359	9.19602e-06	-1.72936e-10	-1.51375
46481958	chr1:46481958:T:C	2.00743e-10	-1.69237	-1.53348	1.50251e-06	-1.75428	-1.57111
46483079	chr1:46483079:G:C	7.00822e-10	-0.657191	-1.31844	6.54987e-06	-0.601937	-1.25114
46483144	chr1:46483144:G:A	8.02111e-09	1.34819	-0.886243	3.14335e-05	0.326389	-0.611033
46483399	chr1:46483399:G:A	1.04208e-09	-1.72936e-10	-1.57891	8.624e-06	-1.72936e-10	-1.57797
46483696	chr1:46483696:G:A	6.78362e-10	-0.761612	-1.24659	6.43426e-06	-0.706971	-1.16391
46484059	chr1:46484059:G:A	3.44369e-10	-1.18661	-1.49956	2.54123e-06	-1.23123	-1.56864
46484169	chr1:46484169:C:G	1.43145e-09	-1.72936e-10	-1.26144	1.1253e-05	-1.72936e-10	-1.31189
46484443	chr1:46484443:G:A	1.446e-09	-1.72936e-10	-1.25133	1.11034e-05	-1.72936e-10	-1.32527
46484566	chr1:46484566:C:T	3.81552e-09	0.0670074	-0.348059	2.25761e-05	-0.56806	-0.047565
46484813	chr1:46484813:G:C	1.91158e-10	-1.70152	-1.57327	1.72028e-06	-1.61136	-1.57867
46485021	chr1:46485021:C:G	2.44974e-09	-1.72936e-10	-0.724146	1.88168e-05	-1.72936e-10	-0.797766
46485576	chr1:46485576:G:A	8.68049e-09	-1.72936e-10	0.540949	6.02637e-05	-1.72936e-10	0.366211
46485725	chr1:46485725:G:A	4.4279e-09	-1.53966	1.40746	8.54501e-05	-1.46643	2.18185
46486247	chr1:46486247:A:G	1.00896e-09	-0.0536847	-1.55753	7.2901e-06	-0.170538	-1.57546
46486518	chr1:46486518:C:T	2.81998e-10	-1.71672	-1.16927	2.41519e-06	-1.77636	-1.07439
46487644	chr1:46487644:G:A	1.04203e-09	-1.72936e-10	-1.57895	8.62276e-06	-1.72936e-10	-1.57811
46487690	chr1:46487690:G:A	9.99403e-10	-0.178902	-1.44182	4.25896e-06	-0.98992	-1.29358
46487719	chr1:46487719:T:C	1.26799e-08	-1.77623	2.69612	0.000159239	-1.46151	2.7994
46487761	chr1:46487761:C:T	1.17663e-09	-0.247685	-1.20979	1.09879e-05	-0.174133	-1.16159
46488017	chr1:46488017:T:C	2.72874e-09	-1.72936e-10	-0.61629	3.76426e-05	-1.72936e-10	-0.104381
46488269	chr1:46488269:C:T	1.84555e-10	-1.77945	-1.53049	1.50616e-06	-1.7697	-1.55326
46488312	chr1:46488312:C:T	3.60058e-10	-1.63794	-1.00367	3.21065e-06	-1.74723	-0.818818
46488591	chr1:46488591:T:C	2.29256e-10	-1.71224	-1.3808	2.31546e-06	-1.60868	-1.28423
46488915	chr1:46488915:T:C	9.77047e-10	-1.76236	0.119009	5.9181e-06	-1.73221	-0.222299
46489034	chr1:46489034:C:T	4.88392e-09	-1.77928	1.7451	3.08965e-05	-1.76737	1.4655
46489093	chr1:46489093:G:A	1.74225e-09	-1.06495	-5.64276e-10	3.43575e-05	-0.1957	-5.64276e-10
46489166	chr1:46489166:C:G	8.58829e-10	-1.77231	-5.64276e-10	7.34199e-06	-1.73891	-5.64276e-10
46489415	chr1:46489415:C:T	8.60845e-10	-1.76997	-5.64276e-10	7.39052e-06	-1.73232	-5.64276e-10
46489613	chr1:46489613:G:A	1.02098e-08	-1.72936e-10	0.703217	7.10546e-05	-1.72936e-10	0.53093
46489871	chr1:46489871:T:G	8.68284e-10	-1.76136	-5.64276e-10	7.41611e-06	-1.72886	-5.64276e-10
46489915	chr1:46489915:A:G	4.12886e-08	0.712191	1.38827	0.000216201	0.669517	0.974172
46489921	chr1:46489921:G:A	9.35826e-10	-1.68645	-5.64276e-10	7.43484e-06	-1.72634	-5.64276e-10
46491112	chr1:46491112:T:C	1.06674e-09	-1.72936e-10	-1.55552	9.3406e-06	-1.72936e-10	-1.49815
46491588	chr1:46491588:G:A	6.08645e-10	-1.4404	-0.676252	5.37606e-06	-1.55225	-0.498317
46491803	chr1:46491803:GA:G	1.69705e-09	-1.09124	-5.64276e-10	1.54629e-05	-0.994075	-5.64276e-10
46491806	chr1:46491806:A:G	1.20912e-09	-1.72936e-10	-1.43024	1.11468e-05	-1.72936e-10	-1.32136
46492047	chr1:46492047:A:C	4.96018e-10	-1.3825	-0.938771	2.7479e-06	-1.60172	-1.11996
46492135	chr1:46492135:G:A	1.26588e-09	-1.72936e-10	-1.38436	1.13591e-05	-1.72936e-10	-1.3025
46492247	chr1:46492247:G:A	3.27674e-08	-1.72936e-10	1.86931	0.000322121	-1.72936e-10	2.04241
46492312	chr1:46492312:A:G	1.8176e-09	-0.00419994	-1.01841	1.76612e-05	0.0778633	-0.93901
46492445	chr1:46492445:G:T	8.74544e-10	-1.75418	-5.64276e-10	7.61656e-06	-1.70219	-5.64276e-10
46492715	chr1:46492715:C:T	1.51645e-09	-1.72936e-10	-1.20376	1.37932e-05	-1.72936e-10	-1.10834
46492722	chr1:46492722:TAG:T	3.46408e-09	1.19942	-1.5771	3.05852e-05	1.24837	-1.56037
46492839	chr1:46492839:C:A	4.97822e-09	-1.76501	1.74996	3.21025e-05	-1.73178	1.46819
46493038	chr1:46493038:A:G	1.05509e-09	-1.77787	0.21137	7.56049e-06	-1.7612	0.0516158
46493433	chr1:46493433:G:A	7.22434e-09	-1.76638	2.12371	4.67518e-05	-1.73475	1.84709
46493912	chr1:46493912:C:G	1.20311e-09	-1.72936e-10	-1.43522	1.10663e-05	-1.72936e-10	-1.32861
46493956	chr1:46493956:A:G	2.23677e-10	-1.7205	-1.39718	2.42946e-06	-1.64235	-1.2025
46494099	chr1:46494099:G:A	2.34462e-09	-1.72936e-10	-0.768007	1.8273e-05	-1.72936e-10	-0.827093
46494173	chr1:46494173:A:C	1.06534e-09	-1.55684	-5.64276e-10	7.45236e-06	-1.72399	-5.64276e-10
46494881	chr1:46494881:A:G	4.98811e-09	-1.77582	1.76275	3.17761e-05	-1.75408	1.48028
46495838	chr1:46495838:C:T	4.12803e-09	-1.72936e-10	-0.202328	2.52388e-05	-1.72936e-10	-0.504135
46495983	chr1:46495983:CT:C	5.09078e-09	-1.77793	1.78523	3.22032e-05	-1.76045	1.49999
46496109	chr1:46496109:C:A	1.14034e-09	-0.854046	-0.634758	1.06192e-05	-0.900407	-0.469452
46496242	chr1:46496242:A:C	5.59485e-09	-1.77945	1.88117	3.50929e-05	-1.76989	1.59537
46496685	chr1:46496685:C:T	2.99106e-09	0.848809	-1.37331	2.46317e-05	0.911458	-1.43994
46496933	chr1:46496933:C:T	8.69835e-10	-1.75958	-5.64276e-10	7.21429e-06	-1.75646	-5.64276e-10
46497374	chr1:46497374:G:A	3.79413e-10	-1.04448	-1.54478	3.257e-06	-1.13981	-1.4119
46497402	chr1:46497402:C:G	2.69281e-09	-1.48905	0.85951	2.02159e-05	-1.77417	1.04812
46497919	chr1:46497919:C:T	1.67217e-09	-1.72936e-10	-1.106	1.48654e-05	-1.72936e-10	-1.03348
46498015	chr1:46498015:A:G	3.27853e-10	-1.2873	-1.44802	2.67545e-06	-1.22287	-1.52553
46498219	chr1:46498219:G:A	1.29078e-09	-0.593414	-0.771466	9.4319e-06	-1.22889	-0.25953
46498355	chr1:46498355:A:T	2.0326e-09	0.00668884	-0.917502	1.99107e-05	0.0889486	-0.830209
46498633	chr1:46498633:A:G	4.55561e-09	-1.77943	1.67566	2.87793e-05	-1.77064	1.39778
46498886	chr1:46498886:T:G	1.06079e-09	-1.72936e-10	-1.56111	9.2417e-06	-1.72936e-10	-1.50879
46499050	chr1:46499050:T:TC	2.35277e-10	-1.66697	-1.40015	2.42197e-06	-1.53903	-1.3089
46499326	chr1:46499326:G:A	1.12881e-09	-1.72936e-10	-1.49897	1.01468e-05	-1.72936e-10	-1.41536
46499424	chr1:46499424:C:T	1.8363e-09	0.0265025	-1.03888	1.77397e-05	0.109425	-0.96614
46499523	chr1:46499523:T:C	1.75577e-09	-1.72936e-10	-1.05722	1.62175e-05	-1.72936e-10	-0.946426
46499558	chr1:46499558:A:G	1.58404e-09	-1.77934	0.619186	2.44318e-05	-1.70158	1.16495
46500179	chr1:46500179:G:A	1.62731e-09	-1.72936e-10	-1.1332	1.30835e-05	-1.72936e-10	-1.16116
46500343	chr1:46500343:CACTT:C	5.14802e-10	-1.69742	-0.586683	3.39042e-06	-1.76209	-0.749472
46500651	chr1:46500651:T:G	8.8979e-09	-1.72936e-10	0.565687	6.14355e-05	-1.72936e-10	0.385468
46500732	chr1:46500732:C:T	8.52771e-10	-1.77939	-5.64276e-10	8.34474e-06	-1.61089	-5.64276e-10
46500785	chr1:46500785:A:G	1.58163e-09	-1.72936e-10	-1.16167	1.27838e-05	-1.72936e-10	-1.18434
46501907	chr1:46501907:C:T	2.29998e-09	-1.72936e-10	-0.787227	2.81458e-05	-1.72936e-10	-0.39512
46501975	chr1:46501975:A:G	1.86482e-09	-1.72936e-10	-0.996964	1.84887e-05	-1.72936e-10	-0.815361
46502067	chr1:46502067:T:C	6.18902e-09	-1.72936e-10	0.202649	0.000100492	-1.72936e-10	0.877558
46502224	chr1:46502224:G:C	1.7736e-09	-0.327186	-0.71993	1.21269e-05	-1.04586	-0.191234
46502432	chr1:46502432:A:C	8.54305e-09	-1.72936e-10	0.52499	5.88093e-05	-1.72936e-10	0.341781
46502560	chr1:46502560:T:G	8.00874e-09	-1.72936e-10	0.460406	5.52951e-05	-1.72936e-10	0.280166
46502653	chr1:46502653:A:G	8.40284e-09	-1.72936e-10	0.508441	5.78919e-05	-1.72936e-10	0.326059
46502694	chr1:46502694:C:G	1.08607e-09	-1.53756	-5.64276e-10	1.19124e-05	-1.25494	-5.64276e-10
46503176	chr1:46503176:C:T	9.87645e-10	-1.69133	0.0587717	2.23021e-05	-1.04873	0.420894
46503346	chr1:46503346:G:T	9.70359e-10	-1.69844	0.0482196	2.1505e-05	-1.06864	0.404401
46503374	chr1:46503374:T:A	8.43682e-09	-1.72936e-10	0.512477	5.81118e-05	-1.72936e-10	0.32985
46503470	chr1:46503470:T:C	8.26167e-09	-1.72936e-10	0.491498	5.69589e-05	-1.72936e-10	0.30981
46503906	chr1:46503906:G:T	2.60377e-10	-1.72939	-1.23637	2.0738e-06	-1.74171	-1.26142
46504219	chr1:46504219:T:A	9.73077e-09	-1.72936e-10	0.655164	0.00011352	-1.72936e-10	0.999462
46504587	chr1:46504587:T:C	2.63589e-09	-1.72936e-10	-0.650907	2.69588e-05	-1.72936e-10	-0.438208
46504625	chr1:46504625:G:T	1.18933e-09	-1.72936e-10	-1.44673	1.09068e-05	-1.72936e-10	-1.34313
46504807	chr1:46504807:G:A	4.27352e-09	-1.72936e-10	-0.167691	2.60563e-05	-1.72936e-10	-0.472257
46504809	chr1:46504809:A:G	2.96774e-09	-1.72936e-10	-0.532327	2.25951e-05	-1.72936e-10	-0.614785
46505697	chr1:46505697:A:G	2.35199e-09	-1.64485	0.879985	3.89869e-05	-1.13973	1.07043
46505883	chr1:46505883:A:G	8.82159e-09	-1.72936e-10	0.557074	6.06634e-05	-1.72936e-10	0.372822
46506061	chr1:46506061:T:TAA	1.0678e-09	-1.72936e-10	-1.55452	9.36916e-06	-1.72936e-10	-1.4951
46506088	chr1:46506088:C:T	1.62767e-09	-1.72936e-10	-1.13298	1.30855e-05	-1.72936e-10	-1.16102
46506433	chr1:46506433:T:C	1.61853e-09	-1.13861	-5.64276e-10	1.02474e-05	-1.40549	-5.64276e-10
46506499	chr1:46506499:T:C	8.79609e-10	-1.74841	-5.64276e-10	7.67422e-06	-1.69465	-5.64276e-10
46506684	chr1:46506684:G:A	2.08177e-09	0.0177109	-0.904619	2.04212e-05	0.0992027	-0.815148
46506933	chr1:46506933:T:A	3.12285e-08	-1.73886	3.56006	0.000663511	-1.28947	4.05449
46506972	chr1:46506972:T:C	8.38566e-09	-1.72936e-10	0.506394	5.77753e-05	-1.72936e-10	0.324042
46507022	chr1:46507022:C:T	8.57134e-10	-1.77429	-5.64276e-10	7.31473e-06	-1.74263	-5.64276e-10
46507286	chr1:46507286:A:G	3.04665e-08	-1.73317	3.52967	0.00065147	-1.2697	4.01641
46507688	chr1:46507688:C:T	8.5718e-10	-1.77424	-5.64276e-10	7.31499e-06	-1.74259	-5.64276e-10
46507718	chr1:46507718:A:G	1.23589e-09	-1.72936e-10	-1.40834	1.1478e-05	-1.72936e-10	-1.29209
46509028	chr1:46509028:A:G	1.99441e-09	-0.279414	-0.650368	2.00587e-05	-0.204243	-0.529611
46509227	chr1:46509227:C:A	8.58716e-10	-1.77245	-5.64276e-10	7.34826e-06	-1.73805	-5.64276e-10
46509367	chr1:46509367:C:T	1.35883e-09	-1.72936e-10	-1.3135	1.23837e-05	-1.72936e-10	-1.21614
46509622	chr1:46509622:G:A	3.81019e-09	1.08167	-1.36412	3.13683e-05	1.14566	-1.43238
46509706	chr1:46509706:G:A	8.43682e-09	-1.72936e-10	0.512477	5.81118e-05	-1.72936e-10	0.32985
46509808	chr1:46509808:C:G	2.58977e-09	-0.112524	-0.556034	2.63169e-05	-0.0355316	-0.426775
46510205	chr1:46510205:T:C	2.73325e-10	-1.59103	-1.32619	4.24387e-06	-0.932307	-1.35474
46510790	chr1:46510790:G:A	8.55874e-10	-1.77576	-5.64276e-10	7.28436e-06	-1.74679	-5.64276e-10
46510858	chr1:46510858:C:G	7.89306e-10	-1.41339	-0.443338	1.50763e-05	-0.365396	-0.654001
46511045	chr1:46511045:C:T	7.60256e-10	-1.4113	-0.482929	1.46229e-05	-0.360526	-0.689402
46511165	chr1:46511165:C:T	1.29825e-09	-0.334939	-1.02417	8.61901e-06	-0.970754	-0.607794
46511199	chr1:46511199:G:C	7.47138e-09	-1.72936e-10	0.390952	0.000124622	-1.72936e-10	1.09277
46511336	chr1:46511336:G:A	8.58391e-10	-1.77282	-5.64276e-10	7.34144e-06	-1.73898	-5.64276e-10
46511511	chr1:46511511:G:A	4.57605e-09	1.2749	-1.37419	3.80899e-05	1.34334	-1.43591
46511639	chr1:46511639:G:A	1.41655e-09	-0.349551	-0.922355	7.97432e-06	-1.00881	-0.647484
46512140	chr1:46512140:T:C	4.2428e-10	-1.49393	-0.983557	3.96607e-06	-1.65937	-0.695373
46512404	chr1:46512404:C:A	4.8332e-10	-1.72534	-0.621867	3.76274e-06	-1.62976	-0.777615
46512752	chr1:46512752:A:G	1.56027e-09	-0.461536	-0.713736	1.11892e-05	-0.722599	-0.59497
46512825	chr1:46512825:C:T	4.04085e-09	1.16344	-1.38711	3.36443e-05	1.23283	-1.44951
46512921	chr1:46512921:C:G	1.87634e-09	-1.72936e-10	-0.990803	1.48423e-05	-1.72936e-10	-1.03504
46513213	chr1:46513213:C:T	2.29451e-09	-0.233757	-0.555853	2.33369e-05	-0.157356	-0.425129
46513274	chr1:46513274:C:T	4.20144e-09	1.22067	-1.40538	3.51446e-05	1.29073	-1.46377
46513550	chr1:46513550:C:T	5.07444e-09	0.67787	-0.673783	6.00453e-05	0.961743	-0.599162
46513671	chr1:46513671:T:C	7.94546e-09	-1.43851	1.89098	8.83181e-05	-1.60369	2.35211
46513882	chr1:46513882:G:C	2.14897e-09	-0.276431	-0.578711	2.1635e-05	-0.206189	-0.452015
46514623	chr1:46514623:C:G	7.64299e-09	-1.72936e-10	0.413661	5.11213e-05	-1.72936e-10	0.201682
46514682	chr1:46514682:A:C	2.24286e-09	-1.03043	0.218051	4.06201e-05	-0.150266	0.12201
46515142	chr1:46515142:C:T	1.63544e-09	-1.12822	-5.64276e-10	3.1367e-05	-0.286764	-5.64276e-10
46515473	chr1:46515473:G:C	1.96145e-10	-1.7781	-1.47093	1.76707e-06	-1.76596	-1.39724
46515554	chr1:46515554:G:A	1.26789e-09	-1.64657	0.26379	1.56668e-05	-1.7295	0.74853
46516030	chr1:46516030:C:G	5.72519e-10	-0.641086	-1.53675	3.91232e-06	-0.931412	-1.43698
46516400	chr1:46516400:G:A	1.0451e-09	-1.72936e-10	-1.57601	8.855e-06	-1.72936e-10	-1.55154
46516414	chr1:46516414:G:A	7.07166e-10	-1.55177	-0.414849	7.44641e-06	-1.61529	-0.109495
46516689	chr1:46516689:A:G	3.90208e-08	1.12487	0.919092	0.000139273	0.239576	0.96434
46516919	chr1:46516919:C:CA	7.98445e-10	-0.534152	-1.31107	4.1461e-06	-1.05883	-1.25152
46516993	chr1:46516993:A:G	1.04927e-09	-1.72936e-10	-1.57203	8.70483e-06	-1.72936e-10	-1.56864
46517191	chr1:46517191:C:G	2.00962e-10	-1.64748	-1.57729	1.82324e-06	-1.55461	-1.5773
46517292	chr1:46517292:G:A	1.69974e-09	-1.72936e-10	-1.08965	1.8387e-05	-1.72936e-10	-0.820878
46517306	chr1:46517306:C:T	1.81038e-09	-1.72936e-10	-1.02659	1.17552e-05	-1.72936e-10	-1.26822
46517375	chr1:46517375:T:C	2.20432e-10	-1.55409	-1.57821	1.74385e-06	-1.64454	-1.53188
46517512	chr1:46517512:T:C	1.26677e-09	-1.72936e-10	-1.38366	9.66951e-06	-1.72936e-10	-1.46354
46517648	chr1:46517648:A:G	2.51305e-10	-1.43237	-1.56885	1.74583e-06	-1.59583	-1.57945
46517681	chr1:46517681:G:A	1.11652e-09	-1.72936e-10	-1.50992	8.70139e-06	-1.72936e-10	-1.56904
46517693	chr1:46517693:G:A	1.04943e-09	-1.72936e-10	-1.57188	8.6134e-06	-1.72936e-10	-1.5792
46518378	chr1:46518378:C:T	4.32156e-09	-1.72936e-10	-0.156511	4.65156e-05	-1.72936e-10	0.107269
46518893	chr1:46518893:A:G	1.00881e-09	-1.61136	-5.64276e-10	9.26478e-06	-1.5063	-5.64276e-10
46519520	chr1:46519520:A:G	2.81093e-10	-1.72395	-1.16524	2.16217e-06	-1.68855	-1.27285
46519895	chr1:46519895:C:T	1.04752e-09	-1.72936e-10	-1.5737	8.6258e-06	-1.72936e-10	-1.57776
46520361	chr1:46520361:A:G	2.31686e-10	-1.67882	-1.40368	2.41398e-06	-1.51564	-1.3356
46520650	chr1:46520650:G:T	2.75235e-10	-1.72829	-1.18197	2.11885e-06	-1.69518	-1.28646
46520969	chr1:46520969:A:G	2.73785e-10	-1.73298	-1.18256	2.10679e-06	-1.70171	-1.28565
46521290	chr1:46521290:G:A	1.10006e-09	-1.72936e-10	-1.52476	8.65641e-06	-1.72936e-10	-1.57422
46521416	chr1:46521416:A:T	2.12655e-10	-1.59263	-1.57558	1.85861e-06	-1.53394	-1.57875
46521566	chr1:46521566:C:T	1.08021e-09	-1.72936e-10	-1.54298	9.35667e-06	-1.72936e-10	-1.49643
46521670	chr1:46521670:G:A	2.7193e-10	-1.71975	-1.20259	2.09803e-06	-1.68539	-1.30613
46521924	chr1:46521924:G:A	3.95344e-10	-1.42771	-1.12042	2.93597e-06	-1.44289	-1.21259
46522046	chr1:46522046:A:G	2.10791e-10	-1.59754	-1.57947	1.93719e-06	-1.49181	-1.57947
46522172	chr1:46522172:T:C	3.84355e-10	-1.41272	-1.16359	2.86202e-06	-1.42908	-1.25191
46522381	chr1:46522381:T:C	3.33366e-10	-1.4994	-1.21925	2.85345e-06	-1.38753	-1.29645
46522703	chr1:46522703:A:C	3.43286e-10	-1.51901	-1.17031	2.57566e-06	-1.52873	-1.25768
46522797	chr1:46522797:C:G	1.09546e-09	-1.72936e-10	-1.52896	8.88787e-06	-1.72936e-10	-1.54783
46523328	chr1:46523328:G:A	9.1609e-10	-1.70777	-5.64276e-10	1.04358e-05	-1.38727	-5.64276e-10
46523345	chr1:46523345:CT:C	1.04806e-09	-1.72936e-10	-1.57318	8.88146e-06	-1.72936e-10	-1.54855
46523497	chr1:46523497:T:C	2.68835e-10	-1.35543	-1.57836	2.54153e-06	-1.22454	-1.57521
46523668	chr1:46523668:TAGA:T	9.87304e-10	-1.63291	-5.64276e-10	8.40491e-06	-1.6037	-5.64276e-10
46523800	chr1:46523800:G:C	5.27286e-10	-1.68823	-0.571914	4.1952e-06	-1.49511	-0.803472
46523967	chr1:46523967:G:A	1.70596e-08	-1.72936e-10	1.21659	0.000206388	-1.72936e-10	1.59724
46524070	chr1:46524070:T:C	3.23785e-10	-1.17612	-1.57169	2.43192e-06	-1.26448	-1.57936
46524133	chr1:46524133:C:T	5.10111e-09	-0.751982	0.761311	4.24595e-05	-0.893454	0.909487
46524754	chr1:46524754:C:T	3.94348e-10	-1.77458	-0.77607	4.97455e-06	-1.74875	-0.379429
46524785	chr1:46524785:G:A	3.1607e-10	-1.77825	-0.993668	2.07224e-06	-1.77925	-1.22464
46524865	chr1:46524865:A:T	1.89355e-09	-1.72936e-10	-0.981672	1.39038e-05	-1.72936e-10	-1.10036
46525193	chr1:46525193:A:G	3.50424e-10	-1.77897	-0.889774	2.24502e-06	-1.77565	-1.14816
46525445	chr1:46525445:C:A	1.12343e-09	-1.50374	-5.64276e-10	1.21972e-05	-1.23131	-5.64276e-10
46525547	chr1:46525547:G:A	6.96076e-10	-0.592474	-1.38995	1.54274e-05	0.358866	-1.35524
46525624	chr1:46525624:C:T	5.63475e-10	-1.15341	-1.04035	4.16707e-06	-1.15457	-1.15073
46526218	chr1:46526218:C:T	4.94028e-10	-1.05066	-1.27463	5.06743e-06	-0.927767	-1.18192
46527248	chr1:46527248:C:T	1.07615e-09	-1.72936e-10	-1.54674	8.75023e-06	-1.72936e-10	-1.56344
46528464	chr1:46528464:G:A	1.04376e-09	-1.72936e-10	-1.5773	8.69181e-06	-1.72936e-10	-1.57014
46528677	chr1:46528677:T:G	9.66825e-08	2.9513	-5.64276e-10	0.000171944	1.41465	-5.64276e-10
46528765	chr1:46528765:TC:T	1.39344e-09	-1.72936e-10	-1.28835	1.11751e-05	-1.72936e-10	-1.31883
46529085	chr1:46529085:C:T	5.99079e-10	-1.12957	-1.00292	4.28522e-06	-1.12273	-1.15461
46529308	chr1:46529308:G:A	1.07158e-09	-1.55099	-5.64276e-10	7.64269e-06	-1.69877	-5.64276e-10
46529441	chr1:46529441:C:T	1.18726e-09	-0.641058	-0.807427	8.34448e-06	-1.01232	-0.598596
46529631	chr1:46529631:C:T	2.02918e-09	0.647365	-1.55986	1.81096e-05	0.662267	-1.49834
46530533	chr1:46530533:C:T	1.23255e-09	-1.72936e-10	-1.41104	9.762e-06	-1.72936e-10	-1.45402
46530594	chr1:46530594:C:T	5.10457e-10	-0.713474	-1.5791	3.38514e-06	-0.941443	-1.57168
46531455	chr1:46531455:C:G	3.70587e-10	-1.17524	-1.43756	3.77369e-06	-0.955947	-1.44852
46531598	chr1:46531598:C:T	3.1478e-10	-1.25902	-1.51699	3.20777e-06	-1.05855	-1.5084
46531937	chr1:46531937:A:G	1.05205e-09	-1.72936e-10	-1.56939	9.1049e-06	-1.72936e-10	-1.52371
46532230	chr1:46532230:G:A	4.14844e-09	-0.197397	-5.64276e-10	2.21738e-05	-0.633609	-5.64276e-10
46532337	chr1:46532337:T:C	4.1605e-10	-1.0488	-1.44828	3.74096e-06	-0.907215	-1.50596
46532413	chr1:46532413:G:C	5.13148e-10	-0.707893	-1.57943	3.42577e-06	-0.926298	-1.57489
46532646	chr1:46532646:A:T	1.10064e-09	-1.21471	-0.309531	7.01656e-06	-1.20326	-0.580988
46533348	chr1:46533348:G:A	4.27719e-10	-1.32554	-1.14388	3.38409e-06	-1.21795	-1.29549
46533476	chr1:46533476:G:C	1.8466e-09	-1.72936e-10	-1.00678	1.19855e-05	-1.72936e-10	-1.24882
46533566	chr1:46533566:G:A	2.83717e-10	-1.35765	-1.52225	2.84198e-06	-1.17374	-1.51428
46533813	chr1:46533813:C:T	2.55959e-09	-1.72936e-10	-0.68028	1.59846e-05	-1.72936e-10	-0.960891
46534086	chr1:46534086:T:C	3.35501e-09	-0.0784305	-0.331243	2.67991e-05	-0.0608548	-0.383297
46534894	chr1:46534894:T:C	3.21571e-09	-0.0880312	-0.364049	2.57768e-05	-0.0685876	-0.414457
46535324	chr1:46535324:T:C	4.59892e-10	-1.4655	-0.93139	3.5375e-06	-1.35504	-1.11406
46535475	chr1:46535475:C:T	2.21173e-09	-1.67821	0.851855	1.97778e-05	-1.67994	0.931977
46535756	chr1:46535756:A:T	7.61795e-09	0.410379	-5.64276e-10	4.5606e-05	0.0875195	-5.64276e-10
46535765	chr1:46535765:G:T	1.04426e-09	-1.72936e-10	-1.57682	8.62055e-06	-1.72936e-10	-1.57837
46535945	chr1:46535945:C:T	1.21808e-09	-1.72936e-10	-1.42285	9.91539e-06	-1.72936e-10	-1.43843
46536050	chr1:46536050:G:A	7.97711e-10	-0.447139	-1.399	6.59543e-06	-0.487211	-1.35893
46536185	chr1:46536185:C:T	9.92806e-10	-1.62735	-5.64276e-10	8.99879e-06	-1.53543	-5.64276e-10
46536414	chr1:46536414:C:T	4.15691e-10	-1.51596	-0.981983	3.41641e-06	-1.35894	-1.14499
46536424	chr1:46536424:G:A	4.86261e-10	-1.61625	-0.724883	4.11761e-06	-1.52203	-0.795221
46536739	chr1:46536739:T:C	1.22918e-09	-1.72936e-10	-1.41378	1.002e-05	-1.72936e-10	-1.42794
46536924	chr1:46536924:CG:TG	9.16854e-10	-1.70694	-5.64276e-10	7.77283e-06	-1.68188	-5.64276e-10
46537004	chr1:46537004:A:G	2.86661e-09	-1.75868	1.19168	2.15544e-05	-1.63899	0.977049
46537146	chr1:46537146:T:A	1.84556e-09	-1.72936e-10	-1.00734	1.19807e-05	-1.72936e-10	-1.24922
46537217	chr1:46537217:C:T	3.44887e-10	-1.20245	-1.48222	2.71432e-06	-1.35806	-1.37592
46537884	chr1:46537884:G:A	1.43352e-08	-1.72936e-10	1.04259	0.000169771	-1.72936e-10	1.40193
46538006	chr1:46538006:T:C	1.05735e-09	-1.72936e-10	-1.56436	8.6622e-06	-1.72936e-10	-1.57355
46538295	chr1:46538295:C:T	1.75047e-09	-1.72936e-10	-1.06024	1.19078e-05	-1.72936e-10	-1.25533
46538585	chr1:46538585:G:A	1.04298e-09	-1.72936e-10	-1.57805	8.65956e-06	-1.72936e-10	-1.57386
46539008	chr1:46539008:T:C	4.41537e-10	-1.42188	-1.01575	3.34609e-06	-1.31391	-1.21082
46539038	chr1:46539038:A:C	3.52455e-10	-1.09267	-1.57029	3.73979e-06	-0.839442	-1.57405
46539192	chr1:46539192:G:A	3.55079e-10	-1.11091	-1.54463	4.28414e-06	-0.763718	-1.51388
46539272	chr1:46539272:G:A	1.04374e-09	-1.72936e-10	-1.57732	8.71013e-06	-1.72936e-10	-1.56803
46539301	chr1:46539301:T:C	1.46722e-09	-0.869024	-0.367734	9.58158e-06	-0.844288	-0.628388
46539392	chr1:46539392:T:C	1.05944e-09	-1.72936e-10	-1.56239	8.64722e-06	-1.72936e-10	-1.57528
46539584	chr1:46539584:T:C	2.42879e-10	-1.50024	-1.53507	2.8985e-06	-1.22024	-1.44808
46539661	chr1:46539661:T:C	1.09179e-09	-1.72936e-10	-1.53231	9.19273e-06	-1.72936e-10	-1.51411
46539757	chr1:46539757:C:T	7.22632e-10	-0.961324	-0.983659	7.18329e-06	-1.15976	-0.600999
46539918	chr1:46539918:C:T	2.04431e-10	-1.71185	-1.4958	1.61699e-06	-1.70782	-1.54414
46539925	chr1:46539925:C:T	1.1617e-09	-1.47025	-5.64276e-10	1.11433e-05	-1.32168	-5.64276e-10
46540014	chr1:46540014:T:A	1.06952e-09	-1.55292	-5.64276e-10	1.14136e-05	-1.29772	-5.64276e-10
46540473	chr1:46540473:A:G	2.65721e-09	-1.60804	0.965194	2.16624e-05	-1.61081	0.953872
46540985	chr1:46540985:C:T	2.6846e-10	-1.44236	-1.49282	2.08703e-06	-1.43793	-1.55885
46541176	chr1:46541176:G:A	5.6986e-10	-1.03447	-1.14803	5.47489e-06	-1.20137	-0.830979
46541652	chr1:46541652:G:A	8.25522e-10	-1.41713	-0.39474	1.03862e-05	-1.30743	-0.0846059
46541672	chr1:46541672:G:A	2.68285e-10	-1.48957	-1.44626	2.04999e-06	-1.4863	-1.52839
46541687	chr1:46541687:C:T	5.654e-10	-1.30741	-0.882945	7.80198e-06	-1.10251	-0.57563
46541716	chr1:46541716:C:T	8.64377e-10	-1.76588	-5.64276e-10	7.23089e-06	-1.75416	-5.64276e-10
46542144	chr1:46542144:C:T	1.05071e-09	-1.72936e-10	-1.57067	8.99724e-06	-1.72936e-10	-1.5356
46542172	chr1:46542172:A:G	1.77577e-09	0.434685	-1.48058	1.29516e-05	0.401343	-1.57264
46542245	chr1:46542245:CA:C	1.25276e-09	-1.72936e-10	-1.39478	1.06572e-05	-1.72936e-10	-1.36629
46542579	chr1:46542579:C:G	4.22888e-09	-1.72936e-10	-0.178191	2.57364e-05	-1.72936e-10	-0.484611
46543211	chr1:46543211:G:A	5.40235e-10	-0.777903	-1.45798	3.41869e-06	-0.972772	-1.53049
46543219	chr1:46543219:C:T	1.06252e-09	-1.72936e-10	-1.55949	9.06329e-06	-1.72936e-10	-1.52829
46543261	chr1:46543261:C:T	1.18686e-09	-1.72936e-10	-1.44882	1.04165e-05	-1.72936e-10	-1.38912
46543410	chr1:46543410:G:T	3.9168e-09	-1.72936e-10	-0.254852	2.40522e-05	-1.72936e-10	-0.552294
46543671	chr1:46543671:C:G	2.79164e-10	-1.44869	-1.44739	2.11788e-06	-1.59298	-1.38913
46544085	chr1:46544085:G:A	3.66324e-10	-1.04808	-1.57628	2.56472e-06	-1.21409	-1.57658
46544127	chr1:46544127:A:G	4.85585e-10	-0.823776	-1.51875	3.08712e-06	-1.07992	-1.52536
46544149	chr1:46544149:C:T	1.04747e-09	-1.72936e-10	-1.57375	8.89716e-06	-1.72936e-10	-1.54679
46544157	chr1:46544157:G:T	1.02151e-09	-0.599222	-0.999628	7.06798e-06	-0.810798	-0.966147
46544355	chr1:46544355:A:G	1.25497e-09	-0.855178	-0.537841	7.08003e-06	-1.05422	-0.721017
46544383	chr1:46544383:A:G	2.71921e-10	-1.37476	-1.54761	2.05207e-06	-1.4927	-1.52097
46544846	chr1:46544846:C:T	8.94973e-10	-1.73109	-5.64276e-10	7.07446e-06	-1.77603	-5.64276e-10
46545700	chr1:46545700:T:C	7.7408e-10	-0.385265	-1.49094	7.2952e-06	-0.339462	-1.40584
46546015	chr1:46546015:C:G	5.07334e-10	-0.953274	-1.34544	5.42958e-06	-0.842416	-1.19824
46546090	chr1:46546090:A:G	5.13098e-10	-0.838952	-1.44846	5.32044e-06	-0.71427	-1.34669
46546200	chr1:46546200:C:T	2.55731e-10	-1.64622	-1.33754	2.89674e-06	-1.47528	-1.19366
46546472	chr1:46546472:G:A	3.47188e-10	-1.43848	-1.23954	2.36491e-06	-1.62406	-1.24772
46546776	chr1:46546776:T:C	8.73247e-10	-0.674211	-1.08145	6.41259e-06	-0.841983	-1.03227
46546915	chr1:46546915:G:A	1.38322e-09	-1.72936e-10	-1.29572	1.10817e-05	-1.72936e-10	-1.32723
46547030	chr1:46547030:A:G	1.24689e-09	-1.72936e-10	-1.39947	1.04379e-05	-1.72936e-10	-1.38708
46547150	chr1:46547150:A:G	1.06782e-09	-1.72936e-10	-1.55451	8.96228e-06	-1.72936e-10	-1.53949
46547240	chr1:46547240:C:G	1.21567e-09	-1.72936e-10	-1.42483	1.08871e-05	-1.72936e-10	-1.34494
46547431	chr1:46547431:C:T	1.44196e-09	-1.72936e-10	-1.25412	1.06036e-05	-1.72936e-10	-1.37133
46547506	chr1:46547506:C:T	1.49726e-09	-1.72936e-10	-1.21649	1.33091e-05	-1.72936e-10	-1.14407
46547508	chr1:46547508:A:G	4.57862e-10	-1.22995	-1.17136	2.94108e-06	-1.46357	-1.19017
46547531	chr1:46547531:C:T	2.03123e-09	-1.72936e-10	-0.911488	2.08928e-05	-1.72936e-10	-0.693114
46547639	chr1:46547639:C:T	2.51863e-10	-1.47355	-1.52544	2.03192e-06	-1.45507	-1.56847
46547692	chr1:46547692:T:C	1.20966e-09	-1.72936e-10	-1.42979	1.0128e-05	-1.72936e-10	-1.41722
46547693	chr1:46547693:G:A	1.53232e-09	-1.72936e-10	-1.19335	1.20513e-05	-1.72936e-10	-1.24335
46547732	chr1:46547732:A:G	2.07598e-09	-1.72936e-10	-0.889693	1.51507e-05	-1.72936e-10	-1.01447
46547852	chr1:46547852:T:A	1.38302e-09	-1.72936e-10	-1.29586	1.10804e-05	-1.72936e-10	-1.32734
46547885	chr1:46547885:G:A	1.38416e-09	-1.72936e-10	-1.29503	1.10891e-05	-1.72936e-10	-1.32656
46547990	chr1:46547990:A:G	1.27133e-09	-1.72936e-10	-1.38006	1.12451e-05	-1.72936e-10	-1.31259
46548017	chr1:46548017:G:A	1.6293e-09	-1.72936e-10	-1.13198	1.27798e-05	-1.72936e-10	-1.18466
46548209	chr1:46548209:C:T	5.34402e-09	1.63298	-1.57713	5.76094e-05	1.87352	-1.55236
46548397	chr1:46548397:G:T	4.6653e-09	1.49802	-1.578	4.99145e-05	1.73607	-1.55828
46548659	chr1:46548659:C:T	1.53129e-09	-1.72936e-10	-1.19402	1.21403e-05	-1.72936e-10	-1.23599
46549010	chr1:46549010:A:G	1.39342e-09	-1.72936e-10	-1.28836	1.12522e-05	-1.72936e-10	-1.31196
46549158	chr1:46549158:A:AG	1.06786e-09	-1.72936e-10	-1.55447	8.85669e-06	-1.72936e-10	-1.55135
46549401	chr1:46549401:A:C	2.85818e-10	-1.37123	-1.5013	2.27788e-06	-1.3522	-1.55707
46549575	chr1:46549575:G:A	7.92167e-09	-1.72936e-10	0.449474	6.76174e-05	-1.72936e-10	0.481346
46549819	chr1:46549819:GC:G	1.26892e-09	-1.72936e-10	-1.38196	1.05495e-05	-1.72936e-10	-1.37644
46549826	chr1:46549826:C:T	8.81626e-10	-1.74612	-5.64276e-10	7.05281e-06	-1.77909	-5.64276e-10
46550414	chr1:46550414:C:A	1.27495e-09	-1.72936e-10	-1.37722	1.06274e-05	-1.72936e-10	-1.36908
46550430	chr1:46550430:C:T	1.40124e-09	-1.72936e-10	-1.28277	1.12409e-05	-1.72936e-10	-1.31296
46550546	chr1:46550546:A:G	1.84219e-09	0.482601	-1.49177	2.0689e-05	0.784865	-1.48778
46550840	chr1:46550840:G:A	4.09734e-10	-1.37033	-1.14204	2.53635e-06	-1.55514	-1.24665
46550891	chr1:46550891:G:A	2.17401e-10	-1.56844	-1.5777	2.19942e-06	-1.3651	-1.57922
46551089	chr1:46551089:C:T	9.02161e-10	-1.72309	-5.64276e-10	7.11779e-06	-1.76992	-5.64276e-10
46551245	chr1:46551245:C:T	8.53234e-10	-1.77885	-5.64276e-10	7.08128e-06	-1.77506	-5.64276e-10
46551436	chr1:46551436:C:T	1.56562e-09	-1.72936e-10	-1.17185	1.37016e-05	-1.72936e-10	-1.115
46551442	chr1:46551442:C:T	1.26517e-09	-1.72936e-10	-1.38493	1.09415e-05	-1.72936e-10	-1.33996
46552332	chr1:46552332:A:G	1.89688e-10	-1.70326	-1.57924	1.797e-06	-1.56707	-1.57932
46552360	chr1:46552360:C:T	1.05273e-09	-1.72936e-10	-1.56874	8.77747e-06	-1.72936e-10	-1.56033
46552508	chr1:46552508:C:A	9.19034e-10	-1.70456	-5.64276e-10	7.4941e-06	-1.7184	-5.64276e-10
46552771	chr1:46552771:TCTC:T	1.78257e-09	-1.04207	-5.64276e-10	9.87572e-06	-1.44244	-5.64276e-10
46552775	chr1:46552775:C:T	1.97873e-10	-1.68019	-1.56007	1.91652e-06	-1.51607	-1.56594
46553121	chr1:46553121:A:G	8.70208e-10	-0.353816	-1.40534	9.06542e-06	-0.130214	-1.39784
46553491	chr1:46553491:T:A	2.84732e-10	-1.44914	-1.4272	2.18792e-06	-1.43175	-1.51781
46553582	chr1:46553582:T:C	1.18912e-09	-1.72936e-10	-1.44691	9.119e-06	-1.72936e-10	-1.52216
46553679	chr1:46553679:A:T	7.31614e-10	-1.00898	-0.923656	5.31962e-06	-1.16303	-0.898084
46553720	chr1:46553720:A:C	1.18806e-09	-1.72936e-10	-1.44781	9.1101e-06	-1.72936e-10	-1.52313
46553993	chr1:46553993:G:A	1.98825e-10	-1.66063	-1.57482	1.71369e-06	-1.6213	-1.57257
46555132	chr1:46555132:T:G	1.2361e-09	-1.72936e-10	-1.40816	1.05058e-05	-1.72936e-10	-1.38059
46555415	chr1:46555415:C:T	2.6555e-09	-1.72936e-10	-0.643495	1.68064e-05	-1.72936e-10	-0.91076
46555773	chr1:46555773:C:T	7.6328e-10	-0.874701	-1.01556	5.42694e-06	-1.04717	-0.993971
46556027	chr1:46556027:C:T	4.46431e-10	-1.07961	-1.34698	3.24047e-06	-1.22969	-1.32711
46556156	chr1:46556156:T:A	1.19175e-09	-1.72936e-10	-1.4447	9.60938e-06	-1.72936e-10	-1.46978
46556322	chr1:46556322:A:G	2.02875e-09	-1.72936e-10	-0.912708	1.5044e-05	-1.72936e-10	-1.02154
46557088	chr1:46557088:A:C	1.02005e-09	-0.101696	-1.49858	8.82849e-06	0.0239924	-1.57853
46557250	chr1:46557250:C:T	1.317e-09	-1.72936e-10	-1.34477	1.22342e-05	-1.72936e-10	-1.22829
46557336	chr1:46557336:G:C	1.12849e-09	0.0120192	-1.51127	1.20218e-05	0.104478	-1.35028
46557859	chr1:46557859:C:A	2.8103e-10	-1.32033	-1.56909	2.89591e-06	-1.08978	-1.57943
46558307	chr1:46558307:G:A	1.79843e-09	-1.72936e-10	-1.03322	1.41379e-05	-1.72936e-10	-1.08366
46558636	chr1:46558636:C:T	2.72788e-09	-0.616603	-5.64276e-10	1.78659e-05	-0.849624	-5.64276e-10
46558937	chr1:46558937:C:T	8.75453e-10	-1.75314	-5.64276e-10	7.15484e-06	-1.76473	-5.64276e-10
46559154	chr1:46559154:A:T	4.7635e-09	-1.72936e-10	-0.0591465	2.91633e-05	-1.72936e-10	-0.359606
46560167	chr1:46560167:GC:G	1.58269e-09	0.332749	-1.49375	1.5551e-05	0.460729	-1.44912
46560690	chr1:46560690:T:A	1.81977e-09	-1.72936e-10	-1.02142	1.73132e-05	-1.72936e-10	-0.88105
46560733	chr1:46560733:C:A	2.22631e-10	-1.66648	-1.45588	1.61628e-06	-1.73585	-1.51654
46560917	chr1:46560917:C:T	1.0744e-09	-1.72936e-10	-1.54837	9.10384e-06	-1.72936e-10	-1.52382
46561727	chr1:46561727:T:C	3.30222e-09	-1.72936e-10	-0.425534	2.38835e-05	-1.72936e-10	-0.55933
46562129	chr1:46562129:C:T	1.44689e-09	-1.72936e-10	-1.25071	1.16833e-05	-1.72936e-10	-1.27436
46562271	chr1:46562271:T:C	3.64905e-08	-1.23477	3.2117	0.0012337	-0.747489	4.13274
46563056	chr1:46563056:G:C	1.2668e-09	-1.72936e-10	-1.38363	1.08904e-05	-1.72936e-10	-1.34464
46563314	chr1:46563314:C:T	1.71435e-09	-1.72936e-10	-1.08109	1.43916e-05	-1.72936e-10	-1.06587
46564623	chr1:46564623:C:T	2.15438e-10	-1.67227	-1.48294	2.10058e-06	-1.5786	-1.41171
46564689	chr1:46564689:G:A	1.29868e-09	-1.35878	-5.64276e-10	1.15167e-05	-1.28872	-5.64276e-10
46565608	chr1:46565608:G:A	1.73725e-09	-1.72936e-10	-1.06783	1.36867e-05	-1.72936e-10	-1.1161
46565626	chr1:46565626:G:A	3.12681e-09	-1.72936e-10	-0.480114	1.95607e-05	-1.72936e-10	-0.758995
46565668	chr1:46565668:G:A	3.02625e-08	-1.32909	3.11887	0.000974214	-0.87993	4.02904
46565870	chr1:46565870:G:A	2.17317e-09	0.153839	-0.99778	2.57344e-05	0.275399	-0.76009
46566723	chr1:46566723:T:C	9.09667e-10	-1.71481	-5.64276e-10	7.67508e-06	-1.69454	-5.64276e-10
46568077	chr1:46568077:AT:A	1.04269e-09	-1.72936e-10	-1.57832	8.77922e-06	-1.72936e-10	-1.56013
46568177	chr1:46568177:T:C	3.27818e-09	-1.17607	0.743228	7.38341e-05	-0.678348	1.24765
46569256	chr1:46569256:T:C	3.69101e-10	-1.06154	-1.55527	4.45761e-06	-0.777106	-1.4608
46569861	chr1:46569861:CA:C	1.60118e-09	-1.72936e-10	-1.14939	1.18319e-05	-1.72936e-10	-1.26172
46569971	chr1:46569971:T:C	2.03054e-10	-1.64952	-1.56489	1.53973e-06	-1.72328	-1.57763
46570318	chr1:46570318:G:A	1.15757e-09	-1.37486	-0.0989368	2.38487e-05	-1.01305	0.452265
46570561	chr1:46570561:G:A	1.23257e-09	-1.72936e-10	-1.41103	1.06129e-05	-1.72936e-10	-1.37044
46570877	chr1:46570877:T:C	9.55109e-10	-0.900294	-0.765764	8.43497e-06	-1.04032	-0.559815
46571529	chr1:46571529:A:G	1.32947e-09	-1.72936e-10	-1.33535	1.00602e-05	-1.72936e-10	-1.42394
46572299	chr1:46572299:C:T	1.89731e-09	-1.72936e-10	-0.97969	1.42021e-05	-1.72936e-10	-1.07913
46573989	chr1:46573989:T:C	8.59051e-10	-1.77206	-5.64276e-10	7.16932e-06	-1.76271	-5.64276e-10
46573990	chr1:46573990:C:A	9.5188e-10	-1.66944	-5.64276e-10	7.6734e-06	-1.69476	-5.64276e-10
46574922	chr1:46574922:C:T	1.22186e-09	-1.41975	-5.64276e-10	1.24412e-05	-1.21151	-5.64276e-10
46575094	chr1:46575094:T:A	4.66534e-10	-1.76886	-0.613697	4.43337e-06	-1.77237	-0.470988
46575356	chr1:46575356:C:T	1.16199e-09	-1.47	-5.64276e-10	1.26514e-05	-1.19475	-5.64276e-10
46575932	chr1:46575932:T:TC	4.24089e-10	-1.77858	-0.699359	4.11589e-06	-1.75472	-0.562948
46575934	chr1:46575934:C:T	2.00038e-09	-1.72936e-10	-0.926792	1.48954e-05	-1.72936e-10	-1.03147
46576295	chr1:46576295:A:T	1.13127e-09	-1.72936e-10	-1.49679	1.07483e-05	-1.72936e-10	-1.35777
46576940	chr1:46576940:C:T	5.21628e-09	-1.70203	1.73368	8.44028e-05	-1.77944	2.48252
46577211	chr1:46577211:A:G	4.28503e-10	-1.77902	-0.688569	4.17723e-06	-1.75177	-0.551096
46577305	chr1:46577305:C:A	1.38464e-09	-1.72936e-10	-1.29469	1.17177e-05	-1.72936e-10	-1.27142
46577527	chr1:46577527:A:G	4.56932e-10	-1.77912	-0.62423	4.48171e-06	-1.75098	-0.481531
46578572	chr1:46578572:A:G	2.52219e-10	-1.43637	-1.56121	2.60174e-06	-1.19975	-1.57659
46578848	chr1:46578848:C:T	1.21391e-09	-1.72936e-10	-1.42628	9.21615e-06	-1.72936e-10	-1.51156
46578921	chr1:46578921:A:T	3.76432e-10	-1.73369	-0.863455	3.35529e-06	-1.77809	-0.743891
46579138	chr1:46579138:T:C	1.06564e-09	-1.72936e-10	-1.55656	8.61421e-06	-1.72936e-10	-1.57911
46579541	chr1:46579541:A:T	2.03837e-10	-1.69103	-1.51953	1.54102e-06	-1.7493	-1.55077
46579683	chr1:46579683:G:C	9.00852e-10	-0.495694	-1.22885	7.77316e-06	-0.646932	-1.03491
46579817	chr1:46579817:A:G	3.27998e-09	-1.72936e-10	-0.432291	2.22575e-05	-1.72936e-10	-0.629839
46580249	chr1:46580249:G:C	4.62056e-09	-1.72936e-10	-0.0896124	4.9239e-05	-1.72936e-10	0.164167
46580363	chr1:46580363:T:G	4.83699e-10	-1.77398	-0.572443	4.66231e-06	-1.7666	-0.426405
46580793	chr1:46580793:AC:A	2.4764e-10	-1.44265	-1.57326	2.57731e-06	-1.20854	-1.57723
46580803	chr1:46580803:TCAA:T	8.70343e-10	-1.759	-5.64276e-10	7.13466e-06	-1.76755	-5.64276e-10
46581258	chr1:46581258:G:A	4.98481e-10	-1.77837	-0.53795	4.89425e-06	-1.75564	-0.38882
46581326	chr1:46581326:T:C	8.17704e-09	0.481202	-5.64276e-10	0.000115714	1.0186	-5.64276e-10
46581384	chr1:46581384:C:T	8.57879e-10	-1.77342	-5.64276e-10	7.05342e-06	-1.77901	-5.64276e-10
46581425	chr1:46581425:G:A	1.04207e-09	-1.72936e-10	-1.57892	8.61321e-06	-1.72936e-10	-1.57922
46581554	chr1:46581554:G:A	5.0869e-10	-1.77917	-0.516879	5.03203e-06	-1.75057	-0.366128
46581769	chr1:46581769:A:G	2.53981e-10	-1.54511	-1.44551	3.12467e-06	-1.22237	-1.37082
46583377	chr1:46583377:G:A	1.04701e-09	-1.72936e-10	-1.57419	8.66841e-06	-1.72936e-10	-1.57283
46583387	chr1:46583387:T:C	2.49941e-09	-1.72936e-10	-0.704074	2.10224e-05	-1.72936e-10	-0.686929
46583850	chr1:46583850:AG:A	4.49073e-10	-1.7747	-0.646	4.33135e-06	-1.76561	-0.501026
46583897	chr1:46583897:C:T	4.45775e-10	-1.77749	-0.650581	4.43608e-06	-1.75929	-0.483458
46583938	chr1:46583938:C:T	4.5199e-10	-1.77607	-0.638152	4.37873e-06	-1.76304	-0.49272
46583954	chr1:46583954:G:C	4.53993e-10	-1.77607	-0.633729	4.39911e-06	-1.76304	-0.488081
46584075	chr1:46584075:A:C	3.72663e-10	-1.68414	-0.923075	3.16165e-06	-1.77636	-0.805065
46584433	chr1:46584433:C:T	8.55005e-10	-1.77678	-5.64276e-10	7.06579e-06	-1.77725	-5.64276e-10
46584548	chr1:46584548:T:C	4.59178e-10	-1.77498	-0.623467	4.43901e-06	-1.76519	-0.476892
46584661	chr1:46584661:T:C	6.58001e-10	-0.499111	-1.53957	6.64899e-06	-0.340782	-1.49727
46585004	chr1:46585004:G:A	1.29012e-09	-1.72936e-10	-1.36539	1.08948e-05	-1.72936e-10	-1.34423
46585016	chr1:46585016:C:T	4.52902e-10	-1.77554	-0.636668	4.38144e-06	-1.76402	-0.491125
46586209	chr1:46586209:G:A	5.2929e-09	0.0462381	-5.64276e-10	3.19736e-05	-0.26761	-5.64276e-10
46586276	chr1:46586276:C:T	4.36527e-10	-1.77621	-0.672822	4.23674e-06	-1.76296	-0.525768
46586605	chr1:46586605:T:C	1.50146e-09	-1.72936e-10	-1.21369	1.03119e-05	-1.72936e-10	-1.39922
46586664	chr1:46586664:TGAAA:T	2.87677e-10	-1.31216	-1.55389	3.04395e-06	-1.04675	-1.57261
46586863	chr1:46586863:A:G	4.32388e-10	-1.77217	-0.686389	4.13176e-06	-1.76921	-0.544608
46587094	chr1:46587094:A:G	4.64682e-10	-1.77679	-0.609744	4.52248e-06	-1.76123	-0.462226
46587367	chr1:46587367:C:A	5.34876e-09	-1.72936e-10	0.0567372	5.76696e-05	-1.72936e-10	0.322211
46587620	chr1:46587620:C:T	2.46249e-09	-1.72936e-10	-0.718955	1.63865e-05	-1.72936e-10	-0.936063
46587836	chr1:46587836:A:G	8.84718e-10	-1.74261	-5.64276e-10	7.14302e-06	-1.76638	-5.64276e-10
46588493	chr1:46588493:G:T	1.23656e-09	-1.72936e-10	-1.4078	9.87058e-06	-1.72936e-10	-1.44296
46588825	chr1:46588825:T:A	1.08563e-09	-0.515887	-1.02208	9.83411e-06	-0.657071	-0.789591
46589279	chr1:46589279:C:G	4.44404e-10	-1.67305	-0.7581	3.79084e-06	-1.77412	-0.625817
46589562	chr1:46589562:T:C	1.12138e-09	-1.72936e-10	-1.50557	9.58263e-06	-1.72936e-10	-1.47257
46589624	chr1:46589624:A:G	1.04352e-09	-1.72936e-10	-1.57753	8.67794e-06	-1.72936e-10	-1.57173
46589667	chr1:46589667:C:T	2.30704e-09	-0.323421	-0.460745	1.99929e-05	-0.500754	-0.236389
46590086	chr1:46590086:T:C	1.85046e-09	-1.72936e-10	-1.0047	1.79108e-05	-1.72936e-10	-0.847115
46590276	chr1:46590276:G:A	3.8273e-10	-1.66848	-0.912072	3.72599e-06	-1.77175	-0.645439
46590555	chr1:46590555:T:C	2.5625e-10	-1.5867	-1.39503	3.36349e-06	-1.28019	-1.23935
46590675	chr1:46590675:C:T	2.38702e-10	-1.49086	-1.5618	2.56812e-06	-1.27061	-1.51874
46591053	chr1:46591053:G:A	1.04172e-09	-1.72936e-10	-1.57926	8.78756e-06	-1.72936e-10	-1.55918
46591208	chr1:46591208:T:C	1.32057e-09	-1.72936e-10	-1.34207	1.01799e-05	-1.72936e-10	-1.41211
46591961	chr1:46591961:T:C	2.38629e-10	-1.61716	-1.43581	2.96209e-06	-1.33244	-1.31419
46592172	chr1:46592172:G:A	4.97521e-10	-1.77677	-0.541476	5.493e-06	-1.75992	-0.269123
46592523	chr1:46592523:G:A	2.61571e-10	-1.41098	-1.55019	2.69423e-06	-1.16977	-1.57164
46592791	chr1:46592791:T:C	1.10536e-09	-1.72936e-10	-1.51995	9.02309e-06	-1.72936e-10	-1.53273
46593191	chr1:46593191:C:T	2.36207e-10	-1.56571	-1.49746	2.93791e-06	-1.24937	-1.40545
46594406	chr1:46594406:G:A	2.53497e-10	-1.43441	-1.55812	2.6083e-06	-1.19943	-1.57439
46594795	chr1:46594795:G:C	4.63803e-09	-1.72936e-10	-0.0858377	4.94411e-05	-1.72936e-10	0.168264
46594983	chr1:46594983:C:G	1.88472e-10	-1.77775	-1.51118	1.56982e-06	-1.72147	-1.56009
46595643	chr1:46595643:T:C	6.91716e-09	-1.72936e-10	0.313876	8.4516e-05	-1.72936e-10	0.704422
46595908	chr1:46595908:C:T	3.89298e-10	-1.41786	-1.14568	4.86887e-06	-1.19345	-0.956208
46596852	chr1:46596852:C:T	1.22378e-09	-1.72936e-10	-1.41818	1.12264e-05	-1.72936e-10	-1.31425
46597228	chr1:46597228:G:A	2.24337e-10	-1.60659	-1.50814	2.22727e-06	-1.4367	-1.49504
46597413	chr1:46597413:C:T	2.58812e-10	-1.41073	-1.56105	2.68602e-06	-1.16864	-1.57581
46597984	chr1:46597984:G:A	6.86813e-09	-1.72936e-10	0.306764	8.38443e-05	-1.72936e-10	0.696442
46599672	chr1:46599672:A:G	8.63663e-10	-1.7667	-5.64276e-10	8.45709e-06	-1.59751	-5.64276e-10
46599710	chr1:46599710:T:C	1.07388e-09	-1.72936e-10	-1.54885	9.04708e-06	-1.72936e-10	-1.53008
46599754	chr1:46599754:T:C	1.03959e-09	-0.69656	-0.884741	1.02603e-05	-0.881973	-0.522263
46599959	chr1:46599959:ACTT:A	2.68443e-10	-1.38546	-1.54979	2.79506e-06	-1.13474	-1.56993
46600038	chr1:46600038:A:G	2.5426e-10	-1.44075	-1.54878	2.60221e-06	-1.20676	-1.5694
46600711	chr1:46600711:T:C	4.24424e-10	-1.59647	-0.880676	3.16908e-06	-1.7422	-0.836876
46600916	chr1:46600916:G:A	2.66413e-10	-1.38956	-1.55327	2.77557e-06	-1.13964	-1.57203
46601474	chr1:46601474:C:T	1.77213e-09	-1.72936e-10	-1.04794	1.51569e-05	-1.72936e-10	-1.01406
46601601	chr1:46601601:C:T	3.10279e-10	-1.52283	-1.26758	2.28728e-06	-1.71946	-1.18569
46602151	chr1:46602151:T:C	2.8626e-10	-1.56039	-1.31059	2.09595e-06	-1.73699	-1.25552
46602159	chr1:46602159:A:C	1.07617e-09	-1.72936e-10	-1.54672	8.65742e-06	-1.72936e-10	-1.5741
46602176	chr1:46602176:C:A	8.62808e-10	-1.76769	-5.64276e-10	7.08083e-06	-1.77513	-5.64276e-10
46602656	chr1:46602656:T:A	6.82071e-09	-1.72936e-10	0.299835	8.40149e-05	-1.72936e-10	0.698476
46602823	chr1:46602823:A:G	3.03144e-10	-1.54851	-1.26517	2.23115e-06	-1.73157	-1.19843
46602882	chr1:46602882:T:C	1.19205e-09	-1.72936e-10	-1.44445	1.03333e-05	-1.72936e-10	-1.39715
46602964	chr1:46602964:C:T	1.19133e-09	-1.72936e-10	-1.44506	1.0326e-05	-1.72936e-10	-1.39785
46603005	chr1:46603005:C:T	2.35412e-10	-1.53129	-1.53526	1.62162e-06	-1.72217	-1.52692
46603373	chr1:46603373:A:C	6.96611e-09	-1.72936e-10	0.320928	8.52637e-05	-1.72936e-10	0.71323
46603481	chr1:46603481:T:C	1.0496e-09	-1.72936e-10	-1.57172	8.61439e-06	-1.72936e-10	-1.57908
46603832	chr1:46603832:C:A	8.62674e-10	-1.76785	-5.64276e-10	7.44219e-06	-1.72535	-5.64276e-10
46604036	chr1:46604036:T:TC	8.85339e-10	-0.398203	-1.34371	6.94711e-06	-0.603765	-1.19043
46604173	chr1:46604173:T:A	7.04606e-09	-1.72936e-10	0.33234	8.63419e-05	-1.72936e-10	0.725797
46604899	chr1:46604899:A:G	6.82657e-09	-1.72936e-10	0.300695	8.32168e-05	-1.72936e-10	0.688931
46604909	chr1:46604909:G:A	4.75788e-09	-0.0603262	-5.64276e-10	2.59017e-05	-0.478208	-5.64276e-10
46605138	chr1:46605138:TCCAACCTGAGGGCC:T	2.55718e-10	-1.42777	-1.55604	2.62754e-06	-1.19327	-1.5732
46605727	chr1:46605727:T:C	1.13701e-09	-1.49172	-5.64276e-10	1.22925e-05	-1.22353	-5.64276e-10
46605736	chr1:46605736:G:C	2.1133e-10	-1.59599	-1.57847	1.51628e-06	-1.74208	-1.57418
46606472	chr1:46606472:A:G	2.67951e-10	-1.55086	-1.38622	1.86097e-06	-1.73059	-1.38083
46606564	chr1:46606564:T:C	1.29679e-09	-1.72936e-10	-1.36023	1.09348e-05	-1.72936e-10	-1.34057
46606846	chr1:46606846:A:G	7.09221e-10	-0.570338	-1.39338	5.65223e-06	-0.718385	-1.28208
46607197	chr1:46607197:C:T	5.59739e-10	-1.61989	-0.580526	5.3286e-06	-1.75658	-0.302847
46607265	chr1:46607265:C:T	8.76616e-10	-1.43378	-0.318037	8.0725e-06	-1.66007	0.0160137
46607557	chr1:46607557:C:T	1.73415e-09	-1.72936e-10	-1.06961	1.66402e-05	-1.72936e-10	-0.920699
46608469	chr1:46608469:A:T	9.48399e-09	-1.72936e-10	0.629477	0.000119456	-1.72936e-10	1.05043
46608790	chr1:46608790:A:G	3.5755e-09	0.354757	-0.700779	4.35979e-05	0.475903	-0.433414
46608949	chr1:46608949:G:C	2.24101e-09	-1.72936e-10	-0.813201	1.66148e-05	-1.72936e-10	-0.922222
46609064	chr1:46609064:T:G	4.1416e-09	-1.72936e-10	-0.199047	4.28323e-05	-1.72936e-10	0.0247731
46610260	chr1:46610260:C:T	4.68419e-10	-1.34862	-1.0299	6.18138e-06	-1.09995	-0.81103
46610826	chr1:46610826:A:G	2.09417e-10	-1.60425	-1.57931	1.50588e-06	-1.74437	-1.57877
46610900	chr1:46610900:T:G	1.0555e-09	-1.72936e-10	-1.56611	8.75828e-06	-1.72936e-10	-1.56252
46610916	chr1:46610916:C:A	2.21691e-10	-1.55291	-1.57369	1.52292e-06	-1.73383	-1.57806
46611309	chr1:46611309:G:C	2.77728e-10	-1.47223	-1.42901	1.84374e-06	-1.69343	-1.42729
46611646	chr1:46611646:T:TCCAGC	1.98087e-09	-1.72936e-10	-0.936591	1.6952e-05	-1.72936e-10	-0.902135
46611908	chr1:46611908:C:T	5.41481e-10	-0.914676	-1.3189	3.61858e-06	-1.16961	-1.27683
46611992	chr1:46611992:G:A	1.08683e-09	-1.72936e-10	-1.53686	8.73095e-06	-1.72936e-10	-1.56565
46612199	chr1:46612199:T:C	2.92377e-10	-1.49576	-1.35408	1.95879e-06	-1.70576	-1.35443
46612530	chr1:46612530:G:A	2.31399e-10	-1.52728	-1.55647	2.47057e-06	-1.31286	-1.51521
46612965	chr1:46612965:T:C	3.21511e-10	-1.35946	-1.39539	2.03354e-06	-1.63016	-1.39258
46613589	chr1:46613589:CT:C	1.0621e-09	-1.72936e-10	-1.55988	8.76398e-06	-1.72936e-10	-1.56187
46613974	chr1:46613974:CT:C	1.77307e-09	-1.72936e-10	-1.04742	1.34729e-05	-1.72936e-10	-1.13184
46614635	chr1:46614635:C:T	7.45267e-10	-0.622764	-1.29138	6.06603e-06	-0.771868	-1.15795
46614786	chr1:46614786:A:G	1.04603e-09	-1.72936e-10	-1.57513	8.63759e-06	-1.72936e-10	-1.5764
46614993	chr1:46614993:C:T	3.25297e-10	-1.19527	-1.54788	3.57321e-06	-0.890577	-1.56848
46615069	chr1:46615069:C:T	3.35408e-09	-1.08617	0.676218	3.84153e-05	-0.787855	0.703791
46615311	chr1:46615311:G:A	4.43097e-10	-1.73444	-0.699656	4.58961e-06	-1.77486	-0.433867
46615397	chr1:46615397:AAC:A	1.0505e-09	-1.72936e-10	-1.57086	8.65419e-06	-1.72936e-10	-1.57447
46615447	chr1:46615447:C:G	1.8105e-10	-1.77743	-1.55168	1.53112e-06	-1.73954	-1.56698
46615465	chr1:46615465:C:A	9.30771e-09	-1.72936e-10	0.610715	8.83226e-05	-1.72936e-10	0.748477
46616074	chr1:46616074:T:C	1.04191e-09	-1.72936e-10	-1.57907	8.65931e-06	-1.72936e-10	-1.57388
46616464	chr1:46616464:C:T	1.05677e-09	-1.72936e-10	-1.56491	8.83195e-06	-1.72936e-10	-1.55414
46616618	chr1:46616618:G:A	1.39874e-09	-1.72936e-10	-1.28455	1.3186e-05	-1.72936e-10	-1.15336
46617243	chr1:46617243:C:T	6.65182e-09	-1.72936e-10	0.274762	6.37679e-05	-1.72936e-10	0.422731
46617266	chr1:46617266:G:A	2.07827e-09	-1.72936e-10	-0.888591	1.41978e-05	-1.72936e-10	-1.07943
46617278	chr1:46617278:G:A	9.42668e-09	-1.72936e-10	0.623416	8.45372e-05	-1.72936e-10	0.704673
46617353	chr1:46617353:A:C	2.71695e-10	-1.37494	-1.54827	2.82792e-06	-1.14449	-1.54849
46617470	chr1:46617470:C:T	6.6857e-09	-1.72936e-10	0.279842	6.41225e-05	-1.72936e-10	0.428277
46617497	chr1:46617497:C:A	9.92315e-09	-1.72936e-10	0.674742	8.90436e-05	-1.72936e-10	0.756608
46617673	chr1:46617673:T:C	9.70137e-10	-1.77906	0.128613	9.30858e-06	-1.77072	0.269134
46617744	chr1:46617744:G:A	1.04342e-09	-1.72936e-10	-1.57762	8.6932e-06	-1.72936e-10	-1.56998
46618091	chr1:46618091:T:C	4.62511e-09	-1.72936e-10	-0.0886287	5.05036e-05	-1.72936e-10	0.189527
46618312	chr1:46618312:C:T	1.04333e-09	-1.72936e-10	-1.57772	8.6905e-06	-1.72936e-10	-1.57029
46618505	chr1:46618505:G:A	1.04498e-09	-1.72936e-10	-1.57613	8.72315e-06	-1.72936e-10	-1.56654
46618551	chr1:46618551:C:T	1.0456e-09	-1.72936e-10	-1.57554	8.73322e-06	-1.72936e-10	-1.56538
46618682	chr1:46618682:A:C	5.82665e-10	-0.894496	-1.26578	3.52417e-06	-1.16601	-1.30686
46618859	chr1:46618859:T:G	1.46363e-09	-1.72936e-10	-1.23921	1.22599e-05	-1.72936e-10	-1.22619
46618975	chr1:46618975:A:G	3.45579e-10	-1.27	-1.41267	3.94172e-06	-1.09708	-1.26382
46619191	chr1:46619191:T:C	1.5495e-09	-1.72936e-10	-1.1822	1.28878e-05	-1.72936e-10	-1.17624
46619192	chr1:46619192:A:G	4.69808e-09	-1.72936e-10	-0.0729734	3.80241e-05	-1.72936e-10	-0.0942974
46619303	chr1:46619303:C:T	1.12143e-09	-1.72936e-10	-1.50552	9.75829e-06	-1.72936e-10	-1.4544
46619317	chr1:46619317:GT:G	5.67091e-09	-1.72936e-10	0.115222	6.09679e-05	-1.72936e-10	0.377828
46620202	chr1:46620202:C:G	5.3819e-08	-1.67784	4.04333	0.00248659	-1.44729	5.53344
46620215	chr1:46620215:AAG:A	1.19557e-09	-1.72936e-10	-1.44151	9.97212e-06	-1.72936e-10	-1.43273
46620222	chr1:46620222:T:G	5.4422e-08	-1.6681	4.04473	0.00253917	-1.43018	5.53725
46620406	chr1:46620406:C:G	1.09312e-09	-1.72936e-10	-1.53109	8.70824e-06	-1.72936e-10	-1.56825
46620585	chr1:46620585:A:G	2.48043e-10	-1.56905	-1.44523	3.10392e-06	-1.34282	-1.25703
46620745	chr1:46620745:A:G	1.86688e-10	-1.77108	-1.52736	1.53588e-06	-1.77516	-1.52826
46620775	chr1:46620775:T:C	1.8706e-10	-1.76592	-1.53053	1.52571e-06	-1.77784	-1.53223
46621033	chr1:46621033:C:CA	1.21532e-09	-1.72936e-10	-1.42512	9.3392e-06	-1.72936e-10	-1.4983
46621035	chr1:46621035:G:A	1.08423e-09	-1.72936e-10	-1.53926	9.08865e-06	-1.72936e-10	-1.52549
46621113	chr1:46621113:GA:G	9.50833e-10	-1.24656	-0.423982	8.79353e-06	-1.19817	-0.360331
46621244	chr1:46621244:C:T	5.01722e-10	-0.791669	-1.51817	3.10359e-06	-1.06233	-1.53763
46621488	chr1:46621488:G:A	1.04799e-09	-1.72936e-10	-1.57325	8.94492e-06	-1.72936e-10	-1.54143
46621599	chr1:46621599:A:G	1.04205e-09	-1.72936e-10	-1.57894	8.61983e-06	-1.72936e-10	-1.57845
46621653	chr1:46621653:A:G	2.68136e-10	-1.70159	-1.2348	1.99938e-06	-1.76558	-1.2741
46621694	chr1:46621694:G:A	4.89114e-08	-1.65991	3.92979	0.00226441	-1.41433	5.40687
46622296	chr1:46622296:A:G	1.5417e-09	-1.70949	0.522246	3.19088e-05	-1.57666	1.30702
46622444	chr1:46622444:A:G	1.96965e-10	-1.76457	-1.48029	2.20706e-06	-1.67963	-1.26122
46623165	chr1:46623165:C:T	1.91898e-10	-1.76501	-1.50591	1.56194e-06	-1.77811	-1.50848
46623208	chr1:46623208:A:G	1.91354e-10	-1.76692	-1.50684	1.56173e-06	-1.77739	-1.50934
46623352	chr1:46623352:G:A	2.29182e-10	-1.77234	-1.32103	1.60094e-06	-1.77328	-1.48864
46623662	chr1:46623662:C:A	1.84837e-09	-1.00582	-5.64276e-10	1.10558e-05	-1.32956	-5.64276e-10
46623818	chr1:46623818:T:C	9.43684e-10	-1.67809	-5.64276e-10	7.60569e-06	-1.70362	-5.64276e-10
46623945	chr1:46623945:T:C	1.28817e-09	-1.72594	0.359041	2.54384e-05	-1.60542	1.10917
46624377	chr1:46624377:A:C	9.26929e-09	-1.72936e-10	0.606578	6.2036e-05	-1.72936e-10	0.395197
46625477	chr1:46625477:T:C	1.92872e-10	-1.74022	-1.52563	2.07063e-06	-1.64554	-1.35913
46625494	chr1:46625494:T:C	1.23242e-09	-1.72936e-10	-1.41115	1.08325e-05	-1.72936e-10	-1.34997
46625578	chr1:46625578:C:T	3.40794e-10	-1.15754	-1.53906	2.23247e-06	-1.38018	-1.54923
46625820	chr1:46625820:A:G	1.49769e-09	-1.72936e-10	-1.2162	1.31629e-05	-1.72936e-10	-1.15512
46625949	chr1:46625949:G:A	2.48577e-10	-1.72463	-1.2875	2.30692e-06	-1.61868	-1.27792
46625973	chr1:46625973:T:C	3.34796e-09	-1.72936e-10	-0.411777	3.29476e-05	-1.72936e-10	-0.237599
46626741	chr1:46626741:T:C	6.64268e-09	-1.72936e-10	0.273387	6.08796e-05	-1.72936e-10	0.37638
46626864	chr1:46626864:G:T	1.13884e-09	-1.72936e-10	-1.49012	1.04732e-05	-1.72936e-10	-1.3837
46626874	chr1:46626874:C:T	5.78494e-09	-1.72936e-10	0.13513	5.32011e-05	-1.72936e-10	0.241561
46626970	chr1:46626970:A:G	1.54959e-09	-1.72936e-10	-1.18214	1.45396e-05	-1.72936e-10	-1.05564
46627229	chr1:46627229:C:G	1.05213e-08	-1.72936e-10	0.733273	9.7065e-05	-1.72936e-10	0.842862
46627439	chr1:46627439:G:A	1.23133e-09	-1.72936e-10	-1.41204	1.01252e-05	-1.72936e-10	-1.41749
46627580	chr1:46627580:G:A	1.68517e-09	-1.72936e-10	-1.09826	1.8609e-05	-1.72936e-10	-0.808873
46628033	chr1:46628033:G:A	3.73388e-10	-1.76481	-0.84046	4.39901e-06	-1.77942	-0.471718
46628041	chr1:46628041:A:C	9.97706e-09	0.803584	-0.123424	4.8142e-05	0.0836816	0.057955
46628045	chr1:46628045:C:T	1.84887e-10	-1.73038	-1.57775	1.59373e-06	-1.69822	-1.56823
46628200	chr1:46628200:C:T	3.35808e-09	-1.72936e-10	-0.408758	3.50543e-05	-1.72936e-10	-0.17562
46628213	chr1:46628213:C:T	2.08422e-10	-1.68244	-1.50588	1.82279e-06	-1.57618	-1.55597
46628270	chr1:46628270:A:G	1.1339e-09	-1.72936e-10	-1.49446	9.88745e-06	-1.72936e-10	-1.44125
46628328	chr1:46628328:T:C	3.36213e-10	-1.77148	-0.93866	3.93303e-06	-1.77946	-0.583653
46628395	chr1:46628395:A:G	2.05641e-10	-1.77543	-1.42632	1.60738e-06	-1.753	-1.50491
46628446	chr1:46628446:G:C	1.25896e-09	-1.72936e-10	-1.38984	1.03493e-05	-1.72936e-10	-1.3956
46628595	chr1:46628595:C:T	2.19524e-10	-1.75983	-1.37659	1.71828e-06	-1.72241	-1.46878
46628679	chr1:46628679:C:T	1.05094e-09	-1.72936e-10	-1.57044	8.81506e-06	-1.72936e-10	-1.55606
46628733	chr1:46628733:C:T	1.04166e-09	-1.72936e-10	-1.57932	8.63698e-06	-1.72936e-10	-1.57647
46629726	chr1:46629726:C:T	3.96751e-09	-1.72936e-10	-0.241989	4.23002e-05	-1.72936e-10	0.0122739
46630253	chr1:46630253:T:C	4.39614e-09	-1.72936e-10	-0.139402	3.72072e-05	-1.72936e-10	-0.116017
46630282	chr1:46630282:G:T	1.36994e-09	0.148476	-1.45384	7.75384e-06	-0.116744	-1.56759
46630679	chr1:46630679:T:A	6.77719e-09	-1.72936e-10	0.293435	7.49422e-05	-1.72936e-10	0.584198
46630975	chr1:46630975:C:G	1.24871e-09	-1.72936e-10	-1.39802	1.26092e-05	-1.72936e-10	-1.19809
46631355	chr1:46631355:C:T	2.70983e-10	-1.68341	-1.24242	2.0733e-06	-1.65677	-1.34661
46631992	chr1:46631992:A:G	1.24083e-09	-1.72936e-10	-1.40434	9.60742e-06	-1.72936e-10	-1.46998
46632036	chr1:46632036:A:G	1.04343e-09	-1.72936e-10	-1.57762	8.66329e-06	-1.72936e-10	-1.57342
46632136	chr1:46632136:A:G	1.13773e-09	-1.72936e-10	-1.49109	9.14586e-06	-1.72936e-10	-1.51922
46632376	chr1:46632376:A:G	1.45514e-09	-1.72936e-10	-1.24503	1.57832e-05	-1.72936e-10	-0.973574
46633151	chr1:46633151:C:T	8.71114e-10	-1.75811	-5.64276e-10	7.22721e-06	-1.75467	-5.64276e-10
46633238	chr1:46633238:G:A	1.32756e-09	-1.72936e-10	-1.33679	1.2401e-05	-1.72936e-10	-1.21474
46633487	chr1:46633487:C:T	1.05199e-09	-1.72936e-10	-1.56944	8.79318e-06	-1.72936e-10	-1.55854
46633525	chr1:46633525:G:A	1.16396e-09	-1.72936e-10	-1.4683	1.11752e-05	-1.72936e-10	-1.31883
46633563	chr1:46633563:A:C	1.23152e-09	-0.140968	-1.27091	7.49861e-06	-0.257439	-1.46036
46633726	chr1:46633726:A:AT	1.04151e-09	-1.72936e-10	-1.57946	8.71395e-06	-1.72936e-10	-1.56759
46634049	chr1:46634049:T:C	2.93803e-10	-1.75106	-1.09392	3.48082e-06	-1.73785	-0.747404
46634377	chr1:46634377:C:T	3.76325e-09	-1.72936e-10	-0.294845	4.2667e-05	-1.72936e-10	0.0209073
46634427	chr1:46634427:C:A	1.21805e-09	0.0446006	-1.46748	7.82214e-06	-0.105012	-1.57055
46634911	chr1:46634911:T:C	1.06374e-09	-1.72936e-10	-1.55833	8.95846e-06	-1.72936e-10	-1.53992
46635299	chr1:46635299:T:C	1.06418e-09	-1.72936e-10	-1.55792	8.96346e-06	-1.72936e-10	-1.53936
46637284	chr1:46637284:A:G	3.98008e-09	-1.72936e-10	-0.238827	4.53674e-05	-1.72936e-10	0.0822739
46637483	chr1:46637483:C:G	1.04487e-09	-1.72936e-10	-1.57623	8.62255e-06	-1.72936e-10	-1.57814
46637500	chr1:46637500:C:T	3.74467e-09	-1.72936e-10	-0.299796	4.24301e-05	-1.72936e-10	0.0153392
46637743	chr1:46637743:T:C	1.40725e-09	-1.72936e-10	-1.27849	1.24517e-05	-1.72936e-10	-1.21066
46637945	chr1:46637945:T:G	4.37823e-09	-1.72936e-10	-0.143485	4.99466e-05	-1.72936e-10	0.178436
46638082	chr1:46638082:C:T	1.13473e-09	-1.72936e-10	-1.49374	1.09748e-05	-1.72936e-10	-1.33692
46638120	chr1:46638120:A:G	4.65725e-09	-1.72936e-10	-0.0817042	3.93525e-05	-1.72936e-10	-0.0599585
46638159	chr1:46638159:T:A	2.63117e-10	-1.68957	-1.26571	2.0077e-06	-1.66182	-1.37371
46638198	chr1:46638198:A:T	2.14409e-10	-1.66655	-1.49344	1.79593e-06	-1.60363	-1.54337
46638214	chr1:46638214:C:A	5.45109e-09	0.513028	-0.43734	3.9122e-05	0.161253	-0.227088
46638219	chr1:46638219:T:G	3.86173e-09	-1.72936e-10	-0.269013	4.39226e-05	-1.72936e-10	0.0499101
46638400	chr1:46638400:T:C	3.62091e-09	-1.72936e-10	-0.333403	4.09112e-05	-1.72936e-10	-0.021116
46638700	chr1:46638700:A:G	1.14551e-09	-1.72936e-10	-1.48428	1.11516e-05	-1.72936e-10	-1.32094
46639036	chr1:46639036:T:C	2.59587e-10	-1.68908	-1.27971	1.98642e-06	-1.66134	-1.38485
46639328	chr1:46639328:G:A	4.97741e-09	0.647262	-0.662482	2.87443e-05	0.296267	-0.670348
46639697	chr1:46639697:T:A	1.55886e-09	-1.17617	-5.64276e-10	1.19372e-05	-1.25286	-5.64276e-10
46640427	chr1:46640427:T:C	1.05901e-09	-1.72936e-10	-1.5628	9.12944e-06	-1.72936e-10	-1.52101
46641277	chr1:46641277:T:C	1.13226e-09	-1.72936e-10	-1.49591	9.79612e-06	-1.72936e-10	-1.45053
46641344	chr1:46641344:G:A	2.81058e-10	-1.7131	-1.17622	2.10939e-06	-1.6886	-1.29751
46641442	chr1:46641442:C:G	1.08939e-09	-1.72936e-10	-1.53451	9.36573e-06	-1.72936e-10	-1.49546
46641505	chr1:46641505:C:G	1.04686e-09	-1.72936e-10	-1.57433	8.63378e-06	-1.72936e-10	-1.57684
46641647	chr1:46641647:T:C	3.6711e-09	-1.72936e-10	-0.319638	4.15247e-05	-1.72936e-10	-0.0062295
46641718	chr1:46641718:A:G	2.57188e-10	-1.69336	-1.28471	1.96803e-06	-1.66644	-1.38905
46641877	chr1:46641877:TG:T	1.09162e-09	-1.72936e-10	-1.53247	1.00023e-05	-1.72936e-10	-1.4297
46642317	chr1:46642317:A:G	1.54774e-09	-1.72936e-10	-1.18333	1.38211e-05	-1.72936e-10	-1.10632
46642460	chr1:46642460:C:A	8.55917e-10	-1.77571	-5.64276e-10	7.26895e-06	-1.74891	-5.64276e-10
46642693	chr1:46642693:G:A	2.65153e-10	-1.68953	-1.25805	2.01949e-06	-1.66212	-1.36756
46642786	chr1:46642786:TAAC:T	4.39334e-09	-1.72936e-10	-0.140039	3.71834e-05	-1.72936e-10	-0.116655
46642821	chr1:46642821:T:C	3.09746e-09	-1.72936e-10	-0.489545	2.47331e-05	-1.72936e-10	-0.524378
46643156	chr1:46643156:T:C	3.80241e-09	-1.72936e-10	-0.284493	4.31875e-05	-1.72936e-10	0.0330327
46643157	chr1:46643157:G:A	4.39614e-09	-1.72936e-10	-0.139402	3.72072e-05	-1.72936e-10	-0.116017
46643417	chr1:46643417:A:G	2.86996e-10	-1.74982	-1.1186	3.38077e-06	-1.73568	-0.778734
46643579	chr1:46643579:A:G	1.03404e-08	-1.72936e-10	0.715935	0.000141008	-1.72936e-10	1.21629
46643656	chr1:46643656:C:T	1.26229e-09	-1.72936e-10	-1.3872	1.32034e-05	-1.72936e-10	-1.15205
46643838	chr1:46643838:A:T	1.07007e-09	-1.72936e-10	-1.55241	9.63093e-06	-1.72936e-10	-1.46754
```
