## Supplementary material for "Characterization of shared and ancestry-specific signals driving complex traits using multi-ancestry fine-mapping": susiex_nc2.cs80.summary

```
# chr1:45016812-46644064
CS_ID	CS_LENGTH	CS_PURITY	MAX_PIP_SNP	BP	REF_ALLELE	ALT_ALLELE	REF_FRQ	BETA	SE	-LOG10P	MAX_PIP	POST-HOC_PROB_POP1	POST-HOC_PROB_POP2
1	114	0.542255	chr1:45548220:T:A	45548220	A,A	T,T	1,1	inf,inf	inf,inf	8.10131,2.55426	0.0233027	0.999962	0.759545
2	104	0	chr1:45501431:A:C	45501431	NA,C	NA,A	NA,1	NA,-inf	NA,inf	NA,5.68308	0.0520473	0.50252	0.816146
```
