## Supplementary material for "Characterization of shared and ancestry-specific signals driving complex traits using multi-ancestry fine-mapping": susiex_nc3.cs80.cs

```
CS_ID	SNP	BP	REF_ALLELE	ALT_ALLELE	REF_FRQ	BETA	SE	-LOG10P	CS_PIP	OVRL_PIP
1	chr1:45725516:C:T	45725516	T,T	C,C	1,1	inf,inf	inf,inf	8.2866,1.78387	0.0182067	0.0182226
1	chr1:45758220:A:G	45758220	G,G	A,A	1,1	inf,inf	inf,inf	7.23467,3.00942	0.013983	0.0140009
1	chr1:45765804:A:G	45765804	G,G	A,A	1,1	inf,inf	inf,inf	7.31001,2.87852	0.0131433	0.0131603
1	chr1:45760677:A:G	45760677	G,G	A,A	1,1	inf,inf	inf,inf	7.36809,2.81751	0.0131305	0.0131471
1	chr1:45764213:T:C	45764213	C,C	T,T	1,1	inf,inf	inf,inf	7.30326,2.8677	0.0126965	0.0127133
1	chr1:45548220:T:A	45548220	A,A	T,T	1,1	inf,inf	inf,inf	8.10131,2.55426	0.0123353	0.0141449
1	chr1:45760134:A:C	45760134	C,C	A,A	1,1	inf,inf	inf,inf	7.29723,2.85482	0.0122425	0.0122592
1	chr1:45761400:T:C	45761400	C,C	T,T	1,1	inf,inf	inf,inf	7.24434,2.88207	0.0114357	0.0114525
1	chr1:45673204:G:A	45673204	A,A	G,G	1,1	inf,inf	inf,inf	7.41398,2.67493	0.0108837	0.0108982
1	chr1:45766312:G:A	45766312	A,A	G,G	1,1	inf,inf	inf,inf	7.19913,2.91208	0.010872	0.010889
1	chr1:45763780:C:G	45763780	G,G	C,C	1,1	inf,inf	inf,inf	7.22687,2.82435	0.00997861	0.00999496
1	chr1:45680817:C:CA	45680817	CA,CA	C,C	1,1	inf,inf	inf,inf	7.37233,2.67537	0.00996337	0.0099778
1	chr1:45670549:TAGTTTTA:T	45670549	T,T	TAGTTTTA,TAGTTTTA	1,1	inf,inf	inf,inf	7.34836,2.6913	0.00969538	0.00970985
1	chr1:45677231:G:C	45677231	C,C	G,G	1,1	inf,inf	inf,inf	7.38387,2.62942	0.00943328	0.00944753
1	chr1:45666437:C:T	45666437	T,T	C,C	1,1	inf,inf	inf,inf	7.28991,2.75128	0.00924229	0.00925698
1	chr1:45651489:C:T	45651489	T,T	C,C	1,1	inf,inf	inf,inf	7.36178,2.63717	0.00914332	0.00915757
1	chr1:45634722:G:C	45634722	C,C	G,G	1,1	inf,inf	inf,inf	7.31853,2.68457	0.00900824	0.00902265
1	chr1:45682466:A:C	45682466	C,C	A,A	1,1	inf,inf	inf,inf	7.30047,2.70464	0.00896475	0.00897921
1	chr1:45664107:C:T	45664107	T,T	C,C	1,1	inf,inf	inf,inf	7.3002,2.68787	0.00868139	0.00869577
1	chr1:45673666:C:A	45673666	A,A	C,C	1,1	inf,inf	inf,inf	7.33361,2.63742	0.00859077	0.00860496
1	chr1:45685133:C:T	45685133	T,T	C,C	1,1	inf,inf	inf,inf	7.28249,2.70323	0.00858195	0.00859636
1	chr1:45636979:TAA:T	45636979	T,T	TAA,TAA	1,1	inf,inf	inf,inf	7.29563,2.68637	0.00856456	0.00857894
1	chr1:45697130:G:A	45697130	A,A	G,G	1,1	inf,inf	inf,inf	7.26847,2.7055	0.0084015	0.00841591
1	chr1:45636134:A:C	45636134	C,C	A,A	1,1	inf,inf	inf,inf	7.3101,2.64811	0.0083289	0.00834313
1	chr1:45664580:A:C	45664580	C,C	A,A	1,1	inf,inf	inf,inf	7.25546,2.7175	0.0082784	0.00829284
1	chr1:45658855:C:T	45658855	T,T	C,C	1,1	inf,inf	inf,inf	7.23123,2.73411	0.00824837	0.00826291
1	chr1:45661824:A:C	45661824	C,C	A,A	1,1	inf,inf	inf,inf	7.16827,2.79764	0.00783578	0.00785054
1	chr1:45668962:C:T	45668962	T,T	C,C	1,1	inf,inf	inf,inf	7.28401,2.64179	0.00773525	0.00774937
1	chr1:45701037:A:G	45701037	G,G	A,A	1,1	inf,inf	inf,inf	7.25238,2.6761	0.00772426	0.00773851
1	chr1:45642819:A:C	45642819	C,C	A,A	1,1	inf,inf	inf,inf	7.27262,2.65263	0.00772296	0.00773712
1	chr1:45736278:G:A	45736278	A,A	G,G	1,1	inf,inf	inf,inf	7.54945,2.26458	0.00770137	0.00771483
1	chr1:45641571:C:T	45641571	T,T	C,C	1,1	inf,inf	inf,inf	7.27403,2.64322	0.00762772	0.00764184
1	chr1:45669892:ACTC:A	45669892	A,A	ACTC,ACTC	1,1	inf,inf	inf,inf	7.22521,2.70297	0.00756201	0.00757633
1	chr1:45691877:G:GA	45691877	GA,GA	G,G	1,1	inf,inf	inf,inf	7.2461,2.66824	0.0074899	0.00750408
1	chr1:45691415:C:T	45691415	T,T	C,C	1,1	inf,inf	inf,inf	7.19727,2.73151	0.0074822	0.00749662
1	chr1:45621241:C:T	45621241	T,T	C,C	1,1	-inf,-inf	inf,inf	7.19852,2.72949	0.00745095	0.00746566
1	chr1:45634650:T:C	45634650	C,C	T,T	1,1	inf,inf	inf,inf	7.19785,2.71334	0.00741611	0.00743051
1	chr1:45690820:A:G	45690820	G,G	A,A	1,1	inf,inf	inf,inf	7.1691,2.75035	0.00740063	0.00741514
1	chr1:45648485:C:T	45648485	T,T	C,C	1,1	inf,inf	inf,inf	7.259,2.63193	0.00724244	0.00725649
1	chr1:45684771:A:G	45684771	G,G	A,A	1,1	inf,inf	inf,inf	7.21129,2.68607	0.00713503	0.00714925
1	chr1:45669306:T:C	45669306	C,C	T,T	1,1	inf,inf	inf,inf	7.18671,2.70195	0.00709274	0.00710705
1	chr1:45630304:G:A	45630304	A,A	G,G	1,1	inf,inf	inf,inf	7.20717,2.6872	0.00707053	0.00708477
1	chr1:45707809:C:T	45707809	T,T	C,C	1,1	inf,inf	inf,inf	7.27767,2.58686	0.00703912	0.007053
1	chr1:45726310:T:C	45726310	C,C	T,T	1,1	inf,inf	inf,inf	7.45892,2.32075	0.00692875	0.00694215
1	chr1:45645384:C:T	45645384	T,T	C,C	1,1	inf,inf	inf,inf	7.2074,2.66143	0.00692129	0.00693544
1	chr1:45694588:C:T	45694588	T,T	C,C	1,1	inf,inf	inf,inf	7.20092,2.67468	0.00686421	0.00687835
1	chr1:45641250:T:A	45641250	A,A	T,T	1,1	inf,inf	inf,inf	7.17692,2.69335	0.00685258	0.00686683
1	chr1:45687876:C:T	45687876	T,T	C,C	1,1	inf,inf	inf,inf	7.11095,2.77789	0.00683755	0.00685213
1	chr1:45644422:A:G	45644422	G,G	A,A	1,1	inf,inf	inf,inf	7.21177,2.65669	0.00681238	0.00682647
1	chr1:45616759:C:A	45616759	A,A	C,C	1,1	-inf,-inf	inf,inf	7.29439,2.54265	0.00678661	0.00680073
1	chr1:45729703:T:C	45729703	C,C	T,T	1,1	inf,inf	inf,inf	7.48064,2.27716	0.00677372	0.00678706
1	chr1:45624580:A:G	45624580	G,G	A,A	1,1	-inf,-inf	inf,inf	6.94072,2.99718	0.00672966	0.00674593
1	chr1:45642196:T:C	45642196	C,C	T,T	1,1	inf,inf	inf,inf	7.14839,2.70662	0.00659066	0.00660493
1	chr1:45619684:C:T	45619684	T,T	C,C	1,1	-inf,-inf	inf,inf	7.22532,2.60316	0.00651179	0.0065263
1	chr1:45664197:G:T	45664197	T,T	G,G	1,1	inf,inf	inf,inf	7.17625,2.6744	0.0064903	0.00650441
1	chr1:45668544:G:C	45668544	C,C	G,G	1,1	inf,inf	inf,inf	7.11172,2.76064	0.0064891	0.0065036
1	chr1:45672538:CAT:C	45672538	C,C	CAT,CAT	1,1	inf,inf	inf,inf	7.18923,2.65381	0.00644998	0.00646401
1	chr1:45629600:T:C	45629600	C,C	T,T	1,1	inf,inf	inf,inf	7.1909,2.64889	0.00644688	0.00646092
1	chr1:45723242:G:T	45723242	T,T	G,G	1,1	inf,inf	inf,inf	7.45428,2.27458	0.00637696	0.00639023
1	chr1:46081273:T:C	46081273	C,C	T,T	1,1	-inf,-inf	inf,inf	7.44374,1.95514	0.00627135	0.00628823
1	chr1:45621905:G:A	45621905	A,A	G,G	1,1	-inf,-inf	inf,inf	7.14216,2.67973	0.00624593	0.00626037
1	chr1:45736611:C:T	45736611	T,T	C,C	1,1	inf,inf	inf,inf	7.42919,2.28927	0.00616834	0.00618161
1	chr1:45676507:A:G	45676507	G,G	A,A	1,1	inf,inf	inf,inf	7.13422,2.682	0.00612028	0.0061344
1	chr1:45715534:A:G	45715534	G,G	A,A	1,1	-inf,-inf	inf,inf	7.41916,2.29543	0.00607778	0.00609107
1	chr1:46062946:T:C	46062946	C,C	T,T	1,1	-inf,-inf	inf,inf	7.44767,1.92873	0.00605429	0.00607104
1	chr1:45645169:G:A	45645169	A,A	G,G	1,1	inf,inf	inf,inf	7.14474,2.65758	0.0058974	0.00591138
1	chr1:45613182:A:G	45613182	G,G	A,A	1,1	-inf,-inf	inf,inf	7.03753,2.77899	0.0058842	0.00589913
1	chr1:45701534:G:A	45701534	A,A	G,G	1,1	inf,inf	inf,inf	7.18578,2.59815	0.00587102	0.00588482
1	chr1:45722560:G:GAAATAA	45722560	GAAATAA,GAAATAA	G,G	1,1	inf,inf	inf,inf	7.3657,2.32563	0.00582183	0.00583512
1	chr1:45692234:C:T	45692234	T,T	C,C	1,1	inf,inf	inf,inf	7.08535,2.71458	0.00581702	0.00583123
1	chr1:45616288:C:T	45616288	T,T	C,C	1,1	-inf,-inf	inf,inf	7.23605,2.52356	0.00580289	0.00581679
1	chr1:45648756:A:G	45648756	G,G	A,A	1,1	inf,inf	inf,inf	7.13299,2.64918	0.00578857	0.00580254
1	chr1:45722371:T:C	45722371	C,C	T,T	1,1	inf,inf	inf,inf	7.36864,2.31287	0.00577743	0.00579072
1	chr1:45651513:C:T	45651513	T,T	C,C	1,1	inf,inf	inf,inf	7.12167,2.66252	0.00577137	0.00578538
1	chr1:45615610:T:C	45615610	C,C	T,T	1,1	-inf,-inf	inf,inf	7.0722,2.72886	0.00573122	0.00574579
1	chr1:45613821:A:G	45613821	G,G	A,A	1,1	-inf,-inf	inf,inf	7.18057,2.58552	0.00569888	0.00571297
1	chr1:45692659:T:G	45692659	G,G	T,T	1,1	inf,inf	inf,inf	7.07941,2.70927	0.00569462	0.0057088
1	chr1:45732866:T:C	45732866	C,C	T,T	1,1	inf,inf	inf,inf	7.3553,2.32723	0.00569124	0.00570451
1	chr1:45589928:C:T	45589928	T,T	C,C	1,1	-inf,-inf	inf,inf	7.27591,2.47477	0.00568917	0.00570315
1	chr1:45628355:A:G	45628355	G,G	A,A	1,1	inf,inf	inf,inf	6.7332,3.1907	0.0055278	0.00554736
1	chr1:45699174:A:T	45699174	T,T	A,A	1,1	inf,inf	inf,inf	7.0966,2.66502	0.00551623	0.00553022
1	chr1:45676794:C:A	45676794	A,A	C,C	1,1	inf,inf	inf,inf	7.03253,2.74452	0.00544761	0.0054619
1	chr1:45638964:C:T	45638964	T,T	C,C	1,1	inf,inf	inf,inf	7.4648,2.34806	0.00543404	0.00544835
1	chr1:45702970:A:G	45702970	G,G	A,A	1,1	inf,inf	inf,inf	7.14569,2.60295	0.00542456	0.00543831
1	chr1:45740868:A:G	45740868	G,G	A,A	1,1	inf,inf	inf,inf	7.40837,2.23577	0.00541402	0.00542713
1	chr1:45701189:G:C	45701189	C,C	G,G	1,1	inf,inf	inf,inf	7.10187,2.64665	0.00541177	0.00542568
1	chr1:45759108:G:C	45759108	C,C	G,G	1,1	inf,inf	inf,inf	7.53612,1.97192	0.00537972	0.00539331
1	chr1:45697584:A:G	45697584	G,G	A,A	1,1	inf,inf	inf,inf	7.07634,2.67741	0.0053747	0.00538872
1	chr1:45671083:C:T	45671083	T,T	C,C	1,1	inf,inf	inf,inf	7.0743,2.66883	0.00525493	0.00526891
1	chr1:45705086:A:C	45705086	C,C	A,A	1,1	inf,inf	inf,inf	7.18719,2.52482	0.00522761	0.00524111
1	chr1:45757208:G:A	45757208	A,A	G,G	1,1	inf,inf	inf,inf	7.30901,2.32435	0.00522455	0.00523782
1	chr1:45704426:T:C	45704426	C,C	T,T	1,1	inf,inf	inf,inf	7.14297,2.56977	0.00522375	0.00523741
1	chr1:45706390:C:T	45706390	T,T	C,C	1,1	inf,inf	inf,inf	7.14942,2.57312	0.00520892	0.00522255
1	chr1:45716376:T:C	45716376	C,C	T,T	1,1	-inf,-inf	inf,inf	7.30082,2.34363	0.00520792	0.00522113
1	chr1:45742071:C:T	45742071	T,T	C,C	1,1	inf,inf	inf,inf	7.34632,2.28397	0.00510749	0.00512059
1	chr1:45700401:CA:C	45700401	C,C	CA,CA	1,1	inf,inf	inf,inf	7.07907,2.64094	0.00510665	0.00512051
1	chr1:45729539:TAAC:T	45729539	T,T	TAAC,TAAC	1,1	inf,inf	inf,inf	7.33098,2.30372	0.00510504	0.00511816
1	chr1:45613719:T:C	45613719	C,C	T,T	1,1	-inf,-inf	inf,inf	7.14462,2.56284	0.00507738	0.00509127
1	chr1:45627380:AAC:A	45627380	A,A	AAC,AAC	1,1	inf,inf	inf,inf	7.03981,2.70014	0.0050325	0.00504678
1	chr1:45620405:C:T	45620405	T,T	C,C	1,1	-inf,-inf	inf,inf	7.02377,2.71725	0.00502927	0.0050439
1	chr1:45617293:C:T	45617293	T,T	C,C	1,1	-inf,-inf	inf,inf	7.14674,2.5505	0.00497296	0.00498681
1	chr1:45550079:G:T	45550079	T,T	G,G	1,1	inf,inf	inf,inf	8.00876,2.00527	0.0049333	0.00626341
1	chr1:45720378:C:T	45720378	T,T	C,C	1,1	inf,inf	inf,inf	7.2871,2.32727	0.00492169	0.00493484
1	chr1:45619440:A:G	45619440	G,G	A,A	1,1	-inf,-inf	inf,inf	7.06715,2.64043	0.00485603	0.00487018
1	chr1:45715632:C:A	45715632	A,A	C,C	1,1	-inf,-inf	inf,inf	7.29752,2.30226	0.0048343	0.00484741
1	chr1:45747637:G:A	45747637	A,A	G,G	1,1	inf,inf	inf,inf	7.3567,2.23344	0.00482219	0.0048352
1	chr1:45706329:A:G	45706329	G,G	A,A	1,1	inf,inf	inf,inf	7.05852,2.62313	0.00473754	0.00475129
1	chr1:45733412:A:G	45733412	G,G	A,A	1,1	inf,inf	inf,inf	7.27488,2.31055	0.0046324	0.00464551
1	chr1:45748255:C:T	45748255	T,T	C,C	1,1	inf,inf	inf,inf	7.28792,2.29968	0.0046186	0.00463165
1	chr1:45704872:G:A	45704872	A,A	G,G	1,1	inf,inf	inf,inf	7.07071,2.58861	0.00460539	0.00461902
1	chr1:45692041:A:G	45692041	G,G	A,A	1,1	inf,inf	inf,inf	7.08091,2.58691	0.00456135	0.00457493
1	chr1:45713599:C:A	45713599	A,A	C,C	1,1	-inf,-inf	inf,inf	7.24781,2.32604	0.00450989	0.00452297
1	chr1:46056120:G:A	46056120	A,A	G,G	1,1	-inf,-inf	inf,inf	7.24645,1.9979	0.00445191	0.0044683
1	chr1:46058562:G:A	46058562	A,A	G,G	1,1	-inf,-inf	inf,inf	7.30741,1.92444	0.00443085	0.00444702
2	chr1:45501431:A:C	45501431	NA,C	NA,A	NA,1	NA,-inf	NA,inf	NA,5.68308	0.0521208	0.0525666
2	chr1:45528430:G:T	45528430	NA,T	NA,G	NA,1	NA,-inf	NA,inf	NA,5.19709	0.0240495	0.0243223
2	chr1:45536686:C:G	45536686	NA,G	NA,C	NA,1	NA,-inf	NA,inf	NA,5.04591	0.0183038	0.0185443
2	chr1:45504436:A:G	45504436	NA,G	NA,A	NA,1	NA,-inf	NA,inf	NA,5.02758	0.0176897	0.0179267
2	chr1:45525565:C:T	45525565	NA,T	NA,C	NA,1	NA,-inf	NA,inf	NA,5.02114	0.0175345	0.0177702
2	chr1:45537961:C:T	45537961	NA,T	NA,C	NA,1	NA,-inf	NA,inf	NA,5.00793	0.0171172	0.0173503
2	chr1:45541821:C:T	45541821	NA,T	NA,C	NA,1	NA,-inf	NA,inf	NA,4.98185	0.0162904	0.0165185
2	chr1:45538655:C:A	45538655	NA,A	NA,C	NA,1	NA,-inf	NA,inf	NA,4.97108	0.0159947	0.0162207
2	chr1:45540633:T:C	45540633	NA,C	NA,T	NA,1	NA,-inf	NA,inf	NA,4.96554	0.0158653	0.0160905
2	chr1:45541459:G:T	45541459	NA,T	NA,G	NA,1	NA,-inf	NA,inf	NA,4.95037	0.015437	0.0156595
2	chr1:45538659:CA:C	45538659	NA,C	NA,CA	NA,1	NA,-inf	NA,inf	NA,4.94626	0.0152871	0.0155085
2	chr1:45539320:A:G	45539320	NA,G	NA,A	NA,1	NA,-inf	NA,inf	NA,4.94577	0.0152749	0.0154965
2	chr1:45543681:A:G	45543681	NA,G	NA,A	NA,1	NA,-inf	NA,inf	NA,4.94707	0.0150106	0.0152328
2	chr1:45540901:T:C	45540901	NA,C	NA,T	NA,1	NA,-inf	NA,inf	NA,4.93383	0.0149843	0.0152038
2	chr1:45531808:C:T	45531808	NA,T	NA,C	NA,1	NA,-inf	NA,inf	NA,4.93048	0.0148981	0.0151168
2	chr1:45502832:G:A	45502832	NA,A	NA,G	NA,1	NA,-inf	NA,inf	NA,4.93226	0.0148974	0.0151164
2	chr1:45513301:A:G	45513301	NA,G	NA,A	NA,1	NA,-inf	NA,inf	NA,4.92949	0.0148891	0.0151079
2	chr1:45524514:T:C	45524514	NA,C	NA,T	NA,1	NA,-inf	NA,inf	NA,4.92568	0.0147898	0.0150078
2	chr1:45526448:T:A	45526448	NA,A	NA,T	NA,1	NA,-inf	NA,inf	NA,4.92641	0.0147505	0.0149681
2	chr1:45519860:A:T	45519860	NA,T	NA,A	NA,1	NA,-inf	NA,inf	NA,4.91908	0.0146262	0.0148433
2	chr1:45513993:C:T	45513993	NA,T	NA,C	NA,1	NA,-inf	NA,inf	NA,4.90675	0.0142975	0.0145123
2	chr1:45491009:G:A	45491009	NA,A	NA,G	NA,1	NA,-inf	NA,inf	NA,4.90325	0.0142871	0.0145023
2	chr1:45517941:G:A	45517941	NA,A	NA,G	NA,1	NA,-inf	NA,inf	NA,4.89546	0.0140029	0.0142158
2	chr1:45515267:G:C	45515267	NA,C	NA,G	NA,1	NA,-inf	NA,inf	NA,4.87743	0.013572	0.0137819
2	chr1:45537721:A:T	45537721	NA,T	NA,A	NA,1	NA,-inf	NA,inf	NA,4.87761	0.0135359	0.0137453
2	chr1:46164041:G:A	46164041	NA,A	NA,G	NA,1	NA,inf	NA,inf	NA,4.70755	0.0130993	0.0145284
2	chr1:45528629:G:A	45528629	NA,A	NA,G	NA,1	NA,-inf	NA,inf	NA,4.85284	0.0129349	0.0131399
2	chr1:45523830:A:G	45523830	NA,G	NA,A	NA,1	NA,-inf	NA,inf	NA,4.84096	0.0129074	0.0131184
2	chr1:45538869:G:T	45538869	NA,T	NA,G	NA,1	NA,-inf	NA,inf	NA,4.85009	0.0128885	0.0130934
2	chr1:45537407:C:T	45537407	NA,T	NA,C	NA,1	NA,-inf	NA,inf	NA,4.84788	0.0128191	0.0130234
2	chr1:45508022:C:T	45508022	NA,T	NA,C	NA,1	NA,-inf	NA,inf	NA,4.85225	0.0128057	0.0130141
2	chr1:45533373:G:A	45533373	NA,A	NA,G	NA,1	NA,-inf	NA,inf	NA,4.71123	0.00917708	0.00935236
2	chr1:45297870:A:G	45297870	G,G	A,A	1,1	-inf,-inf	inf,inf	2.5027,2.6142	0.007703	0.0117401
2	chr1:45381678:A:T	45381678	T,NA	A,NA	1,NA	inf,NA	inf,NA	2.94749,NA	0.00748469	0.0577685
2	chr1:45523756:T:C	45523756	NA,C	NA,T	NA,1	NA,-inf	NA,inf	NA,4.52939	0.00739007	0.00755421
2	chr1:45291452:T:C	45291452	C,C	T,T	1,1	-inf,-inf	inf,inf	2.30699,2.60907	0.00492142	0.00750101
2	chr1:45377213:A:T	45377213	NA,T	NA,A	NA,1	NA,-inf	NA,inf	NA,4.13019	0.00491426	0.00523157
2	chr1:45279773:G:A	45279773	A,A	G,G	1,1	-inf,-inf	inf,inf	2.39993,2.46468	0.00465878	0.00729985
2	chr1:45294019:G:T	45294019	T,T	G,G	1,1	-inf,-inf	inf,inf	2.42184,2.42184	0.00463331	0.00732936
2	chr1:45355806:A:G	45355806	NA,G	NA,A	NA,1	NA,-inf	NA,inf	NA,4.28751	0.00424474	0.00475598
2	chr1:45355246:T:C	45355246	NA,C	NA,T	NA,1	NA,-inf	NA,inf	NA,4.2814	0.00420142	0.00470923
2	chr1:45439417:T:C	45439417	NA,C	NA,T	NA,1	NA,-inf	NA,inf	NA,4.03606	0.00393434	0.0041479
2	chr1:45379591:A:G	45379591	NA,G	NA,A	NA,1	NA,-inf	NA,inf	NA,4.0019	0.00392078	0.00419981
2	chr1:45162783:C:G	45162783	NA,G	NA,C	NA,1	NA,-inf	NA,inf	NA,4.5529	0.00360607	0.0302689
2	chr1:45458307:G:A	45458307	NA,A	NA,G	NA,1	NA,-inf	NA,inf	NA,3.98452	0.00360085	0.00380463
2	chr1:45301759:C:G	45301759	G,G	C,C	1,1	-inf,-inf	inf,inf	3.15033,2.09636	0.00358105	0.00820088
2	chr1:45448668:A:G	45448668	NA,G	NA,A	NA,1	NA,-inf	NA,inf	NA,3.95769	0.0034323	0.00363111
2	chr1:46620222:T:G	46620222	G,G	T,T	1,1	inf,inf	inf,inf	0.213242,4.05904	0.0034141	0.00599814
2	chr1:45300520:A:G	45300520	G,G	A,A	1,1	-inf,-inf	inf,inf	1.86652,3.16267	0.00340262	0.00452492
2	chr1:45423426:G:A	45423426	NA,A	NA,G	NA,1	NA,-inf	NA,inf	NA,3.83245	0.00339221	0.00364103
2	chr1:45316027:A:AC	45316027	NA,AC	NA,A	NA,1	NA,-inf	NA,inf	NA,3.77857	0.00336971	0.00417069
2	chr1:46620202:C:G	46620202	G,G	C,C	1,1	inf,inf	inf,inf	0.202642,4.0577	0.00335023	0.00588546
2	chr1:45367044:G:C	45367044	NA,C	NA,G	NA,1	NA,-inf	NA,inf	NA,4.12224	0.00318251	0.00360462
2	chr1:46621694:G:A	46621694	A,A	G,G	1,1	inf,inf	inf,inf	0.221886,3.99376	0.00305688	0.00540841
2	chr1:45369571:G:T	45369571	NA,T	NA,G	NA,1	NA,-inf	NA,inf	NA,4.05513	0.00283734	0.00322959
2	chr1:45370172:G:C	45370172	NA,C	NA,G	NA,1	NA,-inf	NA,inf	NA,4.05344	0.00282991	0.00322124
2	chr1:45465750:A:G	45465750	NA,G	NA,A	NA,1	NA,-inf	NA,inf	NA,3.83629	0.00270259	0.00288492
2	chr1:45311311:C:G	45311311	NA,G	NA,C	NA,1	NA,-inf	NA,inf	NA,3.63995	0.00265121	0.0033063
2	chr1:45057631:A:C	45057631	NA,C	NA,A	NA,1	NA,-inf	NA,inf	NA,4.34219	0.00255438	0.0313888
2	chr1:45307232:A:G	45307232	NA,G	NA,A	NA,1	NA,-inf	NA,inf	NA,3.25395	0.00251389	0.00288429
2	chr1:45533689:A:G	45533689	G,NA	A,NA	1,NA	inf,NA	inf,NA	2.4397,NA	0.0024579	0.0175512
2	chr1:45507135:C:T	45507135	NA,T	NA,C	NA,1	NA,-inf	NA,inf	NA,3.69572	0.00215682	0.00228106
2	chr1:45477796:C:A	45477796	NA,A	NA,C	NA,1	NA,-inf	NA,inf	NA,3.68461	0.00213587	0.00226
2	chr1:45386836:T:C	45386836	NA,C	NA,T	NA,1	NA,-inf	NA,inf	NA,3.65724	0.0021	0.00228549
2	chr1:45063250:C:T	45063250	NA,T	NA,C	NA,1	NA,inf	NA,inf	NA,2.73004	0.00209996	0.00628536
2	chr1:45531788:C:T	45531788	NA,T	NA,C	NA,1	NA,-inf	NA,inf	NA,3.67757	0.00209681	0.00221974
2	chr1:46463707:T:G	46463707	NA,G	NA,T	NA,1	NA,inf	NA,inf	NA,2.79042	0.00208146	0.00650219
2	chr1:45506301:G:C	45506301	NA,C	NA,G	NA,1	NA,-inf	NA,inf	NA,3.67473	0.00207802	0.00220038
2	chr1:45397643:C:T	45397643	NA,T	NA,C	NA,1	NA,-inf	NA,inf	NA,3.63359	0.00200091	0.00218227
2	chr1:45534305:A:G	45534305	NA,G	NA,A	NA,1	NA,-inf	NA,inf	NA,3.63163	0.00193424	0.00205289
2	chr1:45528957:G:A	45528957	NA,A	NA,G	NA,1	NA,-inf	NA,inf	NA,3.6276	0.00192239	0.00204077
2	chr1:45284442:A:C	45284442	C,C	A,A	1,1	-inf,-inf	inf,inf	2.17365,2.2217	0.00189439	0.00316179
2	chr1:45400019:C:T	45400019	NA,T	NA,C	NA,1	NA,-inf	NA,inf	NA,3.59972	0.00188901	0.00206494
2	chr1:45368176:A:T	45368176	NA,T	NA,A	NA,1	NA,-inf	NA,inf	NA,3.83051	0.00188481	0.00218755
2	chr1:45524091:AC:A	45524091	NA,A	NA,AC	NA,1	NA,-inf	NA,inf	NA,3.60882	0.001857	0.00197342
2	chr1:46562271:T:C	46562271	C,C	T,T	1,1	inf,inf	inf,inf	0.557725,3.54475	0.0018255	0.0034775
2	chr1:45399843:C:T	45399843	NA,T	NA,C	NA,1	NA,-inf	NA,inf	NA,3.57816	0.00181721	0.00198964
2	chr1:45477278:C:A	45477278	NA,A	NA,C	NA,1	NA,-inf	NA,inf	NA,3.58211	0.00179213	0.00190752
2	chr1:45418064:A:G	45418064	NA,G	NA,A	NA,1	NA,-inf	NA,inf	NA,3.54509	0.00171325	0.00187793
2	chr1:45126956:G:A	45126956	NA,A	NA,G	NA,1	NA,-inf	NA,inf	NA,4.1799	0.00170857	0.0203969
2	chr1:45284745:C:T	45284745	NA,T	NA,C	NA,1	NA,-inf	NA,inf	NA,4.14571	0.00166758	0.0194495
2	chr1:45425887:G:A	45425887	NA,A	NA,G	NA,1	NA,-inf	NA,inf	NA,3.52783	0.00166486	0.00182702
2	chr1:45085427:G:A	45085427	NA,A	NA,G	NA,1	NA,-inf	NA,inf	NA,4.15599	0.00166291	0.0196391
2	chr1:45404199:C:T	45404199	NA,T	NA,C	NA,1	NA,-inf	NA,inf	NA,3.52594	0.00165234	0.00181413
2	chr1:45481342:G:A	45481342	NA,A	NA,G	NA,1	NA,-inf	NA,inf	NA,3.53721	0.00164737	0.00175835
2	chr1:45234153:C:A	45234153	NA,A	NA,C	NA,1	NA,-inf	NA,inf	NA,4.14079	0.00160643	0.0189683
2	chr1:45410440:C:T	45410440	NA,T	NA,C	NA,1	NA,-inf	NA,inf	NA,3.49043	0.00155416	0.00171078
2	chr1:45478852:T:C	45478852	NA,C	NA,T	NA,1	NA,-inf	NA,inf	NA,3.50428	0.00155284	0.00166103
2	chr1:45174874:A:T	45174874	NA,T	NA,A	NA,1	NA,-inf	NA,inf	NA,4.11713	0.0015526	0.0183346
2	chr1:45262617:T:C	45262617	NA,C	NA,T	NA,1	NA,-inf	NA,inf	NA,4.11728	0.00154722	0.0181708
2	chr1:45081531:T:G	45081531	NA,G	NA,T	NA,1	NA,-inf	NA,inf	NA,4.10359	0.00151228	0.0177644
2	chr1:45488992:G:A	45488992	NA,A	NA,G	NA,1	NA,-inf	NA,inf	NA,3.4814	0.00149827	0.00160507
2	chr1:45306666:T:C	45306666	NA,C	NA,T	NA,1	NA,-inf	NA,inf	NA,2.9817	0.00148942	0.00176153
2	chr1:45183993:T:A	45183993	NA,A	NA,T	NA,1	NA,-inf	NA,inf	NA,4.09315	0.00148731	0.0174315
2	chr1:45421373:A:G	45421373	NA,G	NA,A	NA,1	NA,-inf	NA,inf	NA,3.46105	0.00148208	0.00163495
2	chr1:45432404:T:C	45432404	NA,C	NA,T	NA,1	NA,-inf	NA,inf	NA,3.45706	0.00147111	0.00162327
2	chr1:45431863:A:G	45431863	NA,G	NA,A	NA,1	NA,-inf	NA,inf	NA,3.45372	0.00146247	0.00161427
2	chr1:46565668:G:A	46565668	A,A	G,G	1,1	inf,inf	inf,inf	0.492741,3.4912	0.00145543	0.00278607
2	chr1:45525306:G:T	45525306	NA,T	NA,G	NA,1	NA,-inf	NA,inf	NA,3.3089	0.00145235	0.00204293
2	chr1:45414402:G:A	45414402	NA,A	NA,G	NA,1	NA,-inf	NA,inf	NA,3.44034	0.00142577	0.00157588
2	chr1:45298664:A:G	45298664	G,G	A,A	1,1	-inf,-inf	inf,inf	1.01929,4.15406	0.00142246	0.00263741
2	chr1:45284935:A:G	45284935	G,G	A,A	1,1	-inf,-inf	inf,inf	1.03826,3.97427	0.00141289	0.00278355
2	chr1:45430627:C:T	45430627	NA,T	NA,C	NA,1	NA,-inf	NA,inf	NA,3.42843	0.00140069	0.0015494
2	chr1:45298586:C:T	45298586	T,T	C,C	1,1	-inf,-inf	inf,inf	0.980899,4.17695	0.00138974	0.00256485
2	chr1:45274435:G:T	45274435	T,T	G,G	1,1	-inf,-inf	inf,inf	1.02439,3.97682	0.00138669	0.0027294
2	chr1:45421136:T:C	45421136	NA,C	NA,T	NA,1	NA,-inf	NA,inf	NA,3.40836	0.00135088	0.00149699
2	chr1:45530738:C:T	45530738	NA,T	NA,C	NA,1	NA,-inf	NA,inf	NA,3.51468	0.00133625	0.0014371
2	chr1:45281156:T:C	45281156	C,C	T,T	1,1	-inf,-inf	inf,inf	0.955877,4.00323	0.00129446	0.00253731
2	chr1:45271766:T:C	45271766	C,C	T,T	1,1	-inf,-inf	inf,inf	1.02514,3.93571	0.00128558	0.00254282
2	chr1:45559351:C:T	45559351	T,T	C,C	1,1	-inf,inf	inf,inf	2.60782,2.24061	0.00128054	0.00369476
2	chr1:46506933:T:A	46506933	A,A	T,T	1,1	-inf,inf	inf,inf	0.120925,3.08878	0.00123846	0.0043549
2	chr1:46507286:A:G	46507286	G,G	A,A	1,1	-inf,inf	inf,inf	0.129532,3.07002	0.00121713	0.00429993
2	chr1:45423496:G:A	45423496	NA,A	NA,G	NA,1	NA,-inf	NA,inf	NA,3.3904	0.00121686	0.00135582
2	chr1:45277957:T:C	45277957	C,C	T,T	1,1	-inf,-inf	inf,inf	1.05575,3.8475	0.00117156	0.002339
2	chr1:45064837:T:C	45064837	C,C	T,T	1,1	inf,inf	inf,inf	0.878051,3.78475	0.00113551	0.00236218
2	chr1:45309277:AC:A	45309277	A,A	AC,AC	1,1	-inf,-inf	inf,inf	0.163268,4.35877	0.0011192	0.00133446
2	chr1:45960788:G:A	45960788	NA,A	NA,G	NA,1	NA,-inf	NA,inf	NA,2.66725	0.00110987	0.00471234
2	chr1:45446590:A:T	45446590	T,NA	A,NA	1,NA	inf,NA	inf,NA	1.94744,NA	0.0010971	0.00703744
2	chr1:45328754:T:TG	45328754	TG,TG	T,T	1,1	-inf,-inf	inf,inf	6.33979,0.76525	0.00109126	0.00384359
2	chr1:45050211:C:T	45050211	T,T	C,C	1,1	inf,inf	inf,inf	0.823908,3.81977	0.00108908	0.00225811
2	chr1:46047416:C:T	46047416	T,T	C,C	1,1	inf,inf	inf,inf	0.035067,2.34401	0.0010724	0.00230829
2	chr1:46175068:C:G	46175068	NA,G	NA,C	NA,1	NA,inf	NA,inf	NA,2.29188	0.0010377	0.00312743
2	chr1:45960037:T:C	45960037	C,C	T,T	1,1	inf,inf	inf,inf	2.30469,0.101161	0.00102348	0.00627054
2	chr1:46365480:C:T	46365480	NA,T	NA,C	NA,1	NA,-inf	NA,inf	NA,3.0258	0.00100083	0.00128495
2	chr1:45180710:C:T	45180710	T,T	C,C	1,1	-inf,-inf	inf,inf	2.05863,1.43583	0.000941816	0.00196524
2	chr1:45054249:C:T	45054249	T,T	C,C	1,1	-inf,-inf	inf,inf	1.84392,1.64472	0.00092784	0.00179764
2	chr1:45317120:G:T	45317120	NA,T	NA,G	NA,1	NA,-inf	NA,inf	NA,2.72934	0.000918156	0.00116397
2	chr1:45067488:C:T	45067488	T,T	C,C	1,1	inf,inf	inf,inf	0.780432,3.74795	0.000890452	0.00185504
2	chr1:45308398:G:T	45308398	NA,T	NA,G	NA,1	NA,-inf	NA,inf	NA,3.67097	0.000885598	0.00556182
2	chr1:45057705:A:C	45057705	C,C	A,A	1,1	-inf,-inf	inf,inf	1.84255,1.60019	0.000861065	0.00168845
2	chr1:45155799:G:A	45155799	NA,A	NA,G	NA,1	NA,inf	NA,inf	NA,2.35669	0.000860718	0.00253464
2	chr1:45024666:A:T	45024666	NA,T	NA,A	NA,1	NA,-inf	NA,inf	NA,3.47616	0.000850714	0.00773455
2	chr1:45246945:A:G	45246945	NA,G	NA,A	NA,1	NA,-inf	NA,inf	NA,3.71652	0.000848317	0.00909145
2	chr1:45321514:G:A	45321514	NA,A	NA,G	NA,1	NA,-inf	NA,inf	NA,2.68897	0.000840817	0.0010738
2	chr1:45028521:T:C	45028521	NA,C	NA,T	NA,1	NA,-inf	NA,inf	NA,3.43718	0.000804589	0.00730428
2	chr1:45058221:T:C	45058221	C,C	T,T	1,1	inf,inf	inf,inf	0.832541,3.62858	0.0007959	0.00168172
2	chr1:46455289:A:G	46455289	NA,G	NA,A	NA,1	NA,inf	NA,inf	NA,2.35174	0.000790231	0.00274314
2	chr1:45034141:C:T	45034141	NA,T	NA,C	NA,1	NA,-inf	NA,inf	NA,3.42012	0.000785415	0.00710541
2	chr1:45315718:T:C	45315718	C,C	T,T	1,1	-inf,-inf	inf,inf	0.0529508,3.95466	0.000783098	0.000955258
2	chr1:45064132:G:C	45064132	C,C	G,G	1,1	-inf,-inf	inf,inf	1.74685,1.6476	0.000755162	0.00146017
2	chr1:46391347:C:T	46391347	T,NA	C,NA	1,NA	-inf,NA	inf,NA	1.78411,NA	0.000752824	0.00287983
2	chr1:45323423:G:T	45323423	T,T	G,G	1,1	-inf,-inf	inf,inf	3.13579,0.526313	0.000752156	0.00319378
2	chr1:45311338:C:G	45311338	NA,G	NA,C	NA,1	NA,-inf	NA,inf	NA,2.58278	0.000708696	0.000913254
2	chr1:45147000:G:A	45147000	NA,A	NA,G	NA,1	NA,inf	NA,inf	NA,2.2591	0.000705793	0.00208611
2	chr1:46492247:G:A	46492247	NA,A	NA,G	NA,1	NA,-inf	NA,inf	NA,2.23177	0.000699263	0.00223394
2	chr1:45548220:T:A	45548220	A,A	T,T	1,1	inf,inf	inf,inf	8.10131,2.55426	0.00069844	0.0141449
2	chr1:45019757:C:T	45019757	NA,T	NA,C	NA,1	NA,-inf	NA,inf	NA,3.33413	0.000686393	0.00609867
2	chr1:45336998:A:C	45336998	C,C	A,A	1,1	-inf,inf	inf,inf	4.77259,0.949502	0.000678992	0.00136879
2	chr1:45357565:A:G	45357565	NA,G	NA,A	NA,1	NA,-inf	NA,inf	NA,2.84034	0.000673681	0.000826597
2	chr1:46062129:C:A	46062129	NA,A	NA,C	NA,1	NA,-inf	NA,inf	NA,2.38322	0.000656641	0.00272469
2	chr1:46133947:C:T	46133947	T,T	C,C	1,1	inf,inf	inf,inf	0.121019,1.88276	0.000655311	0.00144623
2	chr1:46108812:C:A	46108812	NA,A	NA,C	NA,1	NA,-inf	NA,inf	NA,2.38205	0.000655228	0.0027187
2	chr1:45030679:T:C	45030679	NA,C	NA,T	NA,1	NA,-inf	NA,inf	NA,3.30533	0.00065117	0.00575796
2	chr1:45295788:G:A	45295788	A,A	G,G	1,1	-inf,-inf	inf,inf	2.08513,1.46722	0.00062912	0.00130673
2	chr1:45325314:TA:T	45325314	T,T	TA,TA	1,1	-inf,inf	inf,inf	2.46072,0.172186	0.0006246	0.00245956
2	chr1:45328343:G:A	45328343	NA,A	NA,G	NA,1	NA,-inf	NA,inf	NA,2.79571	0.000618649	0.000764617
2	chr1:46283714:T:C	46283714	NA,C	NA,T	NA,1	NA,-inf	NA,inf	NA,2.73579	0.000611035	0.000802248
2	chr1:45402272:T:C	45402272	C,C	T,T	1,1	inf,inf	inf,inf	7.29004,0.502541	0.000603765	0.00264584
2	chr1:45372121:G:A	45372121	NA,A	NA,G	NA,1	NA,-inf	NA,inf	NA,2.53081	0.000588081	0.000681922
2	chr1:45581878:CCTCCCA:C	45581878	NA,C	NA,CCTCCCA	NA,1	NA,-inf	NA,inf	NA,2.67347	0.000588053	0.000738797
2	chr1:45581886:A:G	45581886	NA,G	NA,A	NA,1	NA,-inf	NA,inf	NA,2.67252	0.000586998	0.000737591
2	chr1:45317862:A:G	45317862	NA,G	NA,A	NA,1	NA,-inf	NA,inf	NA,2.31314	0.00058064	0.00124856
2	chr1:45290250:G:A	45290250	A,A	G,G	1,1	-inf,-inf	inf,inf	2.04527,1.4745	0.000574035	0.00118981
2	chr1:46249611:G:A	46249611	NA,A	NA,G	NA,1	NA,-inf	NA,inf	NA,2.72181	0.000572854	0.000763732
2	chr1:45345251:G:A	45345251	A,A	G,G	1,1	inf,-inf	inf,inf	0.756639,3.05113	0.000566361	0.000684689
2	chr1:46208578:C:T	46208578	T,T	C,C	1,1	inf,inf	inf,inf	4.9553,1.48846	0.00055468	0.0014886
2	chr1:45336894:T:TTAC	45336894	NA,TTAC	NA,T	NA,1	NA,-inf	NA,inf	NA,2.35586	0.000550812	0.00284557
2	chr1:45305358:G:A	45305358	A,A	G,G	1,1	-inf,-inf	inf,inf	0.205848,3.76707	0.000550059	0.000685715
2	chr1:45474495:C:T	45474495	NA,T	NA,C	NA,1	NA,-inf	NA,inf	NA,2.53712	0.000549115	0.000631711
2	chr1:46267256:G:T	46267256	NA,T	NA,G	NA,1	NA,-inf	NA,inf	NA,2.69129	0.000545426	0.000730752
2	chr1:45254303:C:G	45254303	G,G	C,C	1,1	-inf,-inf	inf,inf	1.86445,1.24713	0.000545259	0.00120188
2	chr1:45843162:A:C	45843162	NA,C	NA,A	NA,1	NA,-inf	NA,inf	NA,2.26558	0.000526753	0.00218162
2	chr1:45558543:G:A	45558543	NA,A	NA,G	NA,1	NA,inf	NA,inf	NA,1.9341	0.000510935	0.00155565
2	chr1:45252027:A:G	45252027	G,G	A,A	1,1	-inf,-inf	inf,inf	1.79509,1.30597	0.000510317	0.00110177
2	chr1:45308861:T:C	45308861	NA,C	NA,T	NA,1	NA,inf	NA,inf	NA,2.52349	0.000507688	0.00136507
2	chr1:45414755:G:C	45414755	NA,C	NA,G	NA,1	NA,inf	NA,inf	NA,3.14579	0.000500671	0.000642896
2	chr1:45461845:G:T	45461845	T,T	G,G	1,1	inf,-inf	inf,inf	5.60789,1.05336	0.000499468	0.000857412
2	chr1:46183374:C:T	46183374	T,T	C,C	1,1	inf,inf	inf,inf	6.44106,0.52321	0.0004954	0.00183305
2	chr1:46125889:T:C	46125889	C,NA	T,NA	1,NA	inf,NA	inf,NA	1.44289,NA	0.000494102	0.00182101
2	chr1:45309100:A:G	45309100	G,G	A,A	1,1	inf,inf	inf,inf	2.63027,2.48212	0.00049298	0.00122348
2	chr1:45320661:G:A	45320661	NA,A	NA,G	NA,1	NA,-inf	NA,inf	NA,3.10116	0.000485891	0.00300273
2	chr1:46320662:G:A	46320662	A,NA	G,NA	1,NA	inf,NA	inf,NA	3.67296,NA	0.000470812	0.00171655
2	chr1:45273023:A:T	45273023	T,T	A,A	1,1	-inf,-inf	inf,inf	1.96207,1.45736	0.00047079	0.000979587
2	chr1:45446723:C:T	45446723	NA,T	NA,C	NA,1	NA,-inf	NA,inf	NA,2.44244	0.000469153	0.000545546
2	chr1:45032733:C:T	45032733	T,T	C,C	1,1	-inf,-inf	inf,inf	1.56285,2.35231	0.000466298	0.000711233
2	chr1:45653679:G:C	45653679	C,C	G,G	1,1	-inf,inf	inf,inf	0.145619,2.29593	0.000465389	0.00122919
2	chr1:45911515:G:A	45911515	NA,A	NA,G	NA,1	NA,inf	NA,inf	NA,1.87737	0.000457745	0.00141118
2	chr1:45550079:G:T	45550079	T,T	G,G	1,1	inf,inf	inf,inf	8.00876,2.00527	0.00045689	0.00626341
2	chr1:45642163:A:C	45642163	C,NA	A,NA	1,NA	-inf,NA	inf,NA	2.81722,NA	0.000454466	0.00184463
2	chr1:45367850:G:A	45367850	NA,A	NA,G	NA,1	NA,-inf	NA,inf	NA,2.61368	0.000452896	0.000574311
2	chr1:45323212:T:C	45323212	C,C	T,T	1,1	inf,inf	inf,inf	2.23028,2.57544	0.000450406	0.000968408
2	chr1:45255214:G:T	45255214	T,T	G,G	1,1	-inf,-inf	inf,inf	0.968301,3.03254	0.000447765	0.00104693
2	chr1:45213252:T:G	45213252	G,G	T,T	1,1	-inf,inf	inf,inf	1.3622,1.65771	0.000442503	0.00139434
2	chr1:45367520:T:G	45367520	NA,G	NA,T	NA,1	NA,-inf	NA,inf	NA,2.31794	0.000439842	0.00122083
2	chr1:45366061:G:A	45366061	NA,A	NA,G	NA,1	NA,-inf	NA,inf	NA,2.59218	0.000438072	0.000557746
2	chr1:45129484:T:C	45129484	C,C	T,T	1,1	-inf,-inf	inf,inf	1.81375,1.08116	0.000437567	0.000989264
2	chr1:45297444:TC:T	45297444	T,T	TC,TC	1,1	-inf,-inf	inf,inf	2.09223,1.19144	0.000434782	0.000983539
2	chr1:45218890:C:T	45218890	T,NA	C,NA	1,NA	inf,NA	inf,NA	1.98407,NA	0.000433633	0.0016731
2	chr1:45227061:T:A	45227061	A,A	T,T	1,1	-inf,-inf	inf,inf	1.78238,1.20376	0.000431416	0.000961911
2	chr1:46434990:G:C	46434990	NA,C	NA,G	NA,1	NA,inf	NA,inf	NA,2.09532	0.000431292	0.00145361
2	chr1:45245522:A:C	45245522	C,C	A,A	1,1	-inf,-inf	inf,inf	0.92578,3.03431	0.00042444	0.000982302
2	chr1:45240037:C:A	45240037	A,A	C,C	1,1	-inf,-inf	inf,inf	0.870967,3.09662	0.000422853	0.000975895
2	chr1:46523967:G:A	46523967	NA,A	NA,G	NA,1	NA,inf	NA,inf	NA,1.89535	0.000414433	0.0014265
2	chr1:45434723:T:C	45434723	NA,C	NA,T	NA,1	NA,-inf	NA,inf	NA,3.13455	0.000411989	0.00213482
2	chr1:45129979:C:T	45129979	T,T	C,C	1,1	-inf,-inf	inf,inf	1.77796,1.09434	0.000409955	0.000922241
2	chr1:45153750:T:C	45153750	C,NA	T,NA	1,NA	inf,NA	inf,NA	3.246,NA	0.000409609	0.00154661
2	chr1:45168117:A:C	45168117	C,C	A,A	1,1	-inf,-inf	inf,inf	1.85295,1.0636	0.000408538	0.000966252
2	chr1:45217747:G:A	45217747	A,A	G,G	1,1	-inf,inf	inf,inf	1.31827,1.67609	0.000408395	0.00128439
2	chr1:45410549:A:G	45410549	NA,G	NA,A	NA,1	NA,inf	NA,inf	NA,3.00273	0.000408131	0.000535373
2	chr1:45641594:G:A	45641594	NA,A	NA,G	NA,1	NA,-inf	NA,inf	NA,2.11954	0.000407053	0.00168472
2	chr1:45813939:A:G	45813939	G,NA	A,NA	1,NA	inf,NA	inf,NA	1.62749,NA	0.000405571	0.0024661
2	chr1:46257825:C:G	46257825	G,NA	C,NA	1,NA	inf,NA	inf,NA	1.48764,NA	0.00040341	0.0015172
2	chr1:45340381:G:A	45340381	A,NA	G,NA	1,NA	-inf,NA	inf,NA	1.44457,NA	0.000402554	0.00151939
2	chr1:45422904:C:G	45422904	NA,G	NA,C	NA,1	NA,inf	NA,inf	NA,3.00304	0.000401772	0.000527706
2	chr1:46045446:T:C	46045446	C,C	T,T	1,1	inf,inf	inf,inf	0.0794016,1.78174	0.000400926	0.00095616
2	chr1:45411959:G:A	45411959	NA,A	NA,G	NA,1	NA,inf	NA,inf	NA,2.98612	0.000397958	0.000523434
2	chr1:45726359:G:A	45726359	A,NA	G,NA	1,NA	inf,NA	inf,NA	1.6321,NA	0.00039789	0.00150798
2	chr1:45122974:C:A	45122974	A,A	C,C	1,1	-inf,-inf	inf,inf	1.77309,1.08103	0.000397027	0.00089741
2	chr1:45080592:G:A	45080592	A,A	G,G	1,1	-inf,-inf	inf,inf	1.80014,1.04153	0.000396866	0.000911798
2	chr1:46356686:G:A	46356686	A,NA	G,NA	1,NA	-inf,NA	inf,NA	1.55951,NA	0.000395587	0.00149936
2	chr1:46184446:C:T	46184446	T,T	C,C	1,1	-inf,inf	inf,inf	0.70613,2.44519	0.00039542	0.00108948
2	chr1:46056654:A:C	46056654	C,C	A,A	1,1	inf,inf	inf,inf	0.0855504,1.76191	0.000393001	0.00094115
2	chr1:46048526:A:G	46048526	G,G	A,A	1,1	inf,inf	inf,inf	0.0829261,1.76554	0.000392662	0.00093899
2	chr1:46038717:G:A	46038717	A,A	G,G	1,1	inf,inf	inf,inf	0.0561748,1.81606	0.000390474	0.000922885
2	chr1:45459837:T:C	45459837	NA,C	NA,T	NA,1	NA,-inf	NA,inf	NA,2.1712	0.000390138	0.00197528
2	chr1:45170130:G:A	45170130	A,A	G,G	1,1	-inf,-inf	inf,inf	1.91103,0.950057	0.000388757	0.000966374
2	chr1:45469546:T:C	45469546	NA,C	NA,T	NA,1	NA,-inf	NA,inf	NA,2.16861	0.00038857	0.00196548
2	chr1:45126759:G:A	45126759	A,A	G,G	1,1	-inf,-inf	inf,inf	1.7518,1.08986	0.000385708	0.000867588
2	chr1:45314096:G:A	45314096	NA,A	NA,G	NA,1	NA,-inf	NA,inf	NA,2.16141	0.000384891	0.00192952
2	chr1:45295638:T:C	45295638	C,C	T,T	1,1	-inf,-inf	inf,inf	1.9918,1.25337	0.000381655	0.000843367
2	chr1:45114958:G:A	45114958	A,A	G,G	1,1	-inf,-inf	inf,inf	1.76227,1.08455	0.000381584	0.000861143
2	chr1:45323079:G:A	45323079	NA,A	NA,G	NA,1	NA,-inf	NA,inf	NA,2.94701	0.00038021	0.00230662
2	chr1:45451841:C:G	45451841	G,G	C,C	1,1	inf,inf	inf,inf	2.41111,0.462619	0.000377299	0.00135869
2	chr1:46059067:G:A	46059067	A,A	G,G	1,1	inf,inf	inf,inf	0.0730836,1.76613	0.000377112	0.00090067
2	chr1:46051917:C:T	46051917	T,T	C,C	1,1	inf,inf	inf,inf	0.0826201,1.74684	0.000375718	0.000901267
2	chr1:45025374:T:C	45025374	NA,C	NA,T	NA,1	NA,-inf	NA,inf	NA,2.3139	0.000375684	0.000574231
2	chr1:46105207:A:T	46105207	T,T	A,A	1,1	inf,inf	inf,inf	0.0904633,1.73874	0.000375321	0.000903415
2	chr1:45023635:T:C	45023635	NA,C	NA,T	NA,1	NA,inf	NA,inf	NA,1.92095	0.000373981	0.00111295
2	chr1:45314508:C:T	45314508	NA,T	NA,C	NA,1	NA,-inf	NA,inf	NA,2.9352	0.000373467	0.00227259
2	chr1:46489915:A:G	46489915	G,G	A,A	1,1	inf,-inf	inf,inf	1.66278,1.72468	0.00037077	0.00203199
2	chr1:45780448:G:T	45780448	T,NA	G,NA	1,NA	inf,NA	inf,NA	1.45208,NA	0.00036968	0.00214225
2	chr1:46105549:C:T	46105549	T,T	C,C	1,1	inf,inf	inf,inf	0.091648,1.72899	0.000368876	0.000889898
2	chr1:45256262:A:G	45256262	G,G	A,A	1,1	-inf,-inf	inf,inf	1.00029,2.87633	0.00036834	0.000877538
2	chr1:45805308:GC:G	45805308	G,NA	GC,NA	1,NA	inf,NA	inf,NA	1.45244,NA	0.000367796	0.00212842
2	chr1:46014772:A:G	46014772	NA,G	NA,A	NA,1	NA,inf	NA,inf	NA,1.76728	0.000364862	0.00112192
2	chr1:45790966:A:G	45790966	G,G	A,A	1,1	-inf,-inf	inf,inf	0.197887,1.53575	0.000362074	0.000905555
2	chr1:45027428:C:T	45027428	NA,T	NA,C	NA,1	NA,-inf	NA,inf	NA,2.28719	0.000359475	0.000552233
2	chr1:45116265:A:C	45116265	C,C	A,A	1,1	-inf,-inf	inf,inf	1.74181,1.06235	0.000358996	0.000817232
2	chr1:45109614:G:A	45109614	A,A	G,G	1,1	-inf,-inf	inf,inf	1.73568,1.06371	0.000355329	0.00080693
2	chr1:45017685:C:T	45017685	NA,T	NA,C	NA,1	NA,-inf	NA,inf	NA,2.27303	0.000352685	0.000544038
2	chr1:45349908:A:G	45349908	G,G	A,A	1,1	inf,-inf	inf,inf	4.61601,1.24162	0.000351554	0.000635357
2	chr1:45347769:T:C	45347769	C,C	T,T	1,1	inf,-inf	inf,inf	4.60954,1.24239	0.000350179	0.000631927
2	chr1:46107145:C:T	46107145	T,T	C,C	1,1	inf,inf	inf,inf	0.0568539,1.76741	0.000348973	0.000831849
2	chr1:45348386:A:G	45348386	G,G	A,A	1,1	inf,-inf	inf,inf	4.96755,1.04232	0.000348477	0.000655228
2	chr1:46077073:TG:T	46077073	NA,T	NA,TG	NA,1	NA,-inf	NA,inf	NA,2.16797	0.000346559	0.000654375
2	chr1:45198945:T:C	45198945	C,C	T,T	1,1	-inf,-inf	inf,inf	1.78154,1.05466	0.000346365	0.00082117
2	chr1:45419459:A:G	45419459	NA,G	NA,A	NA,1	NA,-inf	NA,inf	NA,3.01932	0.000344805	0.00177411
2	chr1:46008946:A:G	46008946	G,NA	A,NA	1,NA	-inf,NA	inf,NA	2.66087,NA	0.000342746	0.00138653
2	chr1:45916234:C:T	45916234	NA,T	NA,C	NA,1	NA,inf	NA,inf	NA,1.72833	0.000342466	0.00105197
2	chr1:45434442:C:A	45434442	A,A	C,C	1,1	inf,inf	inf,inf	2.35388,0.454826	0.000341947	0.00123139
2	chr1:45348148:G:A	45348148	A,A	G,G	1,1	inf,-inf	inf,inf	4.63109,1.22051	0.00034186	0.000621278
2	chr1:46537884:G:A	46537884	NA,A	NA,G	NA,1	NA,inf	NA,inf	NA,1.79814	0.000341525	0.00118747
2	chr1:46168914:A:T	46168914	NA,T	NA,A	NA,1	NA,inf	NA,inf	NA,1.71346	0.000338565	0.00107195
2	chr1:45585381:G:A	45585381	A,NA	G,NA	1,NA	inf,NA	inf,NA	1.40262,NA	0.00033834	0.0019613
2	chr1:46528677:T:G	46528677	G,NA	T,NA	1,NA	inf,NA	inf,NA	2.76915,NA	0.000336191	0.00128759
2	chr1:45030526:C:T	45030526	NA,T	NA,C	NA,1	NA,-inf	NA,inf	NA,2.67297	0.000331549	0.00257776
2	chr1:45558643:C:G	45558643	NA,G	NA,C	NA,1	NA,-inf	NA,inf	NA,2.13224	0.000329407	0.000690183
2	chr1:45167389:A:T	45167389	T,T	A,A	1,1	-inf,-inf	inf,inf	2.08099,1.95353	0.000329288	0.00363467
2	chr1:45477322:T:A	45477322	NA,A	NA,T	NA,1	NA,-inf	NA,inf	NA,2.22187	0.000327147	0.000387572
2	chr1:46060513:A:G	46060513	G,NA	A,NA	1,NA	inf,NA	inf,NA	1.4031,NA	0.000326336	0.00186686
2	chr1:45021149:C:T	45021149	NA,T	NA,C	NA,1	NA,-inf	NA,inf	NA,2.23217	0.000325443	0.000505835
3	chr1:45381678:A:T	45381678	T,NA	A,NA	1,NA	inf,NA	inf,NA	2.94749,NA	0.050663	0.0577685
3	chr1:45057631:A:C	45057631	NA,C	NA,A	NA,1	NA,-inf	NA,inf	NA,4.34219	0.0289082	0.0313888
3	chr1:45162783:C:G	45162783	NA,G	NA,C	NA,1	NA,-inf	NA,inf	NA,4.5529	0.0267592	0.0302689
3	chr1:45126956:G:A	45126956	NA,A	NA,G	NA,1	NA,-inf	NA,inf	NA,4.1799	0.0187203	0.0203969
3	chr1:45085427:G:A	45085427	NA,A	NA,G	NA,1	NA,-inf	NA,inf	NA,4.15599	0.0180061	0.0196391
3	chr1:45284745:C:T	45284745	NA,T	NA,C	NA,1	NA,-inf	NA,inf	NA,4.14571	0.0178116	0.0194495
3	chr1:45234153:C:A	45234153	NA,A	NA,C	NA,1	NA,-inf	NA,inf	NA,4.14079	0.0173898	0.0189683
3	chr1:45174874:A:T	45174874	NA,T	NA,A	NA,1	NA,-inf	NA,inf	NA,4.11713	0.0168081	0.0183346
3	chr1:45262617:T:C	45262617	NA,C	NA,T	NA,1	NA,-inf	NA,inf	NA,4.11728	0.0166493	0.0181708
3	chr1:45081531:T:G	45081531	NA,G	NA,T	NA,1	NA,-inf	NA,inf	NA,4.10359	0.0162767	0.0177644
3	chr1:45183993:T:A	45183993	NA,A	NA,T	NA,1	NA,-inf	NA,inf	NA,4.09315	0.0159679	0.0174315
3	chr1:45533689:A:G	45533689	G,NA	A,NA	1,NA	inf,NA	inf,NA	2.4397,NA	0.0151304	0.0175512
3	chr1:45246945:A:G	45246945	NA,G	NA,A	NA,1	NA,-inf	NA,inf	NA,3.71652	0.00825011	0.00909145
3	chr1:45024666:A:T	45024666	NA,T	NA,A	NA,1	NA,-inf	NA,inf	NA,3.47616	0.00688968	0.00773455
3	chr1:45028521:T:C	45028521	NA,C	NA,T	NA,1	NA,-inf	NA,inf	NA,3.43718	0.0065049	0.00730428
3	chr1:45034141:C:T	45034141	NA,T	NA,C	NA,1	NA,-inf	NA,inf	NA,3.42012	0.00632494	0.00710541
3	chr1:45446590:A:T	45446590	T,NA	A,NA	1,NA	inf,NA	inf,NA	1.94744,NA	0.00594686	0.00703744
3	chr1:45019757:C:T	45019757	NA,T	NA,C	NA,1	NA,-inf	NA,inf	NA,3.33413	0.00541598	0.00609867
3	chr1:45960037:T:C	45960037	C,C	T,T	1,1	inf,inf	inf,inf	2.30469,0.101161	0.00525244	0.00627054
3	chr1:45030679:T:C	45030679	NA,C	NA,T	NA,1	NA,-inf	NA,inf	NA,3.30533	0.0051101	0.00575796
3	chr1:45308398:G:T	45308398	NA,T	NA,G	NA,1	NA,-inf	NA,inf	NA,3.67097	0.00468034	0.00556182
3	chr1:45301759:C:G	45301759	G,G	C,C	1,1	-inf,-inf	inf,inf	3.15033,2.09636	0.00463632	0.00820088
3	chr1:46463707:T:G	46463707	NA,G	NA,T	NA,1	NA,inf	NA,inf	NA,2.79042	0.00442983	0.00650219
3	chr1:45063250:C:T	45063250	NA,T	NA,C	NA,1	NA,inf	NA,inf	NA,2.73004	0.00419413	0.00628536
3	chr1:45297870:A:G	45297870	G,G	A,A	1,1	-inf,-inf	inf,inf	2.5027,2.6142	0.00406838	0.0117401
3	chr1:45237548:T:C	45237548	C,C	T,T	1,1	-inf,-inf	inf,inf	1.29286,2.91413	0.00387946	0.00419893
3	chr1:45960788:G:A	45960788	NA,A	NA,G	NA,1	NA,-inf	NA,inf	NA,2.66725	0.00360635	0.00471234
3	chr1:45167389:A:T	45167389	T,T	A,A	1,1	-inf,-inf	inf,inf	2.08099,1.95353	0.00330644	0.00363467
3	chr1:46506933:T:A	46506933	A,A	T,T	1,1	-inf,inf	inf,inf	0.120925,3.08878	0.00312027	0.0043549
3	chr1:46507286:A:G	46507286	G,G	A,A	1,1	-inf,inf	inf,inf	0.129532,3.07002	0.00308652	0.00429993
3	chr1:45328754:T:TG	45328754	TG,TG	T,T	1,1	-inf,-inf	inf,inf	6.33979,0.76525	0.00272632	0.00384359
3	chr1:45257513:G:A	45257513	A,A	G,G	1,1	-inf,-inf	inf,inf	1.38009,2.65239	0.00271693	0.00295755
3	chr1:45294019:G:T	45294019	T,T	G,G	1,1	-inf,-inf	inf,inf	2.42184,2.42184	0.00270855	0.00732936
3	chr1:45279773:G:A	45279773	A,A	G,G	1,1	-inf,-inf	inf,inf	2.39993,2.46468	0.00265339	0.00729985
3	chr1:46620222:T:G	46620222	G,G	T,T	1,1	inf,inf	inf,inf	0.213242,4.05904	0.00259286	0.00599814
3	chr1:45291452:T:C	45291452	C,C	T,T	1,1	-inf,-inf	inf,inf	2.30699,2.60907	0.0025923	0.00750101
3	chr1:46620202:C:G	46620202	G,G	C,C	1,1	inf,inf	inf,inf	0.202642,4.0577	0.00254372	0.00588546
3	chr1:45320661:G:A	45320661	NA,A	NA,G	NA,1	NA,-inf	NA,inf	NA,3.10116	0.00251804	0.00300273
3	chr1:45323423:G:T	45323423	T,T	G,G	1,1	-inf,-inf	inf,inf	3.13579,0.526313	0.00244342	0.00319378
3	chr1:45559351:C:T	45559351	T,T	C,C	1,1	-inf,inf	inf,inf	2.60782,2.24061	0.00241703	0.00369476
3	chr1:46621694:G:A	46621694	A,A	G,G	1,1	inf,inf	inf,inf	0.221886,3.99376	0.0023587	0.00540841
3	chr1:45336894:T:TTAC	45336894	NA,TTAC	NA,T	NA,1	NA,-inf	NA,inf	NA,2.35586	0.00229595	0.00284557
3	chr1:45030526:C:T	45030526	NA,T	NA,C	NA,1	NA,-inf	NA,inf	NA,2.67297	0.00224695	0.00257776
3	chr1:46391347:C:T	46391347	T,NA	C,NA	1,NA	-inf,NA	inf,NA	1.78411,NA	0.0021286	0.00287983
3	chr1:46175068:C:G	46175068	NA,G	NA,C	NA,1	NA,inf	NA,inf	NA,2.29188	0.00209187	0.00312743
3	chr1:46062129:C:A	46062129	NA,A	NA,C	NA,1	NA,-inf	NA,inf	NA,2.38322	0.00206934	0.00272469
3	chr1:46108812:C:A	46108812	NA,A	NA,C	NA,1	NA,-inf	NA,inf	NA,2.38205	0.00206476	0.0027187
3	chr1:45813939:A:G	45813939	G,NA	A,NA	1,NA	inf,NA	inf,NA	1.62749,NA	0.00206136	0.0024661
3	chr1:46455289:A:G	46455289	NA,G	NA,A	NA,1	NA,inf	NA,inf	NA,2.35174	0.0019544	0.00274314
3	chr1:45323079:G:A	45323079	NA,A	NA,G	NA,1	NA,-inf	NA,inf	NA,2.94701	0.00192713	0.00230662
3	chr1:45257977:G:A	45257977	A,A	G,G	1,1	-inf,-inf	inf,inf	1.37025,2.47218	0.00191032	0.00208985
3	chr1:45314508:C:T	45314508	NA,T	NA,C	NA,1	NA,-inf	NA,inf	NA,2.9352	0.00189982	0.00227259
3	chr1:45402272:T:C	45402272	C,C	T,T	1,1	inf,inf	inf,inf	7.29004,0.502541	0.00184389	0.00264584
3	chr1:45325314:TA:T	45325314	T,T	TA,TA	1,1	-inf,inf	inf,inf	2.46072,0.172186	0.0018361	0.00245956
3	chr1:45234571:A:G	45234571	G,G	A,A	1,1	-inf,-inf	inf,inf	1.94946,2.04157	0.00181547	0.00209361
3	chr1:45247816:G:A	45247816	A,A	G,G	1,1	-inf,-inf	inf,inf	1.39731,2.412	0.0017943	0.00196655
3	chr1:45780448:G:T	45780448	T,NA	G,NA	1,NA	inf,NA	inf,NA	1.45208,NA	0.00177322	0.00214225
3	chr1:45805308:GC:G	45805308	G,NA	GC,NA	1,NA	inf,NA	inf,NA	1.45244,NA	0.00176127	0.00212842
3	chr1:45434723:T:C	45434723	NA,C	NA,T	NA,1	NA,-inf	NA,inf	NA,3.13455	0.00172353	0.00213482
3	chr1:45249473:T:C	45249473	C,C	T,T	1,1	-inf,-inf	inf,inf	1.35486,2.4316	0.00171176	0.00187593
3	chr1:45155799:G:A	45155799	NA,A	NA,G	NA,1	NA,inf	NA,inf	NA,2.35669	0.00167533	0.00253464
3	chr1:46489915:A:G	46489915	G,G	A,A	1,1	inf,-inf	inf,inf	1.66278,1.72468	0.0016618	0.00203199
3	chr1:45843162:A:C	45843162	NA,C	NA,A	NA,1	NA,-inf	NA,inf	NA,2.26558	0.00165568	0.00218162
3	chr1:46562271:T:C	46562271	C,C	T,T	1,1	inf,inf	inf,inf	0.557725,3.54475	0.001655	0.0034775
3	chr1:45246280:T:C	45246280	C,C	T,T	1,1	-inf,-inf	inf,inf	1.36626,2.39669	0.00162916	0.0017871
3	chr1:45585381:G:A	45585381	A,NA	G,NA	1,NA	inf,NA	inf,NA	1.40262,NA	0.00162351	0.0019613
3	chr1:45459837:T:C	45459837	NA,C	NA,T	NA,1	NA,-inf	NA,inf	NA,2.1712	0.00158571	0.00197528
3	chr1:45469546:T:C	45469546	NA,C	NA,T	NA,1	NA,-inf	NA,inf	NA,2.16861	0.00157748	0.00196548
3	chr1:45314096:G:A	45314096	NA,A	NA,G	NA,1	NA,-inf	NA,inf	NA,2.16141	0.00154518	0.00192952
3	chr1:46060513:A:G	46060513	G,NA	A,NA	1,NA	inf,NA	inf,NA	1.4031,NA	0.00154102	0.00186686
3	chr1:46492247:G:A	46492247	NA,A	NA,G	NA,1	NA,-inf	NA,inf	NA,2.23177	0.00153571	0.00223394
3	chr1:46164041:G:A	46164041	NA,A	NA,G	NA,1	NA,inf	NA,inf	NA,4.70755	0.001448	0.0145284
3	chr1:45163316:T:C	45163316	C,C	T,T	1,1	-inf,-inf	inf,inf	1.62152,2.06128	0.00144616	0.00159372
3	chr1:45419459:A:G	45419459	NA,G	NA,A	NA,1	NA,-inf	NA,inf	NA,3.01932	0.00142979	0.00177411
3	chr1:45642163:A:C	45642163	C,NA	A,NA	1,NA	-inf,NA	inf,NA	2.81722,NA	0.00139069	0.00184463
3	chr1:45147000:G:A	45147000	NA,A	NA,G	NA,1	NA,inf	NA,inf	NA,2.2591	0.00138126	0.00208611
3	chr1:45284935:A:G	45284935	G,G	A,A	1,1	-inf,-inf	inf,inf	1.03826,3.97427	0.00137255	0.00278355
3	chr1:45167878:A:T	45167878	T,T	A,A	1,1	-inf,-inf	inf,inf	1.61567,2.04301	0.00136498	0.0015052
3	chr1:45274435:G:T	45274435	T,T	G,G	1,1	-inf,-inf	inf,inf	1.02439,3.97682	0.00134453	0.0027294
3	chr1:46565668:G:A	46565668	A,A	G,G	1,1	inf,inf	inf,inf	0.492741,3.4912	0.00133255	0.00278607
3	chr1:46125889:T:C	46125889	C,NA	T,NA	1,NA	inf,NA	inf,NA	1.44289,NA	0.00132755	0.00182101
3	chr1:45171220:A:G	45171220	G,G	A,A	1,1	-inf,-inf	inf,inf	1.63004,2.00033	0.00129232	0.00142705
3	chr1:45641594:G:A	45641594	NA,A	NA,G	NA,1	NA,-inf	NA,inf	NA,2.11954	0.00127814	0.00168472
3	chr1:46183374:C:T	46183374	T,T	C,C	1,1	inf,inf	inf,inf	6.44106,0.52321	0.00127446	0.00183305
3	chr1:45284442:A:C	45284442	C,C	A,A	1,1	-inf,-inf	inf,inf	2.17365,2.2217	0.00126979	0.00316179
3	chr1:45271766:T:C	45271766	C,C	T,T	1,1	-inf,-inf	inf,inf	1.02514,3.93571	0.00125881	0.00254282
3	chr1:45941615:G:A	45941615	A,NA	G,NA	1,NA	inf,NA	inf,NA	1.31976,NA	0.00125382	0.00152328
3	chr1:46320662:G:A	46320662	A,NA	G,NA	1,NA	inf,NA	inf,NA	3.67296,NA	0.00124555	0.00171655
3	chr1:45281156:T:C	45281156	C,C	T,T	1,1	-inf,-inf	inf,inf	0.955877,4.00323	0.00124442	0.00253731
3	chr1:45218890:C:T	45218890	T,NA	C,NA	1,NA	inf,NA	inf,NA	1.98407,NA	0.00123998	0.0016731
3	chr1:46047416:C:T	46047416	T,T	C,C	1,1	inf,inf	inf,inf	0.035067,2.34401	0.00123721	0.00230829
3	chr1:45064837:T:C	45064837	C,C	T,T	1,1	inf,inf	inf,inf	0.878051,3.78475	0.00122803	0.00236218
3	chr1:45988704:G:T	45988704	T,NA	G,NA	1,NA	inf,NA	inf,NA	1.30799,NA	0.00122311	0.00148678
3	chr1:45298664:A:G	45298664	G,G	A,A	1,1	-inf,-inf	inf,inf	1.01929,4.15406	0.00121663	0.00263741
3	chr1:45952807:T:G	45952807	G,NA	T,NA	1,NA	inf,NA	inf,NA	1.3923,NA	0.00118609	0.00143214
3	chr1:45298586:C:T	45298586	T,T	C,C	1,1	-inf,-inf	inf,inf	0.980899,4.17695	0.00117669	0.00256485
3	chr1:45050211:C:T	45050211	T,T	C,C	1,1	inf,inf	inf,inf	0.823908,3.81977	0.00117028	0.00225811
3	chr1:45277957:T:C	45277957	C,C	T,T	1,1	-inf,-inf	inf,inf	1.05575,3.8475	0.00116877	0.002339
3	chr1:45093880:G:A	45093880	A,A	G,G	1,1	-inf,-inf	inf,inf	1.50239,2.07537	0.00115261	0.00127184
3	chr1:45153750:T:C	45153750	C,NA	T,NA	1,NA	inf,NA	inf,NA	3.246,NA	0.0011372	0.00154661
3	chr1:45548220:T:A	45548220	A,A	T,T	1,1	inf,inf	inf,inf	8.10131,2.55426	0.00113452	0.0141449
3	chr1:45300520:A:G	45300520	G,G	A,A	1,1	-inf,-inf	inf,inf	1.86652,3.16267	0.00112606	0.00452492
3	chr1:45340381:G:A	45340381	A,NA	G,NA	1,NA	-inf,NA	inf,NA	1.44457,NA	0.00111728	0.00151939
3	chr1:46257825:C:G	46257825	G,NA	C,NA	1,NA	inf,NA	inf,NA	1.48764,NA	0.00111423	0.0015172
3	chr1:45726359:G:A	45726359	A,NA	G,NA	1,NA	inf,NA	inf,NA	1.6321,NA	0.00111052	0.00150798
3	chr1:46356686:G:A	46356686	A,NA	G,NA	1,NA	-inf,NA	inf,NA	1.55951,NA	0.0011042	0.00149936
3	chr1:45172689:G:A	45172689	A,A	G,G	1,1	-inf,-inf	inf,inf	1.51238,2.02306	0.00109096	0.00120515
3	chr1:45189051:C:T	45189051	T,T	C,C	1,1	-inf,-inf	inf,inf	1.49743,2.02851	0.00108277	0.00119609
3	chr1:45122859:A:G	45122859	G,G	A,A	1,1	-inf,-inf	inf,inf	1.53359,1.98894	0.00107047	0.00118378
3	chr1:45283950:C:A	45283950	A,A	C,C	1,1	-inf,-inf	inf,inf	1.08983,2.42246	0.00105571	0.0011607
3	chr1:45192688:C:T	45192688	T,T	C,C	1,1	-inf,-inf	inf,inf	1.45283,2.05714	0.00104823	0.00115743
3	chr1:45558543:G:A	45558543	NA,A	NA,G	NA,1	NA,inf	NA,inf	NA,1.9341	0.00104523	0.00155565
3	chr1:46008946:A:G	46008946	G,NA	A,NA	1,NA	-inf,NA	inf,NA	2.66087,NA	0.00104407	0.00138653
3	chr1:45180145:G:A	45180145	A,A	G,G	1,1	-inf,-inf	inf,inf	1.51225,1.98942	0.00102604	0.00113482
3	chr1:45180710:C:T	45180710	T,T	C,C	1,1	-inf,-inf	inf,inf	2.05863,1.43583	0.00102439	0.00196524
3	chr1:45136154:C:T	45136154	T,T	C,C	1,1	-inf,-inf	inf,inf	1.46953,2.02713	0.00102402	0.00113161
3	chr1:46434990:G:C	46434990	NA,C	NA,G	NA,1	NA,inf	NA,inf	NA,2.09532	0.00102273	0.00145361
3	chr1:45042647:T:A	45042647	NA,A	NA,T	NA,1	NA,-inf	NA,inf	NA,2.31084	0.00101846	0.00116894
3	chr1:46523967:G:A	46523967	NA,A	NA,G	NA,1	NA,inf	NA,inf	NA,1.89535	0.00101246	0.0014265
3	chr1:45108342:T:TG	45108342	TG,TG	T,T	1,1	-inf,-inf	inf,inf	1.48178,1.99925	0.000994526	0.0011001
3	chr1:45451841:C:G	45451841	G,G	C,C	1,1	inf,inf	inf,inf	2.41111,0.462619	0.000981748	0.00135869
3	chr1:45148003:A:C	45148003	NA,C	NA,A	NA,1	NA,-inf	NA,inf	NA,2.34615	0.000969262	0.00110971
3	chr1:45067488:C:T	45067488	T,T	C,C	1,1	inf,inf	inf,inf	0.780432,3.74795	0.000965428	0.00185504
3	chr1:45163197:C:T	45163197	T,T	C,C	1,1	-inf,-inf	inf,inf	1.46833,1.99643	0.000965192	0.0010678
3	chr1:45333899:T:C	45333899	NA,C	NA,T	NA,1	NA,-inf	NA,inf	NA,2.86962	0.000962705	0.00127242
3	chr1:45183983:G:C	45183983	C,C	G,G	1,1	-inf,-inf	inf,inf	1.43907,2.01973	0.000956487	0.00105765
3	chr1:45911515:G:A	45911515	NA,A	NA,G	NA,1	NA,inf	NA,inf	NA,1.87737	0.000953857	0.00141118
3	chr1:45213252:T:G	45213252	G,G	T,T	1,1	-inf,inf	inf,inf	1.3622,1.65771	0.00095225	0.00139434
3	chr1:46528677:T:G	46528677	G,NA	T,NA	1,NA	inf,NA	inf,NA	2.76915,NA	0.000951619	0.00128759
3	chr1:45162419:C:T	45162419	T,T	C,C	1,1	-inf,-inf	inf,inf	1.43055,2.02409	0.000949776	0.00105014
3	chr1:45086011:A:G	45086011	G,G	A,A	1,1	-inf,-inf	inf,inf	1.43187,2.02054	0.000946137	0.00104631
3	chr1:46208578:C:T	46208578	T,T	C,C	1,1	inf,inf	inf,inf	4.9553,1.48846	0.000925268	0.0014886
3	chr1:45088353:G:A	45088353	A,A	G,G	1,1	-inf,-inf	inf,inf	1.42049,2.01862	0.000923864	0.00102187
3	chr1:45093219:A:T	45093219	T,T	A,A	1,1	-inf,-inf	inf,inf	1.42539,2.01364	0.000923481	0.00102159
3	chr1:45099748:G:A	45099748	A,A	G,G	1,1	-inf,-inf	inf,inf	1.40532,2.04744	0.000905918	0.00100789
3	chr1:45163753:G:A	45163753	A,A	G,G	1,1	-inf,-inf	inf,inf	1.39364,2.02908	0.000897452	0.000992496
3	chr1:45434442:C:A	45434442	A,A	C,C	1,1	inf,inf	inf,inf	2.35388,0.454826	0.00088974	0.00123139
3	chr1:45154864:AAG:A	45154864	A,A	AAG,AAG	1,1	-inf,-inf	inf,inf	1.37261,2.04604	0.000888494	0.000982259
3	chr1:45160159:AC:A	45160159	A,A	AC,AC	1,1	-inf,-inf	inf,inf	1.43167,1.98739	0.000887766	0.000982895
3	chr1:45135617:C:T	45135617	T,T	C,C	1,1	-inf,-inf	inf,inf	1.37426,2.04175	0.000887493	0.000981249
3	chr1:45058221:T:C	45058221	C,C	T,T	1,1	inf,inf	inf,inf	0.832541,3.62858	0.000886499	0.00168172
3	chr1:46136673:T:C	46136673	C,C	T,T	1,1	inf,inf	inf,inf	1.02456,0.436802	0.000886377	0.00119517
3	chr1:45550079:G:T	45550079	T,T	G,G	1,1	inf,inf	inf,inf	8.00876,2.00527	0.000880222	0.00626341
3	chr1:45217747:G:A	45217747	A,A	G,G	1,1	-inf,inf	inf,inf	1.31827,1.67609	0.000876342	0.00128439
3	chr1:45089170:G:A	45089170	A,A	G,G	1,1	-inf,-inf	inf,inf	1.35918,2.07061	0.00087135	0.000969613
3	chr1:45054249:C:T	45054249	T,T	C,C	1,1	-inf,-inf	inf,inf	1.84392,1.64472	0.000870605	0.00179764
3	chr1:45127729:A:C	45127729	C,NA	A,NA	1,NA	inf,NA	inf,NA	3.57435,NA	0.000870283	0.00118835
3	chr1:45161991:C:T	45161991	T,T	C,C	1,1	-inf,-inf	inf,inf	1.38694,2.01635	0.000865794	0.000958009
3	chr1:45308861:T:C	45308861	NA,C	NA,T	NA,1	NA,inf	NA,inf	NA,2.52349	0.000857781	0.00136507
3	chr1:45051908:G:A	45051908	A,A	G,G	1,1	inf,inf	inf,inf	1.54135,1.82877	0.000855052	0.000952874
3	chr1:46537884:G:A	46537884	NA,A	NA,G	NA,1	NA,inf	NA,inf	NA,1.79814	0.000846219	0.00118747
3	chr1:45212288:C:G	45212288	G,G	C,C	1,1	-inf,-inf	inf,inf	1.47765,1.91408	0.00084426	0.000936819
3	chr1:45063955:T:C	45063955	C,C	T,T	1,1	inf,inf	inf,inf	1.49182,1.86298	0.00083314	0.000927735
3	chr1:46479133:C:T	46479133	T,T	C,C	1,1	-inf,inf	inf,inf	2.80969,0.290239	0.00082849	0.00111712
3	chr1:45057705:A:C	45057705	C,C	A,A	1,1	-inf,-inf	inf,inf	1.84255,1.60019	0.000828093	0.00168845
3	chr1:45218659:A:G	45218659	G,G	A,A	1,1	-inf,-inf	inf,inf	1.5194,1.85092	0.000812167	0.000902658
3	chr1:45141803:G:A	45141803	NA,A	NA,G	NA,1	NA,-inf	NA,inf	NA,1.95853	0.000805913	0.000912463
3	chr1:45316027:A:AC	45316027	NA,AC	NA,A	NA,1	NA,-inf	NA,inf	NA,3.77857	0.000803663	0.00417069
3	chr1:45323655:G:A	45323655	NA,A	NA,G	NA,1	NA,-inf	NA,inf	NA,2.31758	0.000803626	0.000970934
3	chr1:46133947:C:T	46133947	T,T	C,C	1,1	inf,inf	inf,inf	0.121019,1.88276	0.000791436	0.00144623
3	chr1:45367520:T:G	45367520	NA,G	NA,T	NA,1	NA,-inf	NA,inf	NA,2.31794	0.000781302	0.00122083
3	chr1:45340760:C:T	45340760	T,T	C,C	1,1	inf,inf	inf,inf	6.44758,0.814635	0.00077684	0.00113073
3	chr1:46295845:G:A	46295845	A,NA	G,NA	1,NA	inf,NA	inf,NA	3.34775,NA	0.000770809	0.0010623
3	chr1:45653679:G:C	45653679	C,C	G,G	1,1	-inf,inf	inf,inf	0.145619,2.29593	0.000764156	0.00122919
3	chr1:46014772:A:G	46014772	NA,G	NA,A	NA,1	NA,inf	NA,inf	NA,1.76728	0.000757322	0.00112192
3	chr1:45699699:G:C	45699699	NA,C	NA,G	NA,1	NA,-inf	NA,inf	NA,2.60692	0.000744251	0.000948782
3	chr1:46444893:C:T	46444893	NA,T	NA,C	NA,1	NA,inf	NA,inf	NA,1.73248	0.000741398	0.00104367
3	chr1:45023635:T:C	45023635	NA,C	NA,T	NA,1	NA,inf	NA,inf	NA,1.92095	0.000739226	0.00111295
3	chr1:45953339:G:A	45953339	A,NA	G,NA	1,NA	-inf,NA	inf,NA	2.81713,NA	0.000737426	0.00101011
3	chr1:45813127:A:G	45813127	G,NA	A,NA	1,NA	-inf,NA	inf,NA	2.81745,NA	0.000737368	0.00101005
3	chr1:45207261:C:T	45207261	T,T	C,C	1,1	-inf,-inf	inf,inf	1.45246,1.86167	0.000734117	0.000816233
3	chr1:46168914:A:T	46168914	NA,T	NA,A	NA,1	NA,inf	NA,inf	NA,1.71346	0.000733616	0.00107195
3	chr1:45309100:A:G	45309100	G,G	A,A	1,1	inf,inf	inf,inf	2.63027,2.48212	0.000730772	0.00122348
3	chr1:45916234:C:T	45916234	NA,T	NA,C	NA,1	NA,inf	NA,inf	NA,1.72833	0.000709736	0.00105197
3	chr1:45064132:G:C	45064132	C,C	G,G	1,1	-inf,-inf	inf,inf	1.74685,1.6476	0.000705531	0.00146017
3	chr1:45206881:A:G	45206881	G,G	A,A	1,1	-inf,-inf	inf,inf	1.41048,1.87879	0.000703061	0.000781524
3	chr1:45528758:A:C	45528758	C,NA	A,NA	1,NA	-inf,NA	inf,NA	0.935336,NA	0.000699432	0.000961337
3	chr1:45795225:G:A	45795225	NA,A	NA,G	NA,1	NA,-inf	NA,inf	NA,2.63259	0.000698644	0.00090669
3	chr1:46184446:C:T	46184446	T,T	C,C	1,1	-inf,inf	inf,inf	0.70613,2.44519	0.000694322	0.00108948
3	chr1:45195077:T:C	45195077	C,C	T,T	1,1	-inf,-inf	inf,inf	1.47299,1.80728	0.00069047	0.000769215
3	chr1:45336998:A:C	45336998	C,C	A,A	1,1	-inf,inf	inf,inf	4.77259,0.949502	0.000689054	0.00136879
3	chr1:45811886:G:A	45811886	NA,A	NA,G	NA,1	NA,-inf	NA,inf	NA,2.61829	0.000683688	0.000957585
3	chr1:45295788:G:A	45295788	A,A	G,G	1,1	-inf,-inf	inf,inf	2.08513,1.46722	0.000678026	0.00130673
3	chr1:45828403:G:A	45828403	NA,A	NA,G	NA,1	NA,-inf	NA,inf	NA,2.59308	0.000672739	0.000946397
3	chr1:45825922:C:A	45825922	NA,A	NA,C	NA,1	NA,-inf	NA,inf	NA,2.61559	0.000669474	0.000938992
3	chr1:45317862:A:G	45317862	NA,G	NA,A	NA,1	NA,-inf	NA,inf	NA,2.31314	0.000668282	0.00124856
3	chr1:45360600:T:TA	45360600	TA,TA	T,T	1,1	inf,inf	inf,inf	6.37716,0.724757	0.000667508	0.000958226
3	chr1:45362296:G:T	45362296	T,T	G,G	1,1	inf,inf	inf,inf	6.37451,0.723508	0.000663016	0.000951633
3	chr1:46581326:T:C	46581326	C,NA	T,NA	1,NA	-inf,NA	inf,NA	1.52579,NA	0.000662726	0.000907034
3	chr1:45373971:A:G	45373971	G,G	A,A	1,1	inf,inf	inf,inf	6.39463,0.688308	0.000660091	0.000944744
3	chr1:45254303:C:G	45254303	G,G	C,C	1,1	-inf,-inf	inf,inf	1.86445,1.24713	0.000656971	0.00120188
3	chr1:45311311:C:G	45311311	NA,G	NA,C	NA,1	NA,-inf	NA,inf	NA,3.63995	0.000656816	0.0033063
3	chr1:46140643:T:TA	46140643	TA,TA	T,T	1,1	inf,inf	inf,inf	0.940985,0.628025	0.000655159	0.000900629
3	chr1:45357960:C:T	45357960	NA,T	NA,C	NA,1	NA,-inf	NA,inf	NA,2.62506	0.000636937	0.000845882
3	chr1:45369101:A:G	45369101	G,G	A,A	1,1	inf,inf	inf,inf	6.36443,0.684361	0.000633863	0.000905994
3	chr1:45354200:G:A	45354200	A,A	G,G	1,1	inf,inf	inf,inf	6.33535,0.681833	0.000630259	0.000898389
3	chr1:45131159:A:C	45131159	C,C	A,A	1,1	-inf,inf	inf,inf	1.23282,1.60765	0.000624564	0.000911762
3	chr1:45233348:A:G	45233348	G,NA	A,NA	1,NA	inf,NA	inf,NA	1.41529,NA	0.000619363	0.000845177
3	chr1:45231975:T:G	45231975	G,NA	T,NA	1,NA	-inf,NA	inf,NA	1.10842,NA	0.000616881	0.000843231
3	chr1:45290250:G:A	45290250	A,A	G,G	1,1	-inf,-inf	inf,inf	2.04527,1.4745	0.000616121	0.00118981
3	chr1:45354995:C:A	45354995	A,A	C,C	1,1	inf,inf	inf,inf	6.30546,0.731833	0.000611927	0.000877492
3	chr1:45825828:G:A	45825828	A,NA	G,NA	1,NA	inf,NA	inf,NA	1.32492,NA	0.000601766	0.000762176
3	chr1:45242436:G:A	45242436	A,A	G,G	1,1	-inf,-inf	inf,inf	1.53644,1.65796	0.000600676	0.000678654
3	chr1:45283297:T:A	45283297	A,A	T,T	1,1	-inf,-inf	inf,inf	1.09221,2.1214	0.00060041	0.000667064
3	chr1:45354492:G:A	45354492	A,A	G,G	1,1	-inf,inf	inf,inf	2.04701,1.32519	0.000600259	0.000867802
3	chr1:45255214:G:T	45255214	T,T	G,G	1,1	-inf,-inf	inf,inf	0.968301,3.03254	0.000599427	0.00104693
3	chr1:45793160:A:T	45793160	NA,T	NA,A	NA,1	NA,-inf	NA,inf	NA,2.53286	0.000599132	0.000779543
3	chr1:45095932:G:A	45095932	A,NA	G,NA	1,NA	-inf,NA	inf,NA	1.09663,NA	0.000595015	0.000813362
3	chr1:46361542:A:C	46361542	C,NA	A,NA	1,NA	-inf,NA	inf,NA	2.8479,NA	0.000594705	0.000809629
3	chr1:45508729:A:G	45508729	NA,G	NA,A	NA,1	NA,-inf	NA,inf	NA,2.66161	0.00059234	0.000867895
3	chr1:45079703:C:A	45079703	A,NA	C,NA	1,NA	-inf,NA	inf,NA	1.09399,NA	0.000591999	0.000809247
3	chr1:45252027:A:G	45252027	G,G	A,A	1,1	-inf,-inf	inf,inf	1.79509,1.30597	0.000591748	0.00110177
3	chr1:45525306:G:T	45525306	NA,T	NA,G	NA,1	NA,-inf	NA,inf	NA,3.3089	0.000591427	0.00204293
3	chr1:46374243:A:G	46374243	G,NA	A,NA	1,NA	-inf,NA	inf,NA	2.84211,NA	0.000589612	0.000802713
3	chr1:45382309:G:A	45382309	A,A	G,G	1,1	inf,inf	inf,inf	6.29836,0.747506	0.00058689	0.000844416
3	chr1:45331833:C:G	45331833	G,G	C,C	1,1	inf,inf	inf,inf	6.25966,0.524213	0.000583105	0.000810544
3	chr1:45363271:G:A	45363271	A,A	G,G	1,1	inf,inf	inf,inf	6.28683,0.770783	0.000581034	0.000838488
3	chr1:45170130:G:A	45170130	A,A	G,G	1,1	-inf,-inf	inf,inf	1.91103,0.950057	0.000577839	0.000966374
3	chr1:45372803:C:G	45372803	G,G	C,C	1,1	-inf,inf	inf,inf	1.95995,1.39628	0.000572017	0.000836134
3	chr1:46487719:T:C	46487719	C,C	T,T	1,1	inf,inf	inf,inf	0.0239497,2.80179	0.000571988	0.000892061
3	chr1:45270770:T:C	45270770	C,C	T,T	1,1	-inf,inf	inf,inf	0.748591,2.29588	0.000569783	0.000865255
3	chr1:45404607:G:A	45404607	A,A	G,G	1,1	inf,inf	inf,inf	6.74937,0.723299	0.00056851	0.000846642
3	chr1:46504219:T:A	46504219	NA,A	NA,T	NA,1	NA,inf	NA,inf	NA,1.59542	0.000567816	0.00079713
3	chr1:46477471:ATGGGTTTTTTGACC:A	46477471	A,A	ATGGGTTTTTTGACC,ATGGGTTTTTTGACC	1,1	inf,inf	inf,inf	2.067,1.24732	0.000563759	0.000807202
3	chr1:45245522:A:C	45245522	C,C	A,A	1,1	-inf,-inf	inf,inf	0.92578,3.03431	0.000558089	0.000982302
3	chr1:45168117:A:C	45168117	C,C	A,A	1,1	-inf,-inf	inf,inf	1.85295,1.0636	0.000557938	0.000966252
3	chr1:46045446:T:C	46045446	C,C	T,T	1,1	inf,inf	inf,inf	0.0794016,1.78174	0.000555455	0.00095616
3	chr1:45847957:T:C	45847957	NA,C	NA,T	NA,1	NA,inf	NA,inf	NA,1.60425	0.000555415	0.000819817
3	chr1:45240037:C:A	45240037	A,A	C,C	1,1	-inf,-inf	inf,inf	0.870967,3.09662	0.000553265	0.000975895
3	chr1:46175830:G:A	46175830	A,NA	G,NA	1,NA	-inf,NA	inf,NA	2.58257,NA	0.00055278	0.000756591
3	chr1:46344249:A:C	46344249	C,NA	A,NA	1,NA	-inf,NA	inf,NA	2.79786,NA	0.000552254	0.000751947
3	chr1:45129484:T:C	45129484	C,C	T,T	1,1	-inf,-inf	inf,inf	1.81375,1.08116	0.000551935	0.000989264
3	chr1:45297444:TC:T	45297444	T,T	TC,TC	1,1	-inf,-inf	inf,inf	2.09223,1.19144	0.000548989	0.000983539
3	chr1:46056654:A:C	46056654	C,C	A,A	1,1	inf,inf	inf,inf	0.0855504,1.76191	0.000548363	0.00094115
3	chr1:46048526:A:G	46048526	G,G	A,A	1,1	inf,inf	inf,inf	0.0829261,1.76554	0.000546542	0.00093899
3	chr1:45790966:A:G	45790966	G,G	A,A	1,1	-inf,-inf	inf,inf	0.197887,1.53575	0.000543677	0.000905555
3	chr1:45704091:A:G	45704091	G,NA	A,NA	1,NA	-inf,NA	inf,NA	2.45038,NA	0.00054239	0.000718857
3	chr1:45554736:G:A	45554736	A,A	G,G	1,1	inf,inf	inf,inf	7.61717,2.0528	0.000542024	0.00291007
3	chr1:45186827:G:A	45186827	A,NA	G,NA	1,NA	-inf,NA	inf,NA	1.05452,NA	0.000535786	0.000732599
3	chr1:46038717:G:A	46038717	A,A	G,G	1,1	inf,inf	inf,inf	0.0561748,1.81606	0.000532619	0.000922885
3	chr1:45227061:T:A	45227061	A,A	T,T	1,1	-inf,-inf	inf,inf	1.78238,1.20376	0.00053072	0.000961911
3	chr1:46105207:A:T	46105207	T,T	A,A	1,1	inf,inf	inf,inf	0.0904633,1.73874	0.000528291	0.000903415
3	chr1:45345623:C:A	45345623	NA,A	NA,C	NA,1	NA,-inf	NA,inf	NA,2.48411	0.000528132	0.000701752
3	chr1:45414619:T:C	45414619	NA,C	NA,T	NA,1	NA,-inf	NA,inf	NA,2.49109	0.000526083	0.000705772
3	chr1:46051917:C:T	46051917	T,T	C,C	1,1	inf,inf	inf,inf	0.0826201,1.74684	0.000525746	0.000901267
3	chr1:46059067:G:A	46059067	A,A	G,G	1,1	inf,inf	inf,inf	0.0730836,1.76613	0.000523755	0.00090067
3	chr1:45045678:T:C	45045678	C,C	T,T	1,1	inf,inf	inf,inf	1.93528,1.26604	0.000523226	0.000599562
3	chr1:46105549:C:T	46105549	T,T	C,C	1,1	inf,inf	inf,inf	0.091648,1.72899	0.000521214	0.000889898
3	chr1:45267909:C:T	45267909	T,T	C,C	1,1	-inf,-inf	inf,inf	1.42592,1.7173	0.000520772	0.000584747
3	chr1:45323212:T:C	45323212	C,C	T,T	1,1	inf,inf	inf,inf	2.23028,2.57544	0.000518174	0.000968408
3	chr1:45411327:C:T	45411327	T,T	C,C	1,1	inf,inf	inf,inf	6.67299,0.682695	0.000516841	0.000762106
3	chr1:45341261:G:A	45341261	A,A	G,G	1,1	inf,inf	inf,inf	4.12992,1.22499	0.000515803	0.000744668
3	chr1:45080592:G:A	45080592	A,A	G,G	1,1	-inf,-inf	inf,inf	1.80014,1.04153	0.000515134	0.000911798
3	chr1:45383259:G:T	45383259	T,T	G,G	1,1	inf,inf	inf,inf	6.20191,0.535993	0.000514621	0.000716128
3	chr1:45769574:G:A	45769574	NA,A	NA,G	NA,1	NA,inf	NA,inf	NA,1.56688	0.000513835	0.000758584
3	chr1:45355806:A:G	45355806	NA,G	NA,A	NA,1	NA,-inf	NA,inf	NA,4.28751	0.00051339	0.00475598
3	chr1:45129979:C:T	45129979	T,T	C,C	1,1	-inf,-inf	inf,inf	1.77796,1.09434	0.000512493	0.000922241
3	chr1:45355246:T:C	45355246	NA,C	NA,T	NA,1	NA,-inf	NA,inf	NA,4.2814	0.000509928	0.00470923
3	chr1:45256262:A:G	45256262	G,G	A,A	1,1	-inf,-inf	inf,inf	1.00029,2.87633	0.000509377	0.000877538
3	chr1:45273023:A:T	45273023	T,T	A,A	1,1	-inf,-inf	inf,inf	1.96207,1.45736	0.00050903	0.000979587
3	chr1:45122974:C:A	45122974	A,A	C,C	1,1	-inf,-inf	inf,inf	1.77309,1.08103	0.000500579	0.00089741
3	chr1:45906476:AGTTAAAACTTAAAGAATTTAAGGTGAAAATGTTACAGTAAGCTAAGATTAATTTATTGTTAAAAAAATAATGTAGCCTAAGT:A	45906476	NA,A	NA,AGTTAAAACTTAAAGAATTTAAGGTGAAAATGTTACAGTAAGCTAAGATTAATTTATTGTTAAAAAAATAATGTAGCCTAAGT	NA,1	NA,-inf	NA,inf	NA,2.36477	0.000491846	0.000679895
3	chr1:46131216:T:C	46131216	NA,C	NA,T	NA,1	NA,inf	NA,inf	NA,1.53727	0.000491456	0.000725075
3	chr1:45147907:CAG:C	45147907	C,C	CAG,CAG	1,1	-inf,-inf	inf,inf	1.51346,1.60219	0.000489992	0.000552912
3	chr1:46144064:G:A	46144064	A,A	G,G	1,1	-inf,-inf	inf,inf	7.46132,0.693498	0.000489626	0.00123623
3	chr1:46627229:C:G	46627229	NA,G	NA,C	NA,1	NA,inf	NA,inf	NA,1.64259	0.000485822	0.000693852
3	chr1:46107145:C:T	46107145	T,T	C,C	1,1	inf,inf	inf,inf	0.0568539,1.76741	0.000483044	0.000831849
3	chr1:45126759:G:A	45126759	A,A	G,G	1,1	-inf,-inf	inf,inf	1.7518,1.08986	0.000482063	0.000867588
3	chr1:45338378:C:T	45338378	T,T	C,C	1,1	inf,inf	inf,inf	6.13758,0.710713	0.000481712	0.000682366
3	chr1:45458558:C:T	45458558	T,T	C,C	1,1	inf,inf	inf,inf	6.91215,0.880322	0.000481183	0.000762034
3	chr1:45114958:G:A	45114958	A,A	G,G	1,1	-inf,-inf	inf,inf	1.76227,1.08455	0.000479739	0.000861143
3	chr1:45404485:A:C	45404485	NA,C	NA,A	NA,1	NA,-inf	NA,inf	NA,2.42669	0.000476866	0.000640018
3	chr1:45441508:A:G	45441508	G,G	A,A	1,1	inf,inf	inf,inf	6.73261,0.952258	0.000476595	0.000731831
3	chr1:46136622:A:C	46136622	C,C	A,A	1,1	inf,inf	inf,inf	0.997704,0.225132	0.000476052	0.000622778
3	chr1:46256311:T:G	46256311	NA,G	NA,T	NA,1	NA,inf	NA,inf	NA,1.48191	0.000475421	0.00067178
3	chr1:45198945:T:C	45198945	C,C	T,T	1,1	-inf,-inf	inf,inf	1.78154,1.05466	0.000474967	0.00082117
3	chr1:45353397:C:T	45353397	T,T	C,C	1,1	inf,inf	inf,inf	6.105,0.492779	0.000472169	0.000651047
3	chr1:45145389:T:C	45145389	C,NA	T,NA	1,NA	inf,NA	inf,NA	2.11165,NA	0.000472028	0.000649988
3	chr1:45045060:GTCTTA:G	45045060	G,G	GTCTTA,GTCTTA	1,1	inf,inf	inf,inf	1.58201,1.30866	0.00047179	0.000538571
3	chr1:45201768:G:A	45201768	A,A	G,G	1,1	-inf,-inf	inf,inf	1.823,0.929805	0.00047177	0.000784963
3	chr1:46476270:GC:G	46476270	G,G	GC,GC	1,1	inf,inf	inf,inf	2.06815,1.24069	0.0004711	0.000673301
3	chr1:45443110:C:T	45443110	T,T	C,C	1,1	inf,inf	inf,inf	6.71511,0.92714	0.000470797	0.000717805
3	chr1:45501431:A:C	45501431	NA,C	NA,A	NA,1	NA,-inf	NA,inf	NA,5.68308	0.000470299	0.0525666
3	chr1:45199908:G:A	45199908	A,A	G,G	1,1	-inf,-inf	inf,inf	1.82207,0.921177	0.000468296	0.000777233
3	chr1:45476420:A:G	45476420	G,G	A,A	1,1	inf,inf	inf,inf	3.84348,0.954083	0.00046797	0.000663589
3	chr1:45854565:T:C	45854565	NA,C	NA,T	NA,1	NA,-inf	NA,inf	NA,2.37842	0.000466824	0.000653146
3	chr1:45443125:A:AT	45443125	AT,AT	A,A	1,1	inf,inf	inf,inf	6.7052,0.920437	0.000466049	0.000707565
3	chr1:45831191:C:T	45831191	NA,T	NA,C	NA,1	NA,-inf	NA,inf	NA,2.37476	0.000465976	0.000652393
3	chr1:46513550:C:T	46513550	T,T	C,C	1,1	-inf,inf	inf,inf	1.62899,0.610235	0.000465273	0.000583267
3	chr1:45453562:A:C	45453562	C,C	A,A	1,1	inf,inf	inf,inf	6.88205,0.858842	0.000464837	0.000729004
3	chr1:45444322:A:G	45444322	G,G	A,A	1,1	inf,inf	inf,inf	6.70431,0.929765	0.000464703	0.000708289
3	chr1:45297835:G:A	45297835	A,NA	G,NA	1,NA	inf,NA	inf,NA	1.2851,NA	0.000464061	0.0006336
3	chr1:46489613:G:A	46489613	NA,A	NA,G	NA,1	NA,-inf	NA,inf	NA,1.48428	0.000462436	0.000607092
3	chr1:45295638:T:C	45295638	C,C	T,T	1,1	-inf,-inf	inf,inf	1.9918,1.25337	0.000461884	0.000843367
3	chr1:45446333:C:T	45446333	T,T	C,C	1,1	inf,inf	inf,inf	6.69568,0.908065	0.000461258	0.000698624
3	chr1:45509494:A:G	45509494	G,G	A,A	1,1	inf,inf	inf,inf	7.17195,1.78434	0.000460517	0.00123527
3	chr1:45116265:A:C	45116265	C,C	A,A	1,1	-inf,-inf	inf,inf	1.74181,1.06235	0.000458398	0.000817232
3	chr1:45381143:G:A	45381143	NA,A	NA,G	NA,1	NA,-inf	NA,inf	NA,2.38995	0.000458027	0.000609949
3	chr1:46056988:AATGGTGAT:A	46056988	NA,A	NA,AATGGTGAT	NA,1	NA,inf	NA,inf	NA,1.6153	0.000454982	0.000689043
3	chr1:45780027:G:A	45780027	NA,A	NA,G	NA,1	NA,inf	NA,inf	NA,1.48533	0.000453377	0.00066268
3	chr1:45109614:G:A	45109614	A,A	G,G	1,1	-inf,-inf	inf,inf	1.73568,1.06371	0.00045176	0.00080693
3	chr1:46064005:G:A	46064005	A,A	G,G	1,1	inf,inf	inf,inf	0.0779308,1.67487	0.000449158	0.000763325
3	chr1:45565675:A:G	45565675	NA,G	NA,A	NA,1	NA,-inf	NA,inf	NA,1.51589	0.000448006	0.000568777
3	chr1:45433959:T:G	45433959	NA,G	NA,T	NA,1	NA,-inf	NA,inf	NA,2.42091	0.000446924	0.000614092
3	chr1:45833754:G:A	45833754	NA,A	NA,G	NA,1	NA,-inf	NA,inf	NA,2.34614	0.000445358	0.000623536
3	chr1:45555884:C:A	45555884	A,A	C,C	1,1	inf,inf	inf,inf	7.50844,1.87846	0.000444725	0.00197195
3	chr1:45134668:G:C	45134668	C,C	G,G	1,1	-inf,-inf	inf,inf	1.79716,0.927279	0.000444345	0.000738614
3	chr1:45833265:A:G	45833265	NA,G	NA,A	NA,1	NA,-inf	NA,inf	NA,2.34329	0.000443498	0.000620927
3	chr1:45829774:A:T	45829774	NA,T	NA,A	NA,1	NA,-inf	NA,inf	NA,2.3431	0.000443344	0.000620712
3	chr1:45822930:C:G	45822930	NA,G	NA,C	NA,1	NA,-inf	NA,inf	NA,2.3431	0.000443344	0.000620712
3	chr1:45138858:A:T	45138858	T,T	A,A	1,1	-inf,-inf	inf,inf	1.79944,0.914295	0.000443091	0.000733846
3	chr1:46339206:C:T	46339206	T,NA	C,NA	1,NA	inf,NA	inf,NA	2.25522,NA	0.000441812	0.000610936
3	chr1:45284067:T:C	45284067	C,C	T,T	1,1	-inf,inf	inf,inf	0.703743,2.12667	0.000441056	0.000667889
3	chr1:46643579:A:G	46643579	NA,G	NA,A	NA,1	NA,inf	NA,inf	NA,1.86299	0.000440999	0.000731116
3	chr1:45510809:G:A	45510809	NA,A	NA,G	NA,1	NA,-inf	NA,inf	NA,2.48144	0.00043914	0.000636551
3	chr1:45544146:G:T	45544146	T,T	G,G	1,1	inf,inf	inf,inf	7.22929,1.16346	0.000437956	0.000906519
3	chr1:45153013:A:G	45153013	G,G	A,A	1,1	-inf,-inf	inf,inf	1.77186,0.91632	0.000436807	0.000724832
3	chr1:45847360:A:G	45847360	NA,G	NA,A	NA,1	NA,-inf	NA,inf	NA,2.32987	0.000434474	0.000608305
3	chr1:45818312:G:A	45818312	NA,A	NA,G	NA,1	NA,-inf	NA,inf	NA,2.32788	0.000433022	0.000606477
3	chr1:45475677:G:T	45475677	T,T	G,G	1,1	inf,inf	inf,inf	6.66425,1.11535	0.000431614	0.000672193
3	chr1:45429481:A:C	45429481	C,NA	A,NA	1,NA	inf,NA	inf,NA	2.75996,NA	0.000431335	0.000587728
3	chr1:45825835:G:A	45825835	NA,A	NA,G	NA,1	NA,-inf	NA,inf	NA,2.3235	0.000430337	0.000602462
3	chr1:45460823:C:G	45460823	G,G	C,C	1,1	inf,inf	inf,inf	6.82019,0.886497	0.000429335	0.000673865
3	chr1:45448188:T:C	45448188	C,C	T,T	1,1	inf,inf	inf,inf	6.64845,0.943879	0.000428846	0.000652586
3	chr1:45160564:C:T	45160564	T,T	C,C	1,1	-inf,-inf	inf,inf	1.7721,0.954022	0.000428755	0.000719174
3	chr1:46047764:TTTTG:T	46047764	T,T	TTTTG,TTTTG	1,1	inf,inf	inf,inf	0.0516585,1.71941	0.000428626	0.00073536
3	chr1:45464574:C:T	45464574	T,T	C,C	1,1	inf,inf	inf,inf	6.66099,1.23036	0.000428078	0.000687956
3	chr1:45519180:ATGT:A	45519180	A,A	ATGT,ATGT	1,1	inf,inf	inf,inf	7.074,1.93586	0.00042752	0.0011712
3	chr1:45776131:G:A	45776131	A,NA	G,NA	1,NA	-inf,NA	inf,NA	0.69164,NA	0.000426446	0.000583309
3	chr1:45189625:G:A	45189625	A,A	G,G	1,1	-inf,-inf	inf,inf	1.77619,0.930859	0.000424159	0.00070598
3	chr1:45367044:G:C	45367044	NA,C	NA,G	NA,1	NA,-inf	NA,inf	NA,4.12224	0.000423433	0.00360462
3	chr1:45186637:G:A	45186637	NA,A	NA,G	NA,1	NA,-inf	NA,inf	NA,1.99066	0.000421909	0.000743529
3	chr1:45450389:G:A	45450389	A,A	G,G	1,1	inf,inf	inf,inf	6.80378,0.875508	0.000421873	0.000658799
3	chr1:46302487:C:G	46302487	G,NA	C,NA	1,NA	-inf,NA	inf,NA	1.84017,NA	0.000421572	0.000578872
3	chr1:46104165:T:G	46104165	G,G	T,T	1,1	inf,inf	inf,inf	0.0699176,1.66133	0.000418733	0.000711181
3	chr1:45799266:G:A	45799266	NA,A	NA,G	NA,1	NA,inf	NA,inf	NA,1.41718	0.000416249	0.000620475
3	chr1:46500651:T:G	46500651	NA,G	NA,T	NA,1	NA,-inf	NA,inf	NA,1.38597	0.000416104	0.000542612
3	chr1:45157966:T:A	45157966	A,A	T,T	1,1	-inf,-inf	inf,inf	1.75468,0.952403	0.000411566	0.000690137
3	chr1:45309006:C:T	45309006	T,T	C,C	1,1	inf,inf	inf,inf	2.32583,2.03014	0.00041032	0.000661844
3	chr1:45110191:T:C	45110191	C,C	T,T	1,1	-inf,-inf	inf,inf	1.69937,1.04387	0.000410116	0.000727337
3	chr1:45516813:G:A	45516813	A,A	G,G	1,1	inf,inf	inf,inf	7.05136,1.89737	0.000409998	0.0010947
3	chr1:46505883:A:G	46505883	NA,G	NA,A	NA,1	NA,-inf	NA,inf	NA,1.38433	0.000408729	0.000533515
3	chr1:45816060:G:A	45816060	NA,A	NA,G	NA,1	NA,-inf	NA,inf	NA,2.28881	0.000408369	0.000571724
3	chr1:45877898:A:G	45877898	NA,G	NA,A	NA,1	NA,-inf	NA,inf	NA,2.25194	0.000407482	0.0005645
3	chr1:46111708:G:C	46111708	NA,C	NA,G	NA,1	NA,inf	NA,inf	NA,1.555	0.000407076	0.000614992
3	chr1:45531776:C:T	45531776	T,NA	C,NA	1,NA	inf,NA	inf,NA	2.74642,NA	0.000406248	0.000558104
3	chr1:45077239:T:C	45077239	C,C	T,T	1,1	-inf,-inf	inf,inf	1.67715,1.08578	0.000404275	0.000726997
3	chr1:45510563:C:CT	45510563	NA,CT	NA,C	NA,1	NA,-inf	NA,inf	NA,2.42274	0.000404036	0.000583084
3	chr1:46485576:G:A	46485576	NA,A	NA,G	NA,1	NA,-inf	NA,inf	NA,1.37949	0.00040358	0.000527444
3	chr1:45971805:G:C	45971805	C,NA	G,NA	1,NA	inf,NA	inf,NA	2.79133,NA	0.000402226	0.000552884
3	chr1:45156303:A:AG	45156303	AG,AG	A,A	1,1	-inf,-inf	inf,inf	1.72934,0.9356	0.000402055	0.000670947
3	chr1:45470679:G:A	45470679	A,A	G,G	1,1	inf,inf	inf,inf	6.60529,1.25469	0.00040164	0.00064574
3	chr1:45183090:A:G	45183090	G,G	A,A	1,1	-inf,-inf	inf,inf	1.73815,0.972379	0.000401012	0.000675719
3	chr1:45472023:G:A	45472023	A,A	G,G	1,1	inf,inf	inf,inf	6.56634,0.845113	0.000400989	0.000591866
3	chr1:46549575:G:A	46549575	NA,A	NA,G	NA,1	NA,-inf	NA,inf	NA,1.39738	0.000399832	0.000547435
3	chr1:45256694:G:C	45256694	C,NA	G,NA	1,NA	inf,NA	inf,NA	1.99862,NA	0.000396283	0.000543034
3	chr1:46502432:A:C	46502432	NA,C	NA,A	NA,1	NA,-inf	NA,inf	NA,1.3676	0.000395854	0.000516932
3	chr1:45249216:AT:A	45249216	A,A	AT,AT	1,1	-inf,-inf	inf,inf	1.7385,0.950671	0.000394816	0.000667896
3	chr1:45183980:A:G	45183980	G,G	A,A	1,1	-inf,-inf	inf,inf	1.73411,0.961272	0.000394289	0.000662354
3	chr1:45037914:T:C	45037914	NA,C	NA,T	NA,1	NA,inf	NA,inf	NA,1.65971	0.000393881	0.000462496
3	chr1:45129600:T:C	45129600	C,NA	T,NA	1,NA	-inf,NA	inf,NA	1.02001,NA	0.0003935	0.000536735
3	chr1:45369571:G:T	45369571	NA,T	NA,G	NA,1	NA,-inf	NA,inf	NA,4.05513	0.000393351	0.00322959
3	chr1:45570574:G:A	45570574	NA,A	NA,G	NA,1	NA,inf	NA,inf	NA,1.42121	0.000392632	0.000580865
3	chr1:45217203:C:T	45217203	NA,T	NA,C	NA,1	NA,-inf	NA,inf	NA,1.94541	0.000392482	0.000688276
3	chr1:45370172:G:C	45370172	NA,C	NA,G	NA,1	NA,-inf	NA,inf	NA,4.05344	0.000392422	0.00322124
3	chr1:45223013:C:T	45223013	NA,T	NA,C	NA,1	NA,-inf	NA,inf	NA,1.93989	0.000392085	0.000685907
3	chr1:46509706:G:A	46509706	NA,A	NA,G	NA,1	NA,-inf	NA,inf	NA,1.36122	0.000390925	0.000510592
3	chr1:46503374:T:A	46503374	NA,A	NA,T	NA,1	NA,-inf	NA,inf	NA,1.36122	0.000390925	0.000510592
3	chr1:45387867:C:T	45387867	T,T	C,C	1,1	inf,inf	inf,inf	6.42792,0.636594	0.000389926	0.000563491
3	chr1:46502653:A:G	46502653	NA,G	NA,A	NA,1	NA,-inf	NA,inf	NA,1.35904	0.00038945	0.000508675
3	chr1:46506972:T:C	46506972	NA,C	NA,T	NA,1	NA,-inf	NA,inf	NA,1.35811	0.000388547	0.000507534
3	chr1:46630679:T:A	46630679	NA,A	NA,T	NA,1	NA,inf	NA,inf	NA,1.38602	0.000386581	0.000540546
3	chr1:46503470:T:C	46503470	NA,C	NA,T	NA,1	NA,-inf	NA,inf	NA,1.35034	0.000382901	0.000500242
3	chr1:45519889:G:A	45519889	A,A	G,G	1,1	inf,inf	inf,inf	6.99133,1.86904	0.000382295	0.000974662
3	chr1:45285617:C:T	45285617	T,T	C,C	1,1	-inf,-inf	inf,inf	1.96903,1.1008	0.000381683	0.00066662
3	chr1:45964553:G:A	45964553	NA,A	NA,G	NA,1	NA,inf	NA,inf	NA,1.33302	0.000379875	0.000547058
3	chr1:46608469:A:T	46608469	NA,T	NA,A	NA,1	NA,-inf	NA,inf	NA,1.81507	0.000377847	0.000643435
3	chr1:46516689:A:G	46516689	G,G	A,A	1,1	-inf,-inf	inf,inf	1.84899,2.08279	0.000377713	0.000645372
3	chr1:45496737:T:C	45496737	C,C	T,T	1,1	inf,inf	inf,inf	6.96362,1.83983	0.000377148	0.000927169
3	chr1:46617497:C:A	46617497	NA,A	NA,C	NA,1	NA,-inf	NA,inf	NA,1.68417	0.000377145	0.000572319
3	chr1:45451223:T:G	45451223	NA,G	NA,T	NA,1	NA,-inf	NA,inf	NA,2.32261	0.000373997	0.000522171
3	chr1:45500626:A:G	45500626	G,G	A,A	1,1	inf,inf	inf,inf	6.9501,1.85856	0.000373191	0.000921635
3	chr1:45991578:T:C	45991578	C,C	T,T	1,1	inf,inf	inf,inf	0.21979,1.34938	0.000373093	0.000543155
3	chr1:46624377:A:C	46624377	NA,C	NA,A	NA,1	NA,-inf	NA,inf	NA,1.45792	0.000372884	0.0005091
3	chr1:45417076:G:A	45417076	NA,A	NA,G	NA,1	NA,-inf	NA,inf	NA,2.26156	0.000372442	0.000501379
3	chr1:45238842:C:T	45238842	NA,T	NA,C	NA,1	NA,-inf	NA,inf	NA,1.92056	0.000372409	0.000635788
3	chr1:45307232:A:G	45307232	NA,G	NA,A	NA,1	NA,-inf	NA,inf	NA,3.25395	0.000371321	0.00288429
3	chr1:46502560:T:G	46502560	NA,G	NA,T	NA,1	NA,-inf	NA,inf	NA,1.33421	0.000371308	0.000485294
3	chr1:45880868:A:G	45880868	NA,G	NA,A	NA,1	NA,-inf	NA,inf	NA,2.19206	0.000370235	0.000513262
3	chr1:45386892:T:C	45386892	C,C	T,T	1,1	inf,inf	inf,inf	6.37517,0.63176	0.000367399	0.000529227
3	chr1:45232069:ATTATGAACCAGCTATTCTTC:A	45232069	NA,A	NA,ATTATGAACCAGCTATTCTTC	NA,1	NA,-inf	NA,inf	NA,1.88928	0.000367144	0.00062042
3	chr1:45845424:G:T	45845424	NA,T	NA,G	NA,1	NA,-inf	NA,inf	NA,2.18179	0.000365914	0.000507021
3	chr1:45916558:A:G	45916558	NA,G	NA,A	NA,1	NA,-inf	NA,inf	NA,2.18043	0.000365283	0.000506142
3	chr1:46015101:G:A	46015101	A,A	G,G	1,1	inf,inf	inf,inf	1.2374,0.263955	0.000364971	0.000505073
3	chr1:45239491:G:A	45239491	NA,A	NA,G	NA,1	NA,-inf	NA,inf	NA,1.88917	0.000364278	0.000616068
3	chr1:45965206:G:A	45965206	NA,A	NA,G	NA,1	NA,inf	NA,inf	NA,1.34243	0.000364124	0.000541042
3	chr1:45885292:C:T	45885292	NA,T	NA,C	NA,1	NA,-inf	NA,inf	NA,2.17551	0.000362614	0.000502447
3	chr1:45843009:T:C	45843009	NA,C	NA,T	NA,1	NA,-inf	NA,inf	NA,2.17462	0.00036217	0.000501819
3	chr1:45558643:C:G	45558643	NA,G	NA,C	NA,1	NA,-inf	NA,inf	NA,2.13224	0.000360892	0.000690183
3	chr1:45915189:C:T	45915189	NA,T	NA,C	NA,1	NA,-inf	NA,inf	NA,2.16997	0.000359667	0.000498344
3	chr1:46617278:G:A	46617278	NA,A	NA,G	NA,1	NA,-inf	NA,inf	NA,1.65598	0.000359221	0.000544544
3	chr1:45425786:C:T	45425786	T,T	C,C	1,1	inf,inf	inf,inf	6.41959,0.87119	0.000358695	0.000533855
3	chr1:45299977:C:T	45299977	T,T	C,C	1,1	-inf,inf	inf,inf	0.548614,2.22281	0.000358377	0.000545158
3	chr1:45115845:C:T	45115845	NA,T	NA,C	NA,1	NA,-inf	NA,inf	NA,1.8711	0.000357606	0.000603554
3	chr1:45167317:C:T	45167317	T,T	C,C	1,1	-inf,-inf	inf,inf	0.953585,2.64103	0.000357339	0.000597478
3	chr1:45263562:C:T	45263562	T,T	C,C	1,1	-inf,-inf	inf,inf	1.73835,0.778199	0.000355994	0.000570539
3	chr1:46119746:G:A	46119746	A,A	G,G	1,1	inf,inf	inf,inf	0.126832,1.43575	0.000355568	0.000620879
3	chr1:45866040:T:C	45866040	C,NA	T,NA	1,NA	inf,NA	inf,NA	2.72678,NA	0.000355536	0.000484966
3	chr1:45284374:G:A	45284374	A,A	G,G	1,1	-inf,inf	inf,inf	0.71953,1.9687	0.000355431	0.000534314
3	chr1:45199362:G:A	45199362	NA,A	NA,G	NA,1	NA,-inf	NA,inf	NA,1.86996	0.000354808	0.000599383
3	chr1:46214964:C:T	46214964	T,T	C,C	1,1	inf,inf	inf,inf	3.13444,2.0093	0.000354536	0.000615658
3	chr1:45434123:A:G	45434123	G,G	A,A	1,1	inf,inf	inf,inf	6.42062,0.844457	0.000354306	0.000524472
3	chr1:45175782:A:C	45175782	C,C	A,A	1,1	-inf,-inf	inf,inf	0.904221,2.69946	0.000353694	0.000595018
3	chr1:45559316:T:C	45559316	C,NA	T,NA	1,NA	-inf,NA	inf,NA	2.62429,NA	0.00035351	0.000482728
3	chr1:45415590:G:A	45415590	A,A	G,G	1,1	inf,inf	inf,inf	6.39819,0.883936	0.00035238	0.000524819
3	chr1:45285434:A:G	45285434	NA,G	NA,A	NA,1	NA,-inf	NA,inf	NA,1.88934	0.000352243	0.00061617
3	chr1:45491937:G:A	45491937	A,A	G,G	1,1	inf,inf	inf,inf	6.92455,1.70616	0.00035204	0.000795377
3	chr1:45044581:G:A	45044581	A,A	G,G	1,1	inf,inf	inf,inf	1.96637,0.493068	0.000351863	0.000488186
3	chr1:45461845:G:T	45461845	T,T	G,G	1,1	inf,-inf	inf,inf	5.60789,1.05336	0.000351417	0.000857412
3	chr1:46514623:C:G	46514623	NA,G	NA,C	NA,1	NA,-inf	NA,inf	NA,1.30153	0.000348055	0.000453659
3	chr1:46115777:G:A	46115777	A,A	G,G	1,1	inf,inf	inf,inf	0.138548,1.39843	0.000347897	0.000602753
3	chr1:45230477:C:G	45230477	G,G	C,C	1,1	-inf,-inf	inf,inf	0.87133,2.77873	0.000346665	0.000591924
3	chr1:46376795:T:C	46376795	NA,C	NA,T	NA,1	NA,-inf	NA,inf	NA,1.37308	0.000346542	0.00046519
3	chr1:45168502:A:T	45168502	T,T	A,A	1,1	inf,-inf	inf,inf	1.93625,0.38838	0.000346441	0.000436947
3	chr1:45165563:C:A	45165563	A,NA	C,NA	1,NA	-inf,NA	inf,NA	0.881358,NA	0.00034639	0.000473469
3	chr1:45785677:C:T	45785677	NA,T	NA,C	NA,1	NA,-inf	NA,inf	NA,2.2737	0.000346207	0.00049734
3	chr1:45755100:C:T	45755100	NA,T	NA,C	NA,1	NA,-inf	NA,inf	NA,2.29661	0.000345991	0.000499954
3	chr1:45184189:A:T	45184189	T,T	A,A	1,1	-inf,-inf	inf,inf	1.67578,0.962927	0.000345965	0.000581598
3	chr1:45266238:A:G	45266238	G,G	A,A	1,1	-inf,-inf	inf,inf	1.2905,1.29997	0.000345713	0.000391652
3	chr1:46115036:G:A	46115036	A,A	G,G	1,1	inf,inf	inf,inf	0.136868,1.39722	0.000344864	0.000597434
3	chr1:46123604:G:C	46123604	C,C	G,G	1,1	inf,inf	inf,inf	0.358466,0.99651	0.000344576	0.000495762
3	chr1:45424511:T:C	45424511	C,C	T,T	1,1	inf,inf	inf,inf	6.38308,0.883224	0.000343363	0.000511121
3	chr1:45699712:G:T	45699712	NA,T	NA,G	NA,1	NA,-inf	NA,inf	NA,2.28628	0.000341866	0.000493553
3	chr1:45277436:A:G	45277436	G,G	A,A	1,1	-inf,-inf	inf,inf	1.02319,1.55419	0.000341855	0.000383195
3	chr1:45120205:G:A	45120205	NA,A	NA,G	NA,1	NA,-inf	NA,inf	NA,1.84033	0.00034055	0.000573149
3	chr1:45275380:C:T	45275380	T,T	C,C	1,1	-inf,-inf	inf,inf	1.04632,1.56054	0.00033987	0.000382912
3	chr1:46305950:C:T	46305950	T,NA	C,NA	1,NA	inf,NA	inf,NA	1.26076,NA	0.000339595	0.000464457
3	chr1:45551600:A:G	45551600	G,NA	A,NA	1,NA	inf,NA	inf,NA	1.09629,NA	0.000338245	0.000462259
3	chr1:45852315:A:C	45852315	NA,C	NA,A	NA,1	NA,inf	NA,inf	NA,1.30003	0.000336854	0.000502119
3	chr1:46131086:CAGAA:C	46131086	C,C	CAGAA,CAGAA	1,1	inf,inf	inf,inf	0.140555,1.38178	0.000336073	0.000580811
3	chr1:45099201:G:A	45099201	A,A	G,G	1,1	-inf,-inf	inf,inf	0.937867,2.63794	0.000335105	0.000560864
3	chr1:45227835:C:T	45227835	T,T	C,C	1,1	-inf,-inf	inf,inf	1.65904,0.986227	0.000334674	0.000565249
3	chr1:45282897:A:G	45282897	G,G	A,A	1,1	-inf,-inf	inf,inf	1.89707,1.12111	0.000333497	0.000586173
3	chr1:46493433:G:A	46493433	A,A	G,G	1,1	-inf,-inf	inf,inf	0.0634317,2.16354	0.000333016	0.000427423
3	chr1:45701608:G:A	45701608	NA,A	NA,G	NA,1	NA,-inf	NA,inf	NA,2.26213	0.00033281	0.000479796
3	chr1:45491057:C:T	45491057	NA,T	NA,C	NA,1	NA,-inf	NA,inf	NA,2.28938	0.000332612	0.00048054
3	chr1:45156555:G:A	45156555	A,NA	G,NA	1,NA	-inf,NA	inf,NA	0.862208,NA	0.000332473	0.00045447
3	chr1:45059909:T:C	45059909	NA,C	NA,T	NA,1	NA,-inf	NA,inf	NA,1.61739	0.000331906	0.00053652
3	chr1:45166374:T:C	45166374	C,C	T,T	1,1	-inf,-inf	inf,inf	0.899962,2.65818	0.000330412	0.000554507
3	chr1:45233060:A:G	45233060	NA,G	NA,A	NA,1	NA,-inf	NA,inf	NA,1.8273	0.000330289	0.00055537
3	chr1:46615465:C:A	46615465	NA,A	NA,C	NA,1	NA,-inf	NA,inf	NA,1.72494	0.000327256	0.000522446
3	chr1:46548209:C:T	46548209	T,T	C,C	1,1	-inf,inf	inf,inf	2.10711,0.0302212	0.000327115	0.000446245
3	chr1:45780936:G:A	45780936	NA,A	NA,G	NA,1	NA,-inf	NA,inf	NA,2.23157	0.000325987	0.000467994
3	chr1:45778377:C:T	45778377	NA,T	NA,C	NA,1	NA,-inf	NA,inf	NA,2.23358	0.000325778	0.000467855
3	chr1:46619317:GT:G	46619317	NA,G	NA,GT	NA,1	NA,inf	NA,inf	NA,1.27143	0.000325523	0.000451623
3	chr1:45050850:A:T	45050850	T,T	A,A	1,1	-inf,-inf	inf,inf	1.60406,1.04604	0.000325029	0.000572797
3	chr1:45783137:G:A	45783137	NA,A	NA,G	NA,1	NA,-inf	NA,inf	NA,2.22898	0.000324794	0.000466249
3	chr1:45779627:G:A	45779627	NA,A	NA,G	NA,1	NA,-inf	NA,inf	NA,2.22875	0.000324694	0.000466107
3	chr1:45781786:T:A	45781786	NA,A	NA,T	NA,1	NA,-inf	NA,inf	NA,2.22875	0.000324694	0.000466107
3	chr1:45780681:G:T	45780681	NA,T	NA,G	NA,1	NA,-inf	NA,inf	NA,2.2283	0.000324434	0.00046574
3	chr1:45206294:A:G	45206294	G,G	A,A	1,1	-inf,-inf	inf,inf	0.862565,2.73016	0.000323551	0.000550765
3	chr1:45723861:C:A	45723861	NA,A	NA,C	NA,1	NA,-inf	NA,inf	NA,2.24897	0.000323054	0.000466516
3	chr1:45780319:T:C	45780319	NA,C	NA,T	NA,1	NA,-inf	NA,inf	NA,2.22433	0.000322666	0.000463154
3	chr1:45290623:C:G	45290623	NA,G	NA,C	NA,1	NA,-inf	NA,inf	NA,1.81768	0.000322189	0.000541717
3	chr1:45139256:A:C	45139256	NA,C	NA,A	NA,1	NA,-inf	NA,inf	NA,1.80821	0.000321957	0.000540537
3	chr1:45155166:G:A	45155166	A,A	G,G	1,1	-inf,-inf	inf,inf	0.872397,2.68712	0.000321918	0.000541416
3	chr1:45174096:A:G	45174096	G,G	A,A	1,1	-inf,-inf	inf,inf	0.873137,2.67597	0.000321902	0.000541
3	chr1:46463118:C:T	46463118	T,T	C,C	1,1	-inf,-inf	inf,inf	0.623113,2.61392	0.00032139	0.000616401
3	chr1:45174816:ACAGTT:A	45174816	NA,A	NA,ACAGTT	NA,1	NA,-inf	NA,inf	NA,1.80607	0.000321012	0.000538782
3	chr1:45196786:A:G	45196786	NA,G	NA,A	NA,1	NA,-inf	NA,inf	NA,1.80449	0.000320218	0.000537369
3	chr1:45151622:G:A	45151622	NA,A	NA,G	NA,1	NA,-inf	NA,inf	NA,1.80373	0.000319889	0.000536781
3	chr1:45179978:C:G	45179978	NA,G	NA,C	NA,1	NA,-inf	NA,inf	NA,1.80359	0.000319758	0.000536553
3	chr1:45254438:G:A	45254438	A,A	G,G	1,1	-inf,-inf	inf,inf	1.67176,0.855696	0.000319645	0.000524659
3	chr1:45377213:A:T	45377213	NA,T	NA,A	NA,1	NA,-inf	NA,inf	NA,4.13019	0.000318873	0.00523157
3	chr1:45933885:A:C	45933885	C,C	A,A	1,1	inf,inf	inf,inf	0.192587,1.27706	0.000318696	0.000462501
3	chr1:45207111:T:C	45207111	C,C	T,T	1,1	-inf,-inf	inf,inf	0.814284,2.78192	0.000318312	0.000545247
3	chr1:45064021:G:A	45064021	A,A	G,G	1,1	-inf,-inf	inf,inf	1.58459,1.06745	0.000317548	0.000563391
3	chr1:45157279:A:G	45157279	NA,G	NA,A	NA,1	NA,-inf	NA,inf	NA,1.79775	0.000316831	0.000531349
3	chr1:45437614:C:T	45437614	T,T	C,C	1,1	-inf,inf	inf,inf	1.87911,1.63818	0.000316565	0.000472663
3	chr1:45165781:C:T	45165781	T,T	C,C	1,1	-inf,inf	inf,inf	1.37183,0.695483	0.000313907	0.000444658
3	chr1:45897638:T:C	45897638	NA,C	NA,T	NA,1	NA,-inf	NA,inf	NA,2.11649	0.000313656	0.000438952
3	chr1:45226665:C:T	45226665	T,T	C,C	1,1	-inf,-inf	inf,inf	1.28667,1.52527	0.00031247	0.000355478
3	chr1:45179397:C:T	45179397	T,T	C,C	1,1	-inf,-inf	inf,inf	0.893164,2.62487	0.000311353	0.000520714
3	chr1:45095318:G:A	45095318	A,A	G,G	1,1	-inf,-inf	inf,inf	1.68536,0.641426	0.000311146	0.000488353
3	chr1:45414997:C:T	45414997	T,T	C,C	1,1	inf,inf	inf,inf	6.28326,0.730166	0.000310894	0.000445485
3	chr1:45566871:G:A	45566871	A,NA	G,NA	1,NA	inf,NA	inf,NA	3.05668,NA	0.000310718	0.000423411
3	chr1:46626741:T:C	46626741	NA,C	NA,T	NA,1	NA,inf	NA,inf	NA,1.38932	0.000310348	0.000441377
3	chr1:45050795:A:G	45050795	NA,G	NA,A	NA,1	NA,-inf	NA,inf	NA,1.57572	0.000310308	0.000499605
3	chr1:45743966:A:C	45743966	NA,C	NA,A	NA,1	NA,-inf	NA,inf	NA,2.21824	0.000309012	0.000446122
3	chr1:45209448:A:G	45209448	G,G	A,A	1,1	-inf,-inf	inf,inf	0.8582,2.70249	0.000308765	0.000524348
3	chr1:45752502:A:C	45752502	NA,C	NA,A	NA,1	NA,-inf	NA,inf	NA,2.21622	0.000308502	0.000445237
3	chr1:46077073:TG:T	46077073	NA,T	NA,TG	NA,1	NA,-inf	NA,inf	NA,2.16797	0.000307911	0.000654375
3	chr1:45527768:A:G	45527768	NA,G	NA,A	NA,1	NA,inf	NA,inf	NA,1.27501	0.000307708	0.000463691
3	chr1:45317712:A:G	45317712	G,G	A,A	1,1	inf,-inf	inf,inf	2.60716,0.296281	0.000307511	0.000422983
3	chr1:45787045:T:C	45787045	C,C	T,T	1,1	-inf,-inf	inf,inf	0.0806577,1.45216	0.000306915	0.000511855
3	chr1:45784072:T:C	45784072	NA,C	NA,T	NA,1	NA,-inf	NA,inf	NA,2.25234	0.000306619	0.000445866
3	chr1:45895766:A:C	45895766	NA,C	NA,A	NA,1	NA,inf	NA,inf	NA,1.24975	0.000306608	0.00045616
3	chr1:45229000:A:G	45229000	G,G	A,A	1,1	-inf,-inf	inf,inf	0.858716,2.70221	0.000305978	0.000520112
3	chr1:45123343:AT:A	45123343	A,A	AT,AT	1,1	-inf,-inf	inf,inf	0.895339,2.62929	0.000305912	0.000511572
3	chr1:45207860:G:A	45207860	NA,A	NA,G	NA,1	NA,-inf	NA,inf	NA,1.77633	0.000305899	0.00051238
3	chr1:45278940:T:C	45278940	C,C	T,T	1,1	-inf,-inf	inf,inf	1.04245,1.48269	0.000305875	0.000343956
3	chr1:45057900:T:A	45057900	A,A	T,T	1,1	inf,inf	inf,inf	1.94725,0.539352	0.000304672	0.000425124
3	chr1:45720662:C:G	45720662	NA,G	NA,C	NA,1	NA,-inf	NA,inf	NA,1.30782	0.000304662	0.000390645
3	chr1:45348386:A:G	45348386	G,G	A,A	1,1	inf,-inf	inf,inf	4.96755,1.04232	0.000304348	0.000655228
3	chr1:45714709:C:T	45714709	NA,T	NA,C	NA,1	NA,-inf	NA,inf	NA,1.30724	0.000304295	0.000390191
3	chr1:45277855:A:C	45277855	C,C	A,A	1,1	-inf,-inf	inf,inf	1.03136,1.48808	0.000304085	0.000341855
3	chr1:45079497:C:T	45079497	NA,T	NA,C	NA,1	NA,-inf	NA,inf	NA,1.79797	0.000303764	0.000517448
3	chr1:45368176:A:T	45368176	NA,T	NA,A	NA,1	NA,-inf	NA,inf	NA,3.83051	0.000303298	0.00218755
3	chr1:45581451:T:G	45581451	NA,G	NA,T	NA,1	NA,-inf	NA,inf	NA,2.20309	0.000302922	0.000436996
3	chr1:45508487:C:G	45508487	G,NA	C,NA	1,NA	inf,NA	inf,NA	2.60449,NA	0.00030291	0.000413206
3	chr1:46412648:A:C	46412648	NA,C	NA,A	NA,1	NA,inf	NA,inf	NA,1.23758	0.000302747	0.000396178
3	chr1:45748085:TTTGA:T	45748085	NA,T	NA,TTTGA	NA,1	NA,-inf	NA,inf	NA,2.19512	0.00030273	0.000436392
3	chr1:45281827:G:A	45281827	NA,A	NA,G	NA,1	NA,-inf	NA,inf	NA,1.78615	0.0003017	0.000521508
3	chr1:46587367:C:A	46587367	NA,A	NA,C	NA,1	NA,inf	NA,inf	NA,1.2521	0.00030101	0.000420239
3	chr1:45125717:T:C	45125717	C,C	T,T	1,1	-inf,-inf	inf,inf	0.886812,2.62693	0.00029998	0.000501544
3	chr1:46033854:A:G	46033854	G,G	A,A	1,1	inf,inf	inf,inf	1.15013,0.301698	0.000299314	0.000415409
3	chr1:45191245:G:T	45191245	T,T	G,G	1,1	-inf,-inf	inf,inf	0.868313,2.65038	0.000298825	0.000501406
3	chr1:46135677:T:G	46135677	G,NA	T,NA	1,NA	inf,NA	inf,NA	0.732276,NA	0.000298115	0.000409844
3	chr1:45305393:G:C	45305393	C,C	G,G	1,1	inf,-inf	inf,inf	2.5868,0.333512	0.000297518	0.000412962
3	chr1:46050552:C:T	46050552	T,NA	C,NA	1,NA	inf,NA	inf,NA	2.56148,NA	0.000296358	0.000407354
3	chr1:45233912:A:G	45233912	G,G	A,A	1,1	-inf,-inf	inf,inf	0.843712,2.70407	0.000296335	0.000503569
3	chr1:46427599:C:T	46427599	NA,T	NA,C	NA,1	NA,inf	NA,inf	NA,1.23708	0.00029598	0.000414999
3	chr1:46473601:G:A	46473601	A,A	G,G	1,1	inf,inf	inf,inf	1.6578,1.44036	0.000295324	0.000434697
3	chr1:45717880:T:C	45717880	NA,C	NA,T	NA,1	NA,-inf	NA,inf	NA,2.18494	0.000295171	0.000425775
3	chr1:45572463:G:A	45572463	NA,A	NA,G	NA,1	NA,-inf	NA,inf	NA,2.18075	0.000294097	0.000424067
3	chr1:45789600:A:G	45789600	G,G	A,A	1,1	-inf,-inf	inf,inf	0.0615036,1.47407	0.000293706	0.00049234
3	chr1:45433442:G:A	45433442	A,A	G,G	1,1	inf,inf	inf,inf	6.248,0.901968	0.000293676	0.000435558
3	chr1:45788778:G:A	45788778	NA,A	NA,G	NA,1	NA,-inf	NA,inf	NA,2.16095	0.000293643	0.000421117
3	chr1:45716520:C:T	45716520	T,NA	C,NA	1,NA	inf,NA	inf,NA	3.05151,NA	0.000293591	0.000400193
3	chr1:45619706:C:T	45619706	NA,T	NA,C	NA,1	NA,-inf	NA,inf	NA,2.17893	0.000293364	0.000422977
3	chr1:45220192:G:A	45220192	NA,A	NA,G	NA,1	NA,-inf	NA,inf	NA,1.74875	0.000293082	0.000489616
3	chr1:45112260:T:A	45112260	A,A	T,T	1,1	-inf,-inf	inf,inf	0.85145,2.66124	0.000292938	0.000491784
3	chr1:45136404:T:C	45136404	C,C	T,T	1,1	-inf,-inf	inf,inf	0.874427,2.62373	0.000292056	0.000488348
3	chr1:45344272:G:T	45344272	T,NA	G,NA	1,NA	-inf,NA	inf,NA	2.10293,NA	0.000292012	0.000399758
3	chr1:46088427:CATA:C	46088427	C,NA	CATA,NA	1,NA	-inf,NA	inf,NA	1.96077,NA	0.000291857	0.000388257
3	chr1:45288014:A:C	45288014	C,C	A,A	1,1	-inf,-inf	inf,inf	1.01981,1.4731	0.000289367	0.000325602
3	chr1:45753774:G:A	45753774	NA,A	NA,G	NA,1	NA,-inf	NA,inf	NA,2.17037	0.000289285	0.000417159
3	chr1:46152440:A:G	46152440	G,NA	A,NA	1,NA	-inf,NA	inf,NA	1.47527,NA	0.000289189	0.000396582
3	chr1:45485652:G:A	45485652	NA,A	NA,G	NA,1	NA,inf	NA,inf	NA,1.26002	0.000289139	0.000425327
3	chr1:45774925:A:G	45774925	NA,G	NA,A	NA,1	NA,-inf	NA,inf	NA,2.14585	0.00028696	0.000411573
3	chr1:45775752:A:G	45775752	NA,G	NA,A	NA,1	NA,-inf	NA,inf	NA,2.1439	0.000286015	0.000410232
3	chr1:45119535:C:T	45119535	T,T	C,C	1,1	-inf,-inf	inf,inf	0.880257,2.60182	0.000286008	0.000477802
3	chr1:45788750:C:A	45788750	A,A	C,C	1,1	-inf,-inf	inf,inf	0.0557347,1.47273	0.000285782	0.000479273
3	chr1:45353562:G:T	45353562	NA,T	NA,G	NA,1	NA,-inf	NA,inf	NA,1.87744	0.000285735	0.000537377
3	chr1:45229124:C:T	45229124	T,T	C,C	1,1	-inf,-inf	inf,inf	0.880358,2.62317	0.000284664	0.000480216
3	chr1:46604173:T:A	46604173	NA,A	NA,T	NA,1	NA,-inf	NA,inf	NA,1.64062	0.000284576	0.000476769
3	chr1:45393660:G:A	45393660	A,A	G,G	1,1	inf,inf	inf,inf	6.15215,0.778726	0.000284505	0.00041506
3	chr1:46365480:C:T	46365480	NA,T	NA,C	NA,1	NA,-inf	NA,inf	NA,3.0258	0.00028439	0.00128495
3	chr1:45228345:T:C	45228345	C,C	T,T	1,1	-inf,-inf	inf,inf	1.26561,1.49374	0.000284375	0.000324097
3	chr1:45576830:G:A	45576830	NA,A	NA,G	NA,1	NA,-inf	NA,inf	NA,2.15426	0.000283805	0.000408852
3	chr1:45624568:C:G	45624568	G,NA	C,NA	1,NA	inf,NA	inf,NA	2.50069,NA	0.000283763	0.000387315
3	chr1:46548397:G:T	46548397	T,T	G,G	1,1	-inf,inf	inf,inf	2.03941,0.0258666	0.000283634	0.000386965
3	chr1:45399089:C:T	45399089	T,T	C,C	1,1	inf,inf	inf,inf	6.12961,0.485737	0.000282953	0.000393576
3	chr1:45349908:A:G	45349908	G,G	A,A	1,1	inf,-inf	inf,inf	4.61601,1.24162	0.000282749	0.000635357
3	chr1:45036880:C:T	45036880	T,T	C,C	1,1	inf,inf	inf,inf	1.74651,0.621139	0.000282642	0.000395264
3	chr1:45788315:C:T	45788315	NA,T	NA,C	NA,1	NA,-inf	NA,inf	NA,2.13212	0.000282273	0.000404773
3	chr1:45919279:T:C	45919279	C,NA	T,NA	1,NA	inf,NA	inf,NA	0.936586,NA	0.000282226	0.000386235
3	chr1:45544274:G:T	45544274	T,T	G,G	1,1	-inf,inf	inf,inf	4.92784,0.700807	0.000281852	0.00056619
3	chr1:46603373:A:C	46603373	NA,C	NA,A	NA,1	NA,-inf	NA,inf	NA,1.63409	0.00028138	0.000471186
3	chr1:45388243:T:C	45388243	NA,C	NA,T	NA,1	NA,inf	NA,inf	NA,1.21666	0.000281166	0.000419663
3	chr1:45212146:C:A	45212146	A,A	C,C	1,1	-inf,-inf	inf,inf	1.6461,0.714704	0.000280894	0.000442126
3	chr1:45130775:C:G	45130775	G,G	C,C	1,1	-inf,-inf	inf,inf	0.880373,2.59	0.000280721	0.000468098
3	chr1:45347769:T:C	45347769	C,C	T,T	1,1	inf,-inf	inf,inf	4.60954,1.24239	0.000280709	0.000631927
3	chr1:45320693:GCCACCACA:G	45320693	NA,G	NA,GCCACCACA	NA,1	NA,inf	NA,inf	NA,1.32977	0.000280632	0.000412156
3	chr1:45379591:A:G	45379591	NA,G	NA,A	NA,1	NA,-inf	NA,inf	NA,4.0019	0.000280129	0.00419981
3	chr1:45319939:C:T	45319939	NA,T	NA,C	NA,1	NA,inf	NA,inf	NA,1.32861	0.000280041	0.000411276
3	chr1:45528430:G:T	45528430	NA,T	NA,G	NA,1	NA,-inf	NA,inf	NA,5.19709	0.000279508	0.0243223
3	chr1:45280154:T:A	45280154	A,A	T,T	1,1	-inf,-inf	inf,inf	1.01232,1.46029	0.000279373	0.000314686
3	chr1:46595643:T:C	46595643	NA,C	NA,T	NA,1	NA,-inf	NA,inf	NA,1.62983	0.00027926	0.000467432
3	chr1:45788356:G:A	45788356	NA,A	NA,G	NA,1	NA,inf	NA,inf	NA,1.20139	0.000278994	0.000414246
3	chr1:45348148:G:A	45348148	A,A	G,G	1,1	inf,-inf	inf,inf	4.63109,1.22051	0.00027835	0.000621278
3	chr1:46617470:C:T	46617470	NA,T	NA,C	NA,1	NA,-inf	NA,inf	NA,1.46845	0.000278273	0.000414979
3	chr1:45890486:A:G	45890486	NA,G	NA,A	NA,1	NA,-inf	NA,inf	NA,2.09535	0.000277981	0.000582596
3	chr1:45942697:A:C	45942697	NA,C	NA,A	NA,1	NA,-inf	NA,inf	NA,2.09535	0.000277981	0.000582596
3	chr1:46316056:C:T	46316056	T,NA	C,NA	1,NA	inf,NA	inf,NA	2.23286,NA	0.000277749	0.000382822
3	chr1:46597984:G:A	46597984	NA,A	NA,G	NA,1	NA,-inf	NA,inf	NA,1.62524	0.000277508	0.000464184
3	chr1:46129657:A:G	46129657	G,G	A,A	1,1	inf,inf	inf,inf	5.31995,3.45078	0.000277343	0.00098638
3	chr1:46617243:C:T	46617243	NA,T	NA,C	NA,1	NA,-inf	NA,inf	NA,1.46562	0.000276812	0.000412763
3	chr1:46602656:T:A	46602656	NA,A	NA,T	NA,1	NA,-inf	NA,inf	NA,1.62333	0.000276511	0.000464127
3	chr1:46095888:C:T	46095888	T,T	C,C	1,1	inf,inf	inf,inf	0.0541046,1.49993	0.000276158	0.000437978
3	chr1:46604899:A:G	46604899	NA,G	NA,A	NA,1	NA,-inf	NA,inf	NA,1.62086	0.000276059	0.000461292
3	chr1:45777861:T:C	45777861	NA,C	NA,T	NA,1	NA,-inf	NA,inf	NA,2.11394	0.000274243	0.000393093
3	chr1:45746328:A:G	45746328	NA,G	NA,A	NA,1	NA,-inf	NA,inf	NA,2.13023	0.000273587	0.000394203
3	chr1:45868294:T:C	45868294	C,NA	T,NA	1,NA	inf,NA	inf,NA	0.922017,NA	0.000273281	0.000374007
3	chr1:45541003:C:T	45541003	T,T	C,C	1,1	inf,inf	inf,inf	6.79428,1.0509	0.000273216	0.000478818
3	chr1:45094593:C:T	45094593	NA,T	NA,C	NA,1	NA,-inf	NA,inf	NA,1.72788	0.000272904	0.000461379
3	chr1:45306666:T:C	45306666	NA,C	NA,T	NA,1	NA,-inf	NA,inf	NA,2.9817	0.000272512	0.00176153
3	chr1:46080542:T:C	46080542	C,NA	T,NA	1,NA	inf,NA	inf,NA	0.695195,NA	0.000271942	0.000373884
3	chr1:45936606:C:G	45936606	G,NA	C,NA	1,NA	-inf,NA	inf,NA	0.66178,NA	0.00027177	0.000371542
3	chr1:45225500:A:G	45225500	G,G	A,A	1,1	-inf,-inf	inf,inf	1.61006,0.803617	0.00027093	0.000439135
3	chr1:46106012:C:A	46106012	A,A	C,C	1,1	inf,inf	inf,inf	0.106619,1.32396	0.000270411	0.000466719
3	chr1:46093255:C:A	46093255	A,A	C,C	1,1	inf,inf	inf,inf	0.104278,1.32927	0.000270354	0.000467088
3	chr1:45567244:C:G	45567244	NA,G	NA,C	NA,1	NA,-inf	NA,inf	NA,2.08253	0.000269848	0.000384326
3	chr1:45163900:G:C	45163900	C,NA	G,NA	1,NA	-inf,NA	inf,NA	0.593637,NA	0.000269667	0.000370412
3	chr1:45937177:C:T	45937177	T,T	C,C	1,1	inf,inf	inf,inf	1.12891,0.243514	0.000269558	0.000372878
3	chr1:45200267:G:A	45200267	A,A	G,G	1,1	-inf,-inf	inf,inf	0.865933,2.57633	0.000269091	0.000448267
3	chr1:45574954:T:C	45574954	NA,C	NA,T	NA,1	NA,-inf	NA,inf	NA,2.11834	0.000268855	0.000387435
3	chr1:45663924:G:GA	45663924	NA,GA	NA,G	NA,1	NA,-inf	NA,inf	NA,2.11793	0.000268675	0.000387366
3	chr1:45649817:T:C	45649817	NA,C	NA,T	NA,1	NA,-inf	NA,inf	NA,2.11623	0.000267831	0.000386139
3	chr1:45428139:G:A	45428139	A,A	G,G	1,1	inf,inf	inf,inf	1.25205,0.0183289	0.000267498	0.00036253
3	chr1:45547076:C:G	45547076	G,G	C,C	1,1	-inf,-inf	inf,inf	5.7965,1.86625	0.000267122	0.000429058
3	chr1:46535756:A:T	46535756	T,NA	A,NA	1,NA	-inf,NA	inf,NA	1.48002,NA	0.000266894	0.000362314
3	chr1:46626874:C:T	46626874	NA,T	NA,C	NA,1	NA,inf	NA,inf	NA,1.32394	0.000266656	0.0003813
3	chr1:46481922:A:G	46481922	NA,G	NA,A	NA,1	NA,-inf	NA,inf	NA,1.16121	0.000266141	0.000349116
3	chr1:45638280:A:G	45638280	NA,G	NA,A	NA,1	NA,inf	NA,inf	NA,1.20454	0.000265827	0.000390268
3	chr1:45387755:C:T	45387755	NA,T	NA,C	NA,1	NA,-inf	NA,inf	NA,0.780593	0.000264595	0.000348014
3	chr1:45639172:A:G	45639172	NA,G	NA,A	NA,1	NA,-inf	NA,inf	NA,2.10935	0.000264537	0.000381443
3	chr1:45656232:T:C	45656232	NA,C	NA,T	NA,1	NA,-inf	NA,inf	NA,2.10627	0.000264097	0.000380729
3	chr1:45135517:C:T	45135517	NA,T	NA,C	NA,1	NA,-inf	NA,inf	NA,1.23401	0.0002636	0.000339979
3	chr1:45632075:C:G	45632075	NA,G	NA,C	NA,1	NA,-inf	NA,inf	NA,2.10438	0.000263501	0.000379823
3	chr1:45630816:A:G	45630816	NA,G	NA,A	NA,1	NA,-inf	NA,inf	NA,2.10418	0.000263364	0.000379633
3	chr1:46110261:GCCA:G	46110261	G,G	GCCA,GCCA	1,1	inf,inf	inf,inf	0.0750009,1.28907	0.000263257	0.000451442
3	chr1:45625384:G:A	45625384	NA,A	NA,G	NA,1	NA,-inf	NA,inf	NA,2.10344	0.000262857	0.00037895
3	chr1:45627144:C:T	45627144	NA,T	NA,C	NA,1	NA,-inf	NA,inf	NA,2.10233	0.00026272	0.000378684
3	chr1:45637098:T:G	45637098	NA,G	NA,T	NA,1	NA,-inf	NA,inf	NA,2.10171	0.000262518	0.000378385
3	chr1:45378138:A:T	45378138	T,T	A,A	1,1	inf,-inf	inf,inf	5.17777,0.661938	0.00026249	0.000524319
3	chr1:45673964:G:T	45673964	NA,T	NA,G	NA,1	NA,-inf	NA,inf	NA,2.09925	0.000262204	0.000378015
3	chr1:45365152:A:G	45365152	G,G	A,A	1,1	inf,-inf	inf,inf	4.63284,1.2127	0.000261827	0.000580873
3	chr1:45674423:CTT:C	45674423	NA,C	NA,CTT	NA,1	NA,-inf	NA,inf	NA,2.09974	0.0002618	0.000377334
3	chr1:45271728:G:A	45271728	A,A	G,G	1,1	-inf,-inf	inf,inf	1.04754,1.39837	0.000261691	0.000295517
3	chr1:45369678:G:A	45369678	NA,A	NA,G	NA,1	NA,-inf	NA,inf	NA,0.781038	0.000261523	0.000344368
3	chr1:45944228:G:A	45944228	A,NA	G,NA	1,NA	inf,NA	inf,NA	0.90558,NA	0.000261318	0.000357838
3	chr1:46496242:A:C	46496242	C,C	A,A	1,1	-inf,-inf	inf,inf	0.00192796,2.01847	0.00026082	0.000332414
3	chr1:45288302:G:A	45288302	A,A	G,G	1,1	-inf,-inf	inf,inf	0.98299,1.45073	0.000260742	0.000293872
3	chr1:45613505:T:C	45613505	NA,C	NA,T	NA,1	NA,-inf	NA,inf	NA,2.09418	0.000259997	0.000374525
3	chr1:46594795:G:C	46594795	NA,C	NA,G	NA,1	NA,inf	NA,inf	NA,1.17129	0.000259368	0.000361899
3	chr1:46580249:G:C	46580249	NA,C	NA,G	NA,1	NA,inf	NA,inf	NA,1.16918	0.000258321	0.000360442
3	chr1:45653726:TCTCA:T	45653726	NA,T	NA,TCTCA	NA,1	NA,-inf	NA,inf	NA,2.08919	0.000258192	0.0003719
3	chr1:45967327:A:C	45967327	C,C	A,A	1,1	-inf,-inf	inf,inf	0.00284895,1.54281	0.000258016	0.000431969
3	chr1:45432406:C:T	45432406	T,NA	C,NA	1,NA	-inf,NA	inf,NA	0.692083,NA	0.000257496	0.000352823
3	chr1:45347362:C:T	45347362	T,T	C,C	1,1	inf,-inf	inf,inf	4.5821,1.20394	0.000257025	0.000569536
3	chr1:46116261:A:G	46116261	G,G	A,A	1,1	inf,inf	inf,inf	5.31555,3.39153	0.000256741	0.000891761
3	chr1:45309290:A:T	45309290	NA,T	NA,A	NA,1	NA,inf	NA,inf	NA,1.27586	0.00025627	0.000376556
3	chr1:45197135:A:G	45197135	G,G	A,A	1,1	-inf,-inf	inf,inf	0.847731,2.56522	0.000255314	0.000425164
3	chr1:45678367:C:T	45678367	NA,T	NA,C	NA,1	NA,-inf	NA,inf	NA,2.08011	0.000255002	0.000367329
3	chr1:45540036:G:T	45540036	T,T	G,G	1,1	-inf,inf	inf,inf	4.79205,0.732836	0.00025471	0.000518461
3	chr1:46425185:C:T	46425185	T,T	C,C	1,1	-inf,inf	inf,inf	0.163763,1.9655	0.000254098	0.000326278
3	chr1:45272182:G:A	45272182	A,A	G,G	1,1	-inf,-inf	inf,inf	1.04634,1.38438	0.000253942	0.00028698
3	chr1:45088934:C:A	45088934	A,NA	C,NA	1,NA	-inf,NA	inf,NA	0.569899,NA	0.000253048	0.000347609
3	chr1:45070645:T:C	45070645	C,NA	T,NA	1,NA	-inf,NA	inf,NA	0.56938,NA	0.00025302	0.000347568
3	chr1:45974580:A:C	45974580	C,C	A,A	1,1	-inf,-inf	inf,inf	0.0179054,1.49491	0.000252431	0.000419728
3	chr1:45247212:C:T	45247212	NA,T	NA,C	NA,1	NA,-inf	NA,inf	NA,1.20043	0.000251346	0.000324494
3	chr1:46431280:A:C	46431280	NA,C	NA,A	NA,1	NA,inf	NA,inf	NA,1.1585	0.000251135	0.000331631
3	chr1:45069421:G:A	45069421	NA,A	NA,G	NA,1	NA,-inf	NA,inf	NA,0.811684	0.000250345	0.000332588
3	chr1:45238306:G:T	45238306	T,NA	G,NA	1,NA	-inf,NA	inf,NA	0.564539,NA	0.00025014	0.000343591
3	chr1:46168604:C:T	46168604	NA,T	NA,C	NA,1	NA,-inf	NA,inf	NA,1.19361	0.000249913	0.000318281
3	chr1:45423426:G:A	45423426	NA,A	NA,G	NA,1	NA,-inf	NA,inf	NA,3.83245	0.000249659	0.00364103
3	chr1:45316281:G:GT	45316281	NA,GT	NA,G	NA,1	NA,inf	NA,inf	NA,1.26136	0.000249328	0.000365456
3	chr1:45699867:C:T	45699867	T,NA	C,NA	1,NA	inf,NA	inf,NA	2.93333,NA	0.000249165	0.000339816
3	chr1:46430115:A:G	46430115	NA,G	NA,A	NA,1	NA,inf	NA,inf	NA,1.22567	0.000248888	0.000331011
3	chr1:45851547:C:T	45851547	T,T	C,C	1,1	inf,inf	inf,inf	1.09717,0.246051	0.000248535	0.00034391
3	chr1:45284323:T:C	45284323	C,C	T,T	1,1	-inf,-inf	inf,inf	1.17622,1.54187	0.000248362	0.000281518
3	chr1:45277242:C:T	45277242	T,T	C,C	1,1	-inf,-inf	inf,inf	1.00633,1.40384	0.000247761	0.000279846
3	chr1:46138726:G:T	46138726	T,NA	G,NA	1,NA	-inf,NA	inf,NA	0.629321,NA	0.000247593	0.000338552
3	chr1:45384120:C:A	45384120	A,A	C,C	1,1	inf,-inf	inf,inf	4.64273,1.16431	0.000247485	0.00053941
3	chr1:45317120:G:T	45317120	NA,T	NA,G	NA,1	NA,-inf	NA,inf	NA,2.72934	0.000246034	0.00116397
3	chr1:45620009:C:T	45620009	NA,T	NA,C	NA,1	NA,-inf	NA,inf	NA,2.05192	0.000245692	0.000353654
3	chr1:46518378:C:T	46518378	NA,T	NA,C	NA,1	NA,inf	NA,inf	NA,1.13392	0.000245401	0.000341516
3	chr1:45213618:G:T	45213618	NA,T	NA,G	NA,1	NA,-inf	NA,inf	NA,1.19547	0.000245267	0.000316611
3	chr1:46427790:G:A	46427790	NA,A	NA,G	NA,1	NA,inf	NA,inf	NA,1.21795	0.000245061	0.000326072
3	chr1:45032733:C:T	45032733	T,T	C,C	1,1	-inf,-inf	inf,inf	1.56285,2.35231	0.000245037	0.000711233
3	chr1:45536686:C:G	45536686	NA,G	NA,C	NA,1	NA,-inf	NA,inf	NA,5.04591	0.000244997	0.0185443
3	chr1:45056588:G:A	45056588	A,A	G,G	1,1	inf,inf	inf,inf	1.86148,0.504461	0.000244728	0.000341075
3	chr1:45366243:G:C	45366243	C,C	G,G	1,1	inf,-inf	inf,inf	4.56966,1.21485	0.000244596	0.000543354
3	chr1:45174329:A:G	45174329	NA,G	NA,A	NA,1	NA,-inf	NA,inf	NA,1.19386	0.000244572	0.000315729
3	chr1:45132696:T:C	45132696	NA,C	NA,T	NA,1	NA,-inf	NA,inf	NA,1.19386	0.000244572	0.000315729
3	chr1:45209558:A:G	45209558	NA,G	NA,A	NA,1	NA,-inf	NA,inf	NA,1.19386	0.000244572	0.000315729
3	chr1:45277589:G:A	45277589	A,A	G,G	1,1	-inf,-inf	inf,inf	1.01637,1.38853	0.000244483	0.000276306
3	chr1:45309024:T:G	45309024	NA,G	NA,T	NA,1	NA,inf	NA,inf	NA,1.25062	0.000244248	0.000357748
3	chr1:45220639:A:C	45220639	C,C	A,A	1,1	-inf,-inf	inf,inf	1.58763,0.7038	0.000244073	0.000383046
3	chr1:46404625:C:T	46404625	NA,T	NA,C	NA,1	NA,inf	NA,inf	NA,1.1203	0.000243666	0.000319559
3	chr1:46036721:A:G	46036721	G,G	A,A	1,1	inf,inf	inf,inf	0.182388,1.11824	0.000242945	0.00037777
3	chr1:45504436:A:G	45504436	NA,G	NA,A	NA,1	NA,-inf	NA,inf	NA,5.02758	0.000241247	0.0179267
3	chr1:46429597:C:T	46429597	NA,T	NA,C	NA,1	NA,inf	NA,inf	NA,1.20684	0.000240639	0.000320153
3	chr1:46372222:G:A	46372222	NA,A	NA,G	NA,1	NA,inf	NA,inf	NA,1.16285	0.000240344	0.000345136
3	chr1:45205509:AAG:A	45205509	NA,A	NA,AAG	NA,1	NA,-inf	NA,inf	NA,1.01463	0.000240024	0.000330113
3	chr1:45525565:C:T	45525565	NA,T	NA,C	NA,1	NA,-inf	NA,inf	NA,5.02114	0.00023985	0.0177702
3	chr1:46174934:T:C	46174934	C,C	T,T	1,1	-inf,inf	inf,inf	0.0414658,2.13854	0.000239682	0.000402834
3	chr1:45036393:T:C	45036393	C,NA	T,NA	1,NA	-inf,NA	inf,NA	1.52356,NA	0.000239434	0.000328868
3	chr1:45344419:A:G	45344419	G,G	A,A	1,1	inf,-inf	inf,inf	4.66978,1.06059	0.000238779	0.000518568
3	chr1:45369369:T:C	45369369	C,C	T,T	1,1	inf,-inf	inf,inf	4.67822,1.03699	0.000238433	0.000499291
3	chr1:46429916:A:C	46429916	NA,C	NA,A	NA,1	NA,inf	NA,inf	NA,1.19975	0.000237819	0.000316501
3	chr1:45537961:C:T	45537961	NA,T	NA,C	NA,1	NA,-inf	NA,inf	NA,5.00793	0.000237209	0.0173503
3	chr1:46495983:CT:C	46495983	C,C	CT,CT	1,1	-inf,-inf	inf,inf	0.0224626,1.97478	0.000236908	0.000302509
3	chr1:46121858:G:A	46121858	A,A	G,G	1,1	inf,inf	inf,inf	1.07559,0.266861	0.000236523	0.000327842
3	chr1:45200080:G:A	45200080	NA,A	NA,G	NA,1	NA,-inf	NA,inf	NA,1.00556	0.000235916	0.000324467
3	chr1:45911018:G:T	45911018	T,T	G,G	1,1	-inf,-inf	inf,inf	0.0221641,1.4434	0.000235446	0.000389005
3	chr1:45338283:C:T	45338283	NA,T	NA,C	NA,1	NA,inf	NA,inf	NA,1.14762	0.000235259	0.000343665
3	chr1:46492839:C:A	46492839	A,A	C,C	1,1	-inf,-inf	inf,inf	0.0667717,1.95852	0.000235152	0.000300406
3	chr1:46145373:A:T	46145373	T,NA	A,NA	1,NA	-inf,NA	inf,NA	4.1965,NA	0.000235028	0.000326468
3	chr1:46511199:G:C	46511199	NA,C	NA,G	NA,1	NA,-inf	NA,inf	NA,2.02126	0.000234997	0.000473949
3	chr1:45044988:A:G	45044988	G,G	A,A	1,1	inf,inf	inf,inf	1.27777,1.23594	0.000234636	0.000270183
3	chr1:45992626:A:G	45992626	G,G	A,A	1,1	inf,-inf	inf,inf	0.00351722,1.5053	0.000234629	0.000391696
3	chr1:45786829:G:A	45786829	A,NA	G,NA	1,NA	inf,NA	inf,NA	0.852703,NA	0.000234431	0.000321086
3	chr1:45529043:G:A	45529043	A,A	G,G	1,1	inf,inf	inf,inf	0.64009,0.450344	0.000233926	0.00030877
3	chr1:45271556:G:A	45271556	NA,A	NA,G	NA,1	NA,inf	NA,inf	NA,1.20415	0.000233634	0.000338728
3	chr1:46494881:A:G	46494881	G,G	A,A	1,1	-inf,-inf	inf,inf	0.033668,1.96412	0.000233347	0.000298063
3	chr1:45321514:G:A	45321514	NA,A	NA,G	NA,1	NA,-inf	NA,inf	NA,2.68897	0.000233167	0.0010738
3	chr1:45549281:G:A	45549281	NA,A	NA,G	NA,1	NA,-inf	NA,inf	NA,1.18242	0.000232743	0.000297091
3	chr1:46514682:A:C	46514682	C,C	A,A	1,1	-inf,inf	inf,inf	0.673003,1.31184	0.000232439	0.000317223
3	chr1:46429754:G:C	46429754	NA,C	NA,G	NA,1	NA,inf	NA,inf	NA,1.18667	0.000232265	0.000309156
3	chr1:45547090:G:A	45547090	A,NA	G,NA	1,NA	-inf,NA	inf,NA	2.28947,NA	0.000232264	0.000317203
3	chr1:45280937:T:A	45280937	NA,A	NA,T	NA,1	NA,inf	NA,inf	NA,1.68856	0.000232047	0.000343381
3	chr1:45541821:C:T	45541821	NA,T	NA,C	NA,1	NA,-inf	NA,inf	NA,4.98185	0.000231874	0.0165185
3	chr1:45189844:A:G	45189844	G,G	A,A	1,1	inf,-inf	inf,inf	0.168576,1.98272	0.000231865	0.000272823
3	chr1:46609064:T:G	46609064	NA,G	NA,T	NA,1	NA,inf	NA,inf	NA,1.09351	0.000231186	0.0003205
3	chr1:46176055:T:G	46176055	NA,G	NA,T	NA,1	NA,-inf	NA,inf	NA,1.14631	0.000230657	0.000298399
3	chr1:45538655:C:A	45538655	NA,A	NA,C	NA,1	NA,-inf	NA,inf	NA,4.97108	0.000229718	0.0162207
3	chr1:45796252:C:T	45796252	NA,T	NA,C	NA,1	NA,-inf	NA,inf	NA,1.83136	0.000229	0.000318884
3	chr1:45540633:T:C	45540633	NA,C	NA,T	NA,1	NA,-inf	NA,inf	NA,4.96554	0.000228913	0.0160905
3	chr1:45555356:G:A	45555356	A,NA	G,NA	1,NA	-inf,NA	inf,NA	0.488206,NA	0.000228141	0.000312323
3	chr1:45188869:C:G	45188869	G,NA	C,NA	1,NA	inf,NA	inf,NA	2.15078,NA	0.000227592	0.000310802
3	chr1:45782443:G:A	45782443	NA,A	NA,G	NA,1	NA,-inf	NA,inf	NA,1.60361	0.000227566	0.00030989
3	chr1:45047590:G:C	45047590	NA,C	NA,G	NA,1	NA,-inf	NA,inf	NA,1.15207	0.000227436	0.000294
3	chr1:45253586:G:A	45253586	NA,A	NA,G	NA,1	NA,-inf	NA,inf	NA,1.15273	0.000227326	0.000293894
3	chr1:45260060:G:T	45260060	NA,T	NA,G	NA,1	NA,-inf	NA,inf	NA,1.59105	0.000227141	0.000373234
3	chr1:45281655:C:T	45281655	NA,T	NA,C	NA,1	NA,-inf	NA,inf	NA,1.59062	0.000227062	0.000373857
3	chr1:45181806:C:A	45181806	A,A	C,C	1,1	inf,inf	inf,inf	1.82502,0.50434	0.00022692	0.000316127
3	chr1:46628041:A:C	46628041	C,C	A,A	1,1	inf,inf	inf,inf	1.69734,1.19452	0.000226611	0.000315085
3	chr1:46489034:C:T	46489034	T,T	C,C	1,1	-inf,-inf	inf,inf	0.00913874,1.95633	0.000226534	0.000289522
3	chr1:45658899:A:C	45658899	NA,C	NA,A	NA,1	NA,-inf	NA,inf	NA,1.99233	0.000226125	0.000325184
3	chr1:45541459:G:T	45541459	NA,T	NA,G	NA,1	NA,-inf	NA,inf	NA,4.95037	0.000225978	0.0156595
3	chr1:45906063:C:A	45906063	A,A	C,C	1,1	-inf,-inf	inf,inf	0.0276928,1.40868	0.00022589	0.000371288
3	chr1:45543681:A:G	45543681	NA,G	NA,A	NA,1	NA,-inf	NA,inf	NA,4.94707	0.000225674	0.0152328
3	chr1:45957628:T:A	45957628	A,A	T,T	1,1	-inf,-inf	inf,inf	0.017263,1.43656	0.000225528	0.000372358
3	chr1:45257530:T:C	45257530	NA,C	NA,T	NA,1	NA,-inf	NA,inf	NA,1.14773	0.000225321	0.000291357
3	chr1:45539320:A:G	45539320	NA,G	NA,A	NA,1	NA,-inf	NA,inf	NA,4.94577	0.000224947	0.0154965
3	chr1:45538659:CA:C	45538659	NA,C	NA,CA	NA,1	NA,-inf	NA,inf	NA,4.94626	0.000224826	0.0155085
3	chr1:45907753:T:C	45907753	NA,C	NA,T	NA,1	NA,-inf	NA,inf	NA,1.80765	0.00022472	0.000308096
3	chr1:45763160:A:ACACG	45763160	NA,ACACG	NA,A	NA,1	NA,-inf	NA,inf	NA,1.98972	0.000224382	0.000323284
3	chr1:45547775:C:T	45547775	T,T	C,C	1,1	-inf,-inf	inf,inf	5.65904,1.75784	0.000224251	0.000351574
3	chr1:46088470:A:G	46088470	G,G	A,A	1,1	inf,inf	inf,inf	0.050985,1.39298	0.000223811	0.000350755
3	chr1:46061793:A:G	46061793	G,NA	A,NA	1,NA	inf,NA	inf,NA	0.833595,NA	0.000223008	0.000305354
3	chr1:45540901:T:C	45540901	NA,C	NA,T	NA,1	NA,-inf	NA,inf	NA,4.93383	0.000222828	0.0152038
3	chr1:45030308:C:T	45030308	NA,T	NA,C	NA,1	NA,-inf	NA,inf	NA,1.14105	0.00022258	0.000287937
3	chr1:45502832:G:A	45502832	NA,A	NA,G	NA,1	NA,-inf	NA,inf	NA,4.93226	0.000222318	0.0151164
3	chr1:45313603:G:A	45313603	NA,A	NA,G	NA,1	NA,-inf	NA,inf	NA,1.41668	0.00022222	0.000277059
3	chr1:45513301:A:G	45513301	NA,G	NA,A	NA,1	NA,-inf	NA,inf	NA,4.92949	0.000222109	0.0151079
3	chr1:45531808:C:T	45531808	NA,T	NA,C	NA,1	NA,-inf	NA,inf	NA,4.93048	0.000221956	0.0151168
3	chr1:45284687:G:A	45284687	NA,A	NA,G	NA,1	NA,inf	NA,inf	NA,1.17359	0.000221553	0.000320978
3	chr1:45355721:A:G	45355721	G,G	A,A	1,1	inf,-inf	inf,inf	4.65094,1.02272	0.000221413	0.000473742
3	chr1:45524514:T:C	45524514	NA,C	NA,T	NA,1	NA,-inf	NA,inf	NA,4.92568	0.000221246	0.0150078
3	chr1:45288442:G:A	45288442	A,A	G,G	1,1	-inf,-inf	inf,inf	1.02716,1.32775	0.000220938	0.000250444
3	chr1:45526448:T:A	45526448	NA,A	NA,T	NA,1	NA,-inf	NA,inf	NA,4.92641	0.000220826	0.0149681
3	chr1:45266425:T:C	45266425	NA,C	NA,T	NA,1	NA,-inf	NA,inf	NA,0.931821	0.000220591	0.000300396
3	chr1:46085354:G:A	46085354	A,A	G,G	1,1	inf,inf	inf,inf	0.29981,0.833515	0.000220588	0.000313979
3	chr1:45519860:A:T	45519860	NA,T	NA,A	NA,1	NA,-inf	NA,inf	NA,4.91908	0.000220259	0.0148433
3	chr1:46051405:C:T	46051405	T,NA	C,NA	1,NA	inf,NA	inf,NA	0.820078,NA	0.000219862	0.000301007
3	chr1:46480347:C:T	46480347	T,NA	C,NA	1,NA	-inf,NA	inf,NA	1.53926,NA	0.000219731	0.00030345
3	chr1:45547536:C:T	45547536	T,T	C,C	1,1	-inf,-inf	inf,inf	5.64821,1.74055	0.000219351	0.000342656
3	chr1:45740880:G:A	45740880	A,NA	G,NA	1,NA	inf,NA	inf,NA	0.902811,NA	0.000219324	0.000301363
3	chr1:46511511:G:A	46511511	A,A	G,G	1,1	inf,-inf	inf,inf	1.95668,0.240606	0.000218581	0.000283278
3	chr1:45491009:G:A	45491009	NA,A	NA,G	NA,1	NA,-inf	NA,inf	NA,4.90325	0.000218289	0.0145023
3	chr1:45513993:C:T	45513993	NA,T	NA,C	NA,1	NA,-inf	NA,inf	NA,4.90675	0.000217909	0.0145123
3	chr1:45222116:G:T	45222116	T,NA	G,NA	1,NA	-inf,NA	inf,NA	0.51063,NA	0.000216871	0.000297944
3	chr1:45353817:T:C	45353817	C,C	T,T	1,1	inf,-inf	inf,inf	4.60251,1.04625	0.0002167	0.000468027
3	chr1:45346336:C:T	45346336	NA,T	NA,C	NA,1	NA,-inf	NA,inf	NA,0.69464	0.000216249	0.00028556
3	chr1:45517941:G:A	45517941	NA,A	NA,G	NA,1	NA,-inf	NA,inf	NA,4.89546	0.000215848	0.0142158
3	chr1:45851277:T:C	45851277	C,C	T,T	1,1	-inf,-inf	inf,inf	0.0425517,1.34428	0.000215776	0.00035112
3	chr1:45309277:AC:A	45309277	A,A	AC,AC	1,1	-inf,-inf	inf,inf	0.163268,4.35877	0.000215488	0.00133446
3	chr1:45548061:G:C	45548061	C,C	G,G	1,1	-inf,-inf	inf,inf	5.64205,1.7174	0.000214873	0.000334049
3	chr1:45526056:C:T	45526056	T,T	C,C	1,1	inf,inf	inf,inf	0.62323,0.426303	0.000214781	0.00028327
3	chr1:45439417:T:C	45439417	NA,C	NA,T	NA,1	NA,-inf	NA,inf	NA,4.03606	0.000214392	0.0041479
3	chr1:46199050:T:TC	46199050	NA,TC	NA,T	NA,1	NA,-inf	NA,inf	NA,1.05386	0.000214197	0.000277456
3	chr1:45996387:T:C	45996387	C,C	T,T	1,1	inf,-inf	inf,inf	0.00426365,1.45743	0.000213949	0.000355151
3	chr1:45918904:AG:A	45918904	NA,A	NA,AG	NA,1	NA,-inf	NA,inf	NA,1.11259	0.000213836	0.000275983
3	chr1:45523830:A:G	45523830	NA,G	NA,A	NA,1	NA,-inf	NA,inf	NA,4.84096	0.000213762	0.0131184
3	chr1:45318329:T:C	45318329	NA,C	NA,T	NA,1	NA,-inf	NA,inf	NA,1.41834	0.000213208	0.00027568
3	chr1:46018749:G:C	46018749	C,C	G,G	1,1	-inf,inf	inf,inf	0.0130006,1.47443	0.000212944	0.000354656
3	chr1:45515267:G:C	45515267	NA,C	NA,G	NA,1	NA,-inf	NA,inf	NA,4.87743	0.000212706	0.0137819
3	chr1:45790700:A:G	45790700	NA,G	NA,A	NA,1	NA,-inf	NA,inf	NA,1.55551	0.000212614	0.000290361
3	chr1:46498633:A:G	46498633	G,G	A,A	1,1	inf,-inf	inf,inf	5.48976e-05,1.91737	0.000212416	0.000271301
3	chr1:45537721:A:T	45537721	NA,T	NA,A	NA,1	NA,-inf	NA,inf	NA,4.87761	0.000212333	0.0137453
3	chr1:45394641:TA:T	45394641	T,T	TA,TA	1,1	inf,inf	inf,inf	5.88188,0.711337	0.000212277	0.000302085
3	chr1:45995116:G:A	45995116	A,A	G,G	1,1	-inf,-inf	inf,inf	0.0028465,1.4358	0.000212015	0.000350823
3	chr1:45979585:G:A	45979585	A,A	G,G	1,1	-inf,-inf	inf,inf	0.00553894,1.42862	0.000211665	0.000349716
3	chr1:45508022:C:T	45508022	NA,T	NA,C	NA,1	NA,-inf	NA,inf	NA,4.85225	0.000211122	0.0130141
3	chr1:45176003:A:G	45176003	G,G	A,A	1,1	inf,inf	inf,inf	1.7908,0.501552	0.000211007	0.000293987
3	chr1:46638120:A:G	46638120	NA,G	NA,A	NA,1	NA,inf	NA,inf	NA,1.1715	0.000210281	0.000295694
3	chr1:45786746:G:A	45786746	A,A	G,G	1,1	inf,-inf	inf,inf	0.0129846,1.36499	0.00021024	0.000349046
3	chr1:45454133:T:C	45454133	C,C	T,T	1,1	inf,inf	inf,inf	2.12937,0.18269	0.000209675	0.000285538
3	chr1:45893048:A:G	45893048	G,G	A,A	1,1	-inf,-inf	inf,inf	0.0296887,1.35843	0.000209028	0.000341287
3	chr1:46618091:T:C	46618091	NA,C	NA,T	NA,1	NA,-inf	NA,inf	NA,1.2979	0.000207742	0.000318813
3	chr1:45528629:G:A	45528629	NA,A	NA,G	NA,1	NA,-inf	NA,inf	NA,4.85284	0.000207702	0.0131399
3	chr1:45538869:G:T	45538869	NA,T	NA,G	NA,1	NA,-inf	NA,inf	NA,4.85009	0.000207558	0.0130934
3	chr1:45541330:T:C	45541330	C,C	T,T	1,1	-inf,-inf	inf,inf	5.58516,1.6853	0.000207402	0.000314621
3	chr1:46489093:G:A	46489093	A,NA	G,NA	1,NA	-inf,NA	inf,NA	0.650442,NA	0.000207172	0.00028461
3	chr1:45537407:C:T	45537407	NA,T	NA,C	NA,1	NA,-inf	NA,inf	NA,4.84788	0.000206909	0.0130234
3	chr1:45892838:G:A	45892838	A,A	G,G	1,1	-inf,-inf	inf,inf	0.0169804,1.38215	0.000206476	0.00033858
3	chr1:45544980:A:G	45544980	G,G	A,A	1,1	-inf,-inf	inf,inf	5.41559,1.96672	0.00020647	0.000332965
3	chr1:45321603:T:G	45321603	NA,G	NA,T	NA,1	NA,inf	NA,inf	NA,1.14602	0.000205876	0.0003003
3	chr1:45559797:G:A	45559797	NA,A	NA,G	NA,1	NA,-inf	NA,inf	NA,1.95916	0.000205815	0.000297479
3	chr1:46006481:G:A	46006481	A,A	G,G	1,1	inf,-inf	inf,inf	0.0162428,1.46243	0.000205433	0.000341768
3	chr1:45317650:T:A	45317650	NA,A	NA,T	NA,1	NA,inf	NA,inf	NA,1.14686	0.00020478	0.000298945
3	chr1:45311338:C:G	45311338	NA,G	NA,C	NA,1	NA,-inf	NA,inf	NA,2.58278	0.000204695	0.000913254
3	chr1:45458307:G:A	45458307	NA,A	NA,G	NA,1	NA,-inf	NA,inf	NA,3.98452	0.000204514	0.00380463
3	chr1:45600632:TAAAG:T	45600632	NA,T	NA,TAAAG	NA,1	NA,-inf	NA,inf	NA,1.06146	0.000204484	0.000268147
3	chr1:45839690:G:A	45839690	A,A	G,G	1,1	-inf,-inf	inf,inf	0.0364839,1.33133	0.000204411	0.000332479
3	chr1:45229797:A:G	45229797	NA,G	NA,A	NA,1	NA,inf	NA,inf	NA,0.954228	0.00020434	0.000284785
3	chr1:45159885:G:A	45159885	NA,A	NA,G	NA,1	NA,inf	NA,inf	NA,0.956154	0.000204022	0.000284494
3	chr1:45238537:G:A	45238537	NA,A	NA,G	NA,1	NA,inf	NA,inf	NA,0.950895	0.000203104	0.000283117
3	chr1:45881656:G:A	45881656	A,A	G,G	1,1	-inf,-inf	inf,inf	0.0223684,1.35571	0.000201918	0.000329878
3	chr1:45418404:A:G	45418404	NA,G	NA,A	NA,1	NA,inf	NA,inf	NA,1.03799	0.000201495	0.000296865
3	chr1:45692621:CAGACCGT:C	45692621	NA,C	NA,CAGACCGT	NA,1	NA,inf	NA,inf	NA,1.02368	0.00020109	0.000297865
3	chr1:45882238:G:A	45882238	A,A	G,G	1,1	-inf,-inf	inf,inf	0.0493196,1.28906	0.000200603	0.000324148
3	chr1:45989751:T:TC	45989751	TC,TC	T,T	1,1	inf,-inf	inf,inf	0.0102939,1.43633	0.000200555	0.000332364
3	chr1:45543641:G:C	45543641	C,C	G,G	1,1	-inf,-inf	inf,inf	5.38571,1.39971	0.000200437	0.000289234
3	chr1:46513274:C:T	46513274	T,T	C,C	1,1	inf,-inf	inf,inf	1.92906,0.216972	0.00020031	0.000259964
3	chr1:45547905:G:A	45547905	A,NA	G,NA	1,NA	-inf,NA	inf,NA	1.97509,NA	0.000199544	0.000273496
3	chr1:45448668:A:G	45448668	NA,G	NA,A	NA,1	NA,-inf	NA,inf	NA,3.95769	0.000199492	0.00363111
3	chr1:46351257:G:A	46351257	NA,A	NA,G	NA,1	NA,inf	NA,inf	NA,1.02096	0.000199445	0.00027977
3	chr1:46502067:T:C	46502067	NA,C	NA,T	NA,1	NA,-inf	NA,inf	NA,1.89954	0.000199432	0.000393173
3	chr1:45523092:C:T	45523092	T,T	C,C	1,1	-inf,inf	inf,inf	4.9322,0.463956	0.000199121	0.000352763
3	chr1:46402735:C:T	46402735	T,NA	C,NA	1,NA	-inf,NA	inf,NA	1.38712,NA	0.000199101	0.000273389
3	chr1:46014768:T:A	46014768	A,A	T,T	1,1	inf,-inf	inf,inf	0.0153434,1.44305	0.000199051	0.000330298
3	chr1:46643157:G:A	46643157	NA,A	NA,G	NA,1	NA,inf	NA,inf	NA,1.13918	0.000198931	0.000279728
3	chr1:46630253:T:C	46630253	NA,C	NA,T	NA,1	NA,inf	NA,inf	NA,1.13918	0.000198931	0.000279728
3	chr1:46642786:TAAC:T	46642786	NA,T	NA,TAAC	NA,1	NA,inf	NA,inf	NA,1.13881	0.000198812	0.000279558
3	chr1:46637945:T:G	46637945	NA,G	NA,T	NA,1	NA,inf	NA,inf	NA,1.2853	0.000198653	0.000303173
3	chr1:46513671:T:C	46513671	C,C	T,T	1,1	-inf,-inf	inf,inf	0.407672,2.65158	0.000198614	0.000350934
3	chr1:45025374:T:C	45025374	NA,C	NA,T	NA,1	NA,-inf	NA,inf	NA,2.3139	0.000198614	0.000574231
3	chr1:45861860:T:C	45861860	C,C	T,T	1,1	-inf,-inf	inf,inf	0.0326609,1.32331	0.000198134	0.000322109
3	chr1:46232345:C:A	46232345	A,NA	C,NA	1,NA	-inf,NA	inf,NA	0.564463,NA	0.000197677	0.00027106
3	chr1:45899817:C:A	45899817	A,A	C,C	1,1	-inf,-inf	inf,inf	0.00381589,1.39113	0.000197362	0.00032459
3	chr1:45857520:A:G	45857520	G,G	A,A	1,1	-inf,-inf	inf,inf	0.0321585,1.31732	0.000196366	0.00031898
3	chr1:46012824:A:G	46012824	G,G	A,A	1,1	inf,-inf	inf,inf	0.00988858,1.42644	0.000196276	0.000324936
3	chr1:45688879:G:A	45688879	A,NA	G,NA	1,NA	inf,NA	inf,NA	2.85838,NA	0.000195013	0.000266428
3	chr1:45660507:T:A	45660507	A,A	T,T	1,1	inf,inf	inf,inf	4.41903,1.18938	0.00019477	0.000280858
3	chr1:45852252:A:G	45852252	G,G	A,A	1,1	-inf,-inf	inf,inf	0.0229769,1.33138	0.000193616	0.000315367
3	chr1:45388415:A:T	45388415	T,T	A,A	1,1	inf,-inf	inf,inf	5.16361,0.779974	0.000193183	0.000435717
3	chr1:45325482:G:A	45325482	A,A	G,G	1,1	inf,inf	inf,inf	1.42496,1.49174	0.000193111	0.000302655
3	chr1:45027428:C:T	45027428	NA,T	NA,C	NA,1	NA,-inf	NA,inf	NA,2.28719	0.00019282	0.000552233
3	chr1:46512825:C:T	46512825	T,T	C,C	1,1	inf,-inf	inf,inf	1.89979,0.231999	0.000192534	0.0002498
3	chr1:45967430:G:T	45967430	T,T	G,G	1,1	inf,inf	inf,inf	4.8679,3.53289	0.000192226	0.000553499
3	chr1:46629726:C:T	46629726	NA,T	NA,C	NA,1	NA,-inf	NA,inf	NA,1.15812	0.000191615	0.00028051
3	chr1:45017685:C:T	45017685	NA,T	NA,C	NA,1	NA,-inf	NA,inf	NA,2.27303	0.000191414	0.000544038
3	chr1:46283714:T:C	46283714	NA,C	NA,T	NA,1	NA,-inf	NA,inf	NA,2.73579	0.000191323	0.000802248
3	chr1:45173253:A:G	45173253	NA,G	NA,A	NA,1	NA,inf	NA,inf	NA,1.56402	0.000191049	0.000281786
3	chr1:46249611:G:A	46249611	NA,A	NA,G	NA,1	NA,-inf	NA,inf	NA,2.72181	0.000190981	0.000763732
3	chr1:45343310:G:A	45343310	NA,A	NA,G	NA,1	NA,-inf	NA,inf	NA,1.23869	0.000190014	0.000302679
3	chr1:46515142:C:T	46515142	T,NA	C,NA	1,NA	-inf,NA	inf,NA	0.610384,NA	0.000189014	0.000259699
3	chr1:45674131:T:C	45674131	NA,C	NA,T	NA,1	NA,inf	NA,inf	NA,0.98901	0.00018901	0.000279568
3	chr1:46619192:A:G	46619192	NA,G	NA,A	NA,1	NA,-inf	NA,inf	NA,1.21354	0.000188848	0.000269125
3	chr1:45931032:G:A	45931032	A,A	G,G	1,1	-inf,-inf	inf,inf	0.00975232,1.35243	0.000188431	0.000308325
3	chr1:45835707:G:T	45835707	T,T	G,G	1,1	-inf,-inf	inf,inf	0.0275319,1.30456	0.000188297	0.000305518
3	chr1:46047326:T:C	46047326	C,C	T,T	1,1	inf,inf	inf,inf	0.0262099,1.3374	0.000188144	0.000305203
3	chr1:46586209:G:A	46586209	A,NA	G,NA	1,NA	-inf,NA	inf,NA	1.27829,NA	0.000188139	0.000258933
3	chr1:45853775:T:A	45853775	A,A	T,T	1,1	-inf,-inf	inf,inf	0.0227559,1.31338	0.000187227	0.000304281
3	chr1:45713579:T:C	45713579	C,C	T,T	1,1	inf,inf	inf,inf	4.40377,1.15748	0.000186764	0.000268732
3	chr1:45848498:T:C	45848498	C,C	T,T	1,1	-inf,-inf	inf,inf	0.0210258,1.3149	0.000186218	0.000302784
3	chr1:45835510:G:A	45835510	A,A	G,G	1,1	-inf,-inf	inf,inf	0.0226316,1.31009	0.000186168	0.000302435
3	chr1:46615069:C:T	46615069	T,T	C,C	1,1	-inf,-inf	inf,inf	0.651395,1.57275	0.000186015	0.000270926
3	chr1:45386836:T:C	45386836	NA,C	NA,T	NA,1	NA,-inf	NA,inf	NA,3.65724	0.000185874	0.00228549
3	chr1:45401853:A:C	45401853	NA,C	NA,A	NA,1	NA,-inf	NA,inf	NA,1.57678	0.000185806	0.000331492
3	chr1:45840911:A:G	45840911	G,G	A,A	1,1	-inf,-inf	inf,inf	0.0122259,1.33466	0.000185673	0.000302975
3	chr1:46267256:G:T	46267256	NA,T	NA,G	NA,1	NA,-inf	NA,inf	NA,2.69129	0.00018542	0.000730752
3	chr1:46505697:A:G	46505697	G,G	A,A	1,1	-inf,inf	inf,inf	0.225401,1.74652	0.000185332	0.000267611
3	chr1:45549599:T:G	45549599	G,G	T,T	1,1	-inf,-inf	inf,inf	5.37538,2.67777	0.000184436	0.000365425
3	chr1:45537773:T:C	45537773	C,C	T,T	1,1	-inf,-inf	inf,inf	5.26545,2.07164	0.000184201	0.000308509
3	chr1:46542579:C:G	46542579	NA,G	NA,C	NA,1	NA,-inf	NA,inf	NA,0.93578	0.000184063	0.000239276
3	chr1:46318090:T:C	46318090	C,NA	T,NA	1,NA	-inf,NA	inf,NA	2.08996,NA	0.000183888	0.000250213
3	chr1:45875967:G:T	45875967	T,T	G,G	1,1	inf,inf	inf,inf	0.602202,2.75276	0.000183699	0.000281858
3	chr1:46559154:A:T	46559154	NA,T	NA,A	NA,1	NA,-inf	NA,inf	NA,1.07195	0.000183038	0.000247426
3	chr1:45794308:T:C	45794308	C,C	T,T	1,1	-inf,-inf	inf,inf	0.0355887,1.27667	0.000182845	0.000296249
3	chr1:45465750:A:G	45465750	NA,G	NA,A	NA,1	NA,-inf	NA,inf	NA,3.83629	0.000182827	0.00288492
3	chr1:46124745:G:A	46124745	A,A	G,G	1,1	inf,inf	inf,inf	0.0602825,1.1622	0.000182165	0.000290124
3	chr1:45392346:C:A	45392346	NA,A	NA,C	NA,1	NA,-inf	NA,inf	NA,1.36719	0.00018191	0.000280627
3	chr1:45397643:C:T	45397643	NA,T	NA,C	NA,1	NA,-inf	NA,inf	NA,3.63359	0.000181717	0.00218227
3	chr1:45830394:T:C	45830394	C,C	T,T	1,1	-inf,-inf	inf,inf	0.0350514,1.26683	0.000181682	0.000293189
3	chr1:45377479:T:C	45377479	C,C	T,T	1,1	inf,-inf	inf,inf	4.34035,1.18054	0.000181527	0.000398397
3	chr1:45543241:G:A	45543241	A,A	G,G	1,1	-inf,inf	inf,inf	4.83882,0.478218	0.000181413	0.000324356
3	chr1:46568177:T:C	46568177	C,C	T,T	1,1	inf,inf	inf,inf	0.596085,2.02635	0.000181367	0.000306162
3	chr1:45021149:C:T	45021149	NA,T	NA,C	NA,1	NA,-inf	NA,inf	NA,2.23217	0.000180444	0.000505835
3	chr1:46509622:G:A	46509622	A,A	G,G	1,1	inf,-inf	inf,inf	1.85774,0.250436	0.000180405	0.000234083
3	chr1:46409346:A:G	46409346	NA,G	NA,A	NA,1	NA,-inf	NA,inf	NA,0.773066	0.000180124	0.000235466
3	chr1:45174740:A:G	45174740	NA,G	NA,A	NA,1	NA,inf	NA,inf	NA,0.888	0.000179838	0.000250653
3	chr1:46637284:A:G	46637284	NA,G	NA,A	NA,1	NA,inf	NA,inf	NA,1.23693	0.000179513	0.000274644
3	chr1:45107378:C:T	45107378	NA,T	NA,C	NA,1	NA,-inf	NA,inf	NA,1.03155	0.000179423	0.000253419
3	chr1:46509808:C:G	46509808	G,G	C,C	1,1	-inf,inf	inf,inf	1.20301,0.76743	0.000179267	0.00023334
3	chr1:45021692:T:C	45021692	NA,C	NA,T	NA,1	NA,-inf	NA,inf	NA,2.22501	0.000178934	0.000499825
3	chr1:45533373:G:A	45533373	NA,A	NA,G	NA,1	NA,-inf	NA,inf	NA,4.71123	0.000176894	0.00935236
3	chr1:45143458:A:G	45143458	G,G	A,A	1,1	inf,inf	inf,inf	1.61261,0.587802	0.000176593	0.000247719
3	chr1:45157394:C:T	45157394	T,T	C,C	1,1	inf,inf	inf,inf	1.63903,0.5392	0.000176356	0.000246681
3	chr1:45400019:C:T	45400019	NA,T	NA,C	NA,1	NA,-inf	NA,inf	NA,3.59972	0.00017626	0.00206494
3	chr1:45214935:C:T	45214935	NA,T	NA,C	NA,1	NA,-inf	NA,inf	NA,0.825129	0.000176258	0.000240074
3	chr1:45555094:T:C	45555094	NA,C	NA,T	NA,1	NA,-inf	NA,inf	NA,1.89896	0.000175927	0.000366048
3	chr1:45220872:C:T	45220872	NA,T	NA,C	NA,1	NA,-inf	NA,inf	NA,0.823655	0.000175769	0.000239414
3	chr1:46608790:A:G	46608790	G,G	A,A	1,1	inf,inf	inf,inf	1.47876,0.95431	0.000175181	0.000245433
3	chr1:46325257:G:A	46325257	NA,A	NA,G	NA,1	NA,-inf	NA,inf	NA,0.942307	0.000174714	0.000230186
3	chr1:46638219:T:G	46638219	NA,G	NA,T	NA,1	NA,inf	NA,inf	NA,1.21777	0.000174634	0.000266792
3	chr1:45970460:C:T	45970460	T,NA	C,NA	1,NA	-inf,NA	inf,NA	0.154352,NA	0.000173901	0.000237552
3	chr1:45264187:T:G	45264187	G,G	T,T	1,1	inf,inf	inf,inf	1.63301,0.543262	0.000173862	0.000243191
3	chr1:45638965:A:G	45638965	G,NA	A,NA	1,NA	inf,NA	inf,NA	0.79162,NA	0.000173648	0.00023863
3	chr1:45736097:C:T	45736097	NA,T	NA,C	NA,1	NA,-inf	NA,inf	NA,0.963623	0.000173271	0.000227672
3	chr1:46324254:C:T	46324254	NA,T	NA,C	NA,1	NA,-inf	NA,inf	NA,0.897254	0.000172852	0.000242144
3	chr1:45399843:C:T	45399843	NA,T	NA,C	NA,1	NA,-inf	NA,inf	NA,3.57816	0.000172737	0.00198964
3	chr1:46228906:C:T	46228906	NA,T	NA,C	NA,1	NA,inf	NA,inf	NA,0.881398	0.000172711	0.000230359
3	chr1:45315718:T:C	45315718	C,C	T,T	1,1	-inf,-inf	inf,inf	0.0529508,3.95466	0.00017229	0.000955258
3	chr1:46124711:G:A	46124711	NA,A	NA,G	NA,1	NA,inf	NA,inf	NA,0.933299	0.000172097	0.000250012
3	chr1:46643156:T:C	46643156	NA,C	NA,T	NA,1	NA,inf	NA,inf	NA,1.20842	0.000172008	0.000262647
3	chr1:46411786:C:T	46411786	T,NA	C,NA	1,NA	inf,NA	inf,NA	0.928237,NA	0.000171986	0.00023562
3	chr1:45269850:A:G	45269850	G,G	A,A	1,1	inf,inf	inf,inf	1.57542,0.62767	0.000171854	0.000241573
3	chr1:46212246:A:G	46212246	G,G	A,A	1,1	inf,inf	inf,inf	2.84855,1.69789	0.000171825	0.000279568
3	chr1:45322037:T:C	45322037	NA,C	NA,T	NA,1	NA,inf	NA,inf	NA,1.53593	0.000171719	0.000253426
3	chr1:45285210:C:T	45285210	T,NA	C,NA	1,NA	-inf,NA	inf,NA	1.38864,NA	0.000171435	0.000235529
3	chr1:45810287:A:G	45810287	G,G	A,A	1,1	-inf,-inf	inf,inf	0.0350569,1.23779	0.000171289	0.000276198
3	chr1:46543410:G:T	46543410	NA,T	NA,G	NA,1	NA,-inf	NA,inf	NA,0.894641	0.000171116	0.000222772
3	chr1:45947585:G:A	45947585	A,A	G,G	1,1	inf,inf	inf,inf	4.6903,3.51974	0.000170904	0.000442225
3	chr1:45551015:T:C	45551015	C,C	T,T	1,1	-inf,-inf	inf,inf	5.46412,1.67343	0.000170539	0.00026201
3	chr1:46125240:T:C	46125240	NA,C	NA,T	NA,1	NA,-inf	NA,inf	NA,1.74038	0.000170416	0.00032527
3	chr1:45116216:ACAGCAATGAGTTTCATTGCTT:A	45116216	A,A	ACAGCAATGAGTTTCATTGCTT,ACAGCAATGAGTTTCATTGCTT	1,1	inf,inf	inf,inf	1.64504,0.501502	0.000170412	0.000237851
3	chr1:46634377:C:T	46634377	NA,T	NA,C	NA,1	NA,inf	NA,inf	NA,1.20181	0.000170245	0.000259817
3	chr1:45645750:G:A	45645750	NA,A	NA,G	NA,1	NA,-inf	NA,inf	NA,0.912941	0.00017018	0.000222717
3	chr1:45301319:C:T	45301319	T,T	C,C	1,1	-inf,-inf	inf,inf	2.42347,1.08863	0.000170025	0.000275866
3	chr1:46576940:C:T	46576940	T,T	C,C	1,1	-inf,inf	inf,inf	0.159312,2.62003	0.000169909	0.0003181
3	chr1:46637500:C:T	46637500	NA,T	NA,C	NA,1	NA,inf	NA,inf	NA,1.19858	0.000169464	0.000258545
3	chr1:45802251:A:G	45802251	G,G	A,A	1,1	-inf,-inf	inf,inf	0.0556855,1.18017	0.00016907	0.000269953
3	chr1:45263014:A:G	45263014	G,G	A,A	1,1	inf,-inf	inf,inf	0.0520421,1.88948	0.000169019	0.00019914
3	chr1:45044295:A:G	45044295	G,G	A,A	1,1	inf,inf	inf,inf	1.88307,2.25224	0.000168836	0.000259878
3	chr1:45153641:T:C	45153641	C,C	T,T	1,1	inf,inf	inf,inf	1.60962,0.528733	0.000168491	0.000235667
3	chr1:45309675:C:G	45309675	NA,G	NA,C	NA,1	NA,inf	NA,inf	NA,1.52018	0.000168457	0.000248582
3	chr1:46639328:G:A	46639328	A,A	G,G	1,1	inf,inf	inf,inf	1.61332,0.745102	0.000168377	0.000226526
3	chr1:45788658:G:A	45788658	A,A	G,G	1,1	-inf,-inf	inf,inf	0.0169386,1.28807	0.000167553	0.000274811
3	chr1:45778558:G:T	45778558	NA,T	NA,G	NA,1	NA,-inf	NA,inf	NA,1.39293	0.000167148	0.000228777
3	chr1:46416457:T:A	46416457	NA,A	NA,T	NA,1	NA,-inf	NA,inf	NA,0.993503	0.000167035	0.000223794
3	chr1:45210403:T:C	45210403	C,C	T,T	1,1	inf,inf	inf,inf	1.64766,0.478877	0.000166784	0.000232453
3	chr1:45305605:T:C	45305605	NA,C	NA,T	NA,1	NA,-inf	NA,inf	NA,1.26472	0.000166519	0.000212932
3	chr1:46641647:T:C	46641647	NA,C	NA,T	NA,1	NA,inf	NA,inf	NA,1.1865	0.000166233	0.000253446
3	chr1:45523756:T:C	45523756	NA,C	NA,T	NA,1	NA,-inf	NA,inf	NA,4.52939	0.000165352	0.00755421
3	chr1:46524133:C:T	46524133	T,T	C,C	1,1	-inf,-inf	inf,inf	0.8456,1.78898	0.000165253	0.00024548
3	chr1:45418064:A:G	45418064	NA,G	NA,A	NA,1	NA,-inf	NA,inf	NA,3.54509	0.000164957	0.00187793
3	chr1:46035687:A:G	46035687	G,NA	A,NA	1,NA	-inf,NA	inf,NA	1.97386,NA	0.000164896	0.000225974
3	chr1:46504807:G:A	46504807	NA,A	NA,G	NA,1	NA,-inf	NA,inf	NA,1.00777	0.00016478	0.000222001
3	chr1:45984013:T:C	45984013	C,NA	T,NA	1,NA	inf,NA	inf,NA	2.48957,NA	0.000164686	0.000228148
3	chr1:45099261:C:A	45099261	NA,A	NA,C	NA,1	NA,inf	NA,inf	NA,0.839899	0.000164453	0.00022923
3	chr1:45547668:G:A	45547668	NA,A	NA,G	NA,1	NA,-inf	NA,inf	NA,1.84491	0.000164326	0.000337615
3	chr1:46638400:T:C	46638400	NA,C	NA,T	NA,1	NA,inf	NA,inf	NA,1.17789	0.000164096	0.000250044
3	chr1:45810641:A:G	45810641	G,G	A,A	1,1	-inf,-inf	inf,inf	0.0497195,1.17676	0.00016323	0.000260737
3	chr1:46408607:G:A	46408607	A,NA	G,NA	1,NA	inf,NA	inf,NA	1.79043,NA	0.000163145	0.00022486
3	chr1:45190618:G:T	45190618	T,T	G,G	1,1	inf,inf	inf,inf	1.59803,0.546815	0.000163013	0.000228148
3	chr1:46485725:G:A	46485725	A,A	G,G	1,1	-inf,-inf	inf,inf	0.323484,2.49751	0.000162961	0.000312196
3	chr1:45185498:T:C	45185498	NA,C	NA,T	NA,1	NA,inf	NA,inf	NA,1.45147	0.000162565	0.000238688
3	chr1:46492722:TAG:T	46492722	T,T	TAG,TAG	1,1	inf,inf	inf,inf	1.91967,0.0632328	0.000162534	0.000213731
3	chr1:45425887:G:A	45425887	NA,A	NA,G	NA,1	NA,-inf	NA,inf	NA,3.52783	0.000162418	0.00182702
3	chr1:45122444:G:A	45122444	A,A	G,G	1,1	inf,inf	inf,inf	1.62096,0.501011	0.000162058	0.000226223
3	chr1:45404199:C:T	45404199	NA,T	NA,C	NA,1	NA,-inf	NA,inf	NA,3.52594	0.000162054	0.00181413
3	chr1:45124501:C:T	45124501	T,T	C,C	1,1	inf,inf	inf,inf	1.5658,0.592157	0.000161864	0.000227264
3	chr1:45648318:T:A	45648318	NA,A	NA,T	NA,1	NA,-inf	NA,inf	NA,0.893548	0.000161839	0.000212385
3	chr1:45540513:G:GA	45540513	GA,GA	G,G	1,1	-inf,-inf	inf,inf	5.21091,1.77786	0.000161503	0.000248641
3	chr1:45663361:T:C	45663361	NA,C	NA,T	NA,1	NA,-inf	NA,inf	NA,0.922971	0.000161485	0.000212449
3	chr1:46628200:C:T	46628200	NA,T	NA,C	NA,1	NA,-inf	NA,inf	NA,1.05658	0.000161445	0.00023538
3	chr1:45120204:C:T	45120204	T,T	C,C	1,1	inf,inf	inf,inf	1.632,0.473896	0.000160618	0.000223844
3	chr1:45202943:A:G	45202943	G,G	A,A	1,1	inf,inf	inf,inf	1.61676,0.496121	0.00016057	0.00022408
3	chr1:46495838:C:T	46495838	NA,T	NA,C	NA,1	NA,-inf	NA,inf	NA,0.98584	0.000160259	0.000215697
3	chr1:45499635:G:A	45499635	A,A	G,G	1,1	-inf,inf	inf,inf	4.71822,0.475901	0.000160036	0.000286668
3	chr1:45199355:G:A	45199355	A,A	G,G	1,1	inf,inf	inf,inf	1.61317,0.501466	0.000159875	0.000223202
3	chr1:45141386:C:A	45141386	A,A	C,C	1,1	inf,inf	inf,inf	1.61381,0.501502	0.000159827	0.000223125
3	chr1:46133784:C:T	46133784	NA,T	NA,C	NA,1	NA,-inf	NA,inf	NA,1.68791	0.000159493	0.000301225
3	chr1:46224683:A:G	46224683	NA,G	NA,A	NA,1	NA,-inf	NA,inf	NA,0.893906	0.000159485	0.000210625
3	chr1:45577929:C:T	45577929	NA,T	NA,C	NA,1	NA,-inf	NA,inf	NA,0.50182	0.000159131	0.000210926
3	chr1:46082793:G:A	46082793	A,NA	G,NA	1,NA	-inf,NA	inf,NA	1.43745,NA	0.000158949	0.000218544
3	chr1:45043793:GAGA:G	45043793	G,G	GAGA,GAGA	1,1	inf,inf	inf,inf	1.83754,2.24502	0.000158861	0.000244446
3	chr1:46513213:C:T	46513213	T,T	C,C	1,1	-inf,inf	inf,inf	1.13681,0.768627	0.000158744	0.000206724
3	chr1:45548261:T:C	45548261	C,C	T,T	1,1	-inf,-inf	inf,inf	5.21404,2.7092	0.000158405	0.000315804
3	chr1:45141806:T:A	45141806	A,A	T,T	1,1	inf,inf	inf,inf	1.60908,0.500641	0.000158044	0.000220634
3	chr1:45129806:A:G	45129806	G,G	A,A	1,1	inf,inf	inf,inf	1.60428,0.508124	0.000158016	0.000220698
3	chr1:46099657:A:T	46099657	T,T	A,A	1,1	inf,inf	inf,inf	0.0654797,1.14806	0.000157669	0.000248764
3	chr1:45812021:T:C	45812021	C,C	T,T	1,1	-inf,-inf	inf,inf	0.0326252,1.19729	0.000157479	0.000252653
3	chr1:46510858:C:G	46510858	G,G	C,C	1,1	-inf,inf	inf,inf	0.425608,0.6138	0.000157233	0.000189195
3	chr1:45155820:G:A	45155820	A,A	G,G	1,1	inf,inf	inf,inf	1.58886,0.530788	0.000157023	0.000219572
3	chr1:45410440:C:T	45410440	NA,T	NA,C	NA,1	NA,-inf	NA,inf	NA,3.49043	0.000156866	0.00171078
3	chr1:45833551:G:A	45833551	A,A	G,G	1,1	-inf,inf	inf,inf	2.66569,0.357837	0.000156811	0.000211733
3	chr1:45899829:G:A	45899829	A,A	G,G	1,1	-inf,-inf	inf,inf	0.00864291,1.24461	0.000156511	0.000256737
3	chr1:45223929:T:C	45223929	C,C	T,T	1,1	inf,inf	inf,inf	1.58445,0.539578	0.000156509	0.000219034
3	chr1:45826853:G:A	45826853	A,NA	G,NA	1,NA	inf,NA	inf,NA	2.50282,NA	0.000156444	0.000213738
3	chr1:46078193:A:T	46078193	NA,T	NA,A	NA,1	NA,-inf	NA,inf	NA,1.67333	0.000156398	0.000294663
3	chr1:45547431:A:C	45547431	NA,C	NA,A	NA,1	NA,-inf	NA,inf	NA,1.80418	0.000156244	0.00031804
3	chr1:45933983:T:C	45933983	C,C	T,T	1,1	-inf,-inf	inf,inf	0.0340687,1.18953	0.000156151	0.000248561
3	chr1:45140343:A:C	45140343	C,C	A,A	1,1	inf,inf	inf,inf	1.60199,0.501297	0.000156073	0.000217903
3	chr1:46260385:A:C	46260385	C,C	A,A	1,1	-inf,inf	inf,inf	0.479391,1.34522	0.000155694	0.000232861
3	chr1:45289868:C:T	45289868	NA,T	NA,C	NA,1	NA,inf	NA,inf	NA,0.793632	0.000155204	0.00021351
3	chr1:45804457:T:C	45804457	C,C	T,T	1,1	-inf,-inf	inf,inf	0.0195405,1.21866	0.000155019	0.000249698
3	chr1:46089628:T:C	46089628	C,C	T,T	1,1	-inf,-inf	inf,inf	6.47418,2.0929	0.00015427	0.000516091
3	chr1:46299483:G:C	46299483	C,NA	G,NA	1,NA	-inf,NA	inf,NA	0.454891,NA	0.00015415	0.000210221
3	chr1:45823890:T:C	45823890	NA,C	NA,T	NA,1	NA,-inf	NA,inf	NA,1.67606	0.000154142	0.000292619
3	chr1:45232247:C:T	45232247	T,T	C,C	1,1	inf,inf	inf,inf	1.61198,0.477152	0.00015359	0.000214099
3	chr1:45794062:A:G	45794062	NA,G	NA,A	NA,1	NA,-inf	NA,inf	NA,1.32871	0.000153423	0.000208133
3	chr1:45421373:A:G	45421373	NA,G	NA,A	NA,1	NA,-inf	NA,inf	NA,3.46105	0.000153095	0.00163495
3	chr1:45089001:C:T	45089001	NA,T	NA,C	NA,1	NA,inf	NA,inf	NA,1.40559	0.000153051	0.000224287
3	chr1:45357565:A:G	45357565	NA,G	NA,A	NA,1	NA,-inf	NA,inf	NA,2.84034	0.000153011	0.000826597
3	chr1:45123172:CAG:C	45123172	C,C	CAG,CAG	1,1	inf,inf	inf,inf	1.59251,0.500738	0.000152797	0.000213344
3	chr1:45099214:G:T	45099214	T,T	G,G	1,1	inf,inf	inf,inf	1.56994,0.535545	0.000152495	0.000213379
3	chr1:45130441:GAA:G	45130441	G,G	GAA,GAA	1,1	inf,inf	inf,inf	1.59288,0.49656	0.000152389	0.00021272
3	chr1:45432404:T:C	45432404	NA,C	NA,T	NA,1	NA,-inf	NA,inf	NA,3.45706	0.000152383	0.00162327
3	chr1:46437722:G:A	46437722	A,A	G,G	1,1	-inf,-inf	inf,inf	0.55936,1.71745	0.000152082	0.000201425
3	chr1:45431863:A:G	45431863	NA,G	NA,A	NA,1	NA,-inf	NA,inf	NA,3.45372	0.000152019	0.00161427
3	chr1:46260269:G:A	46260269	A,A	G,G	1,1	-inf,inf	inf,inf	0.467706,1.35214	0.000151699	0.000227034
3	chr1:46088315:AC:A	46088315	A,A	AC,AC	1,1	inf,inf	inf,inf	0.0749755,1.09664	0.000151584	0.000236946
3	chr1:46638214:C:A	46638214	A,A	C,C	1,1	inf,inf	inf,inf	1.54592,1.14436	0.000151385	0.000221601
3	chr1:46511045:C:T	46511045	T,T	C,C	1,1	-inf,inf	inf,inf	0.427144,0.594135	0.000150985	0.000182008
3	chr1:45859515:C:T	45859515	NA,T	NA,C	NA,1	NA,-inf	NA,inf	NA,1.65841	0.000150976	0.000285045
3	chr1:45581878:CCTCCCA:C	45581878	NA,C	NA,CCTCCCA	NA,1	NA,-inf	NA,inf	NA,2.67347	0.000150826	0.000738797
3	chr1:45555123:T:C	45555123	C,C	T,T	1,1	-inf,-inf	inf,inf	5.19632,2.67675	0.000150685	0.000297347
3	chr1:45581886:A:G	45581886	NA,G	NA,A	NA,1	NA,-inf	NA,inf	NA,2.67252	0.000150674	0.000737591
3	chr1:45041746:C:T	45041746	T,NA	C,NA	1,NA	-inf,NA	inf,NA	1.18411,NA	0.000150611	0.00020853
3	chr1:46625973:T:C	46625973	NA,C	NA,T	NA,1	NA,inf	NA,inf	NA,1.06982	0.000150514	0.000220377
3	chr1:46604909:G:A	46604909	A,NA	G,NA	1,NA	inf,NA	inf,NA	1.22341,NA	0.000150451	0.000207629
3	chr1:45414402:G:A	45414402	NA,A	NA,G	NA,1	NA,-inf	NA,inf	NA,3.44034	0.000150315	0.00157588
3	chr1:46134354:A:G	46134354	NA,G	NA,A	NA,1	NA,-inf	NA,inf	NA,0.495129	0.000150227	0.000199726
3	chr1:45141802:AG:A	45141802	A,A	AG,AG	1,1	inf,inf	inf,inf	1.59795,0.474626	0.000150211	0.000209391
3	chr1:45635194:C:T	45635194	NA,T	NA,C	NA,1	NA,-inf	NA,inf	NA,0.88028	0.000150062	0.000197734
3	chr1:45654243:A:T	45654243	T,NA	A,NA	1,NA	inf,NA	inf,NA	0.644083,NA	0.000149243	0.000204604
3	chr1:46561727:T:C	46561727	NA,C	NA,T	NA,1	NA,-inf	NA,inf	NA,0.879003	0.000149211	0.000201793
3	chr1:45204773:C:T	45204773	T,T	C,C	1,1	inf,inf	inf,inf	1.57793,0.501502	0.000149096	0.0002082
3	chr1:45280091:T:C	45280091	C,NA	T,NA	1,NA	-inf,NA	inf,NA	0.572036,NA	0.000149023	0.000203899
3	chr1:45430627:C:T	45430627	NA,T	NA,C	NA,1	NA,-inf	NA,inf	NA,3.42843	0.000148916	0.0015494
3	chr1:45150793:C:T	45150793	T,T	C,C	1,1	inf,inf	inf,inf	1.58228,0.49215	0.000148692	0.000207507
3	chr1:46323946:C:T	46323946	NA,T	NA,C	NA,1	NA,-inf	NA,inf	NA,0.851675	0.000148449	0.000196247
3	chr1:45282473:C:T	45282473	T,T	C,C	1,1	inf,inf	inf,inf	1.49736,0.653209	0.000148445	0.000209101
3	chr1:46084072:T:C	46084072	NA,C	NA,T	NA,1	NA,-inf	NA,inf	NA,0.889935	0.000148405	0.000196942
3	chr1:46252704:A:G	46252704	NA,G	NA,A	NA,1	NA,-inf	NA,inf	NA,0.84185	0.000148329	0.000193078
3	chr1:45517408:C:T	45517408	T,T	C,C	1,1	-inf,inf	inf,inf	4.74538,0.401554	0.000147968	0.000254324
3	chr1:45575620:G:A	45575620	NA,A	NA,G	NA,1	NA,-inf	NA,inf	NA,0.842491	0.000147811	0.000194103
3	chr1:46513882:G:C	46513882	C,C	G,G	1,1	-inf,inf	inf,inf	1.11334,0.753348	0.000147569	0.000192136
3	chr1:45292839:A:G	45292839	G,G	A,A	1,1	-inf,inf	inf,inf	1.36231,0.661861	0.000147462	0.000209965
3	chr1:45882858:C:T	45882858	NA,T	NA,C	NA,1	NA,-inf	NA,inf	NA,1.63906	0.000147108	0.000277205
3	chr1:45836182:T:C	45836182	NA,C	NA,T	NA,1	NA,-inf	NA,inf	NA,1.63673	0.000146673	0.000276261
3	chr1:45421136:T:C	45421136	NA,C	NA,T	NA,1	NA,-inf	NA,inf	NA,3.40836	0.0001463	0.00149699
3	chr1:45818069:A:G	45818069	NA,G	NA,A	NA,1	NA,-inf	NA,inf	NA,1.63425	0.000146219	0.000275269
3	chr1:45860093:C:T	45860093	NA,T	NA,C	NA,1	NA,-inf	NA,inf	NA,1.6334	0.000146148	0.000275015
3	chr1:46108877:C:T	46108877	NA,T	NA,C	NA,1	NA,-inf	NA,inf	NA,1.61614	0.0001461	0.000272049
3	chr1:45328343:G:A	45328343	NA,A	NA,G	NA,1	NA,-inf	NA,inf	NA,2.79571	0.000146051	0.000764617
3	chr1:46375950:T:C	46375950	C,NA	T,NA	1,NA	inf,NA	inf,NA	0.682369,NA	0.000145473	0.00019064
3	chr1:46504809:A:G	46504809	NA,G	NA,A	NA,1	NA,inf	NA,inf	NA,0.736443	0.000145333	0.000205236
3	chr1:46239876:G:A	46239876	NA,A	NA,G	NA,1	NA,-inf	NA,inf	NA,0.840055	0.00014529	0.000192216
3	chr1:45673244:A:G	45673244	G,NA	A,NA	1,NA	inf,NA	inf,NA	0.63128,NA	0.000145203	0.000199077
3	chr1:45937676:C:T	45937676	T,NA	C,NA	1,NA	inf,NA	inf,NA	0.0095262,NA	0.000145096	0.000191542
3	chr1:46534086:T:C	46534086	C,C	T,T	1,1	inf,inf	inf,inf	1.22344,0.987277	0.000145077	0.000202012
3	chr1:46322207:C:T	46322207	NA,T	NA,C	NA,1	NA,-inf	NA,inf	NA,0.839121	0.00014505	0.000191903
3	chr1:45508256:G:A	45508256	A,A	G,G	1,1	-inf,inf	inf,inf	4.91542,0.207863	0.000144933	0.000227982
3	chr1:46103986:C:T	46103986	NA,T	NA,C	NA,1	NA,-inf	NA,inf	NA,0.483374	0.000144381	0.000192392
3	chr1:45135298:T:C	45135298	C,C	T,T	1,1	inf,inf	inf,inf	1.56184,0.502771	0.000144248	0.000201473
3	chr1:46120668:A:G	46120668	G,NA	A,NA	1,NA	-inf,NA	inf,NA	1.86625,NA	0.000143948	0.000197329
3	chr1:45313969:C:T	45313969	NA,T	NA,C	NA,1	NA,-inf	NA,inf	NA,1.14265	0.000143898	0.000182512
3	chr1:45253955:G:A	45253955	A,A	G,G	1,1	inf,inf	inf,inf	1.54959,0.521532	0.000143592	0.000200773
3	chr1:46018681:A:G	46018681	NA,G	NA,A	NA,1	NA,-inf	NA,inf	NA,1.60782	0.000143503	0.000267087
3	chr1:45703738:G:A	45703738	NA,A	NA,G	NA,1	NA,-inf	NA,inf	NA,0.82707	0.000142903	0.000187932
3	chr1:46436806:CAT:C	46436806	C,NA	CAT,NA	1,NA	inf,NA	inf,NA	1.6796,NA	0.000142706	0.000195179
3	chr1:45480964:G:T	45480964	T,T	G,G	1,1	-inf,inf	inf,inf	4.82471,0.284105	0.000142426	0.00023403
3	chr1:45233396:A:T	45233396	T,T	A,A	1,1	inf,inf	inf,inf	1.57311,0.478483	0.000142369	0.000198528
3	chr1:45891828:G:T	45891828	NA,T	NA,G	NA,1	NA,-inf	NA,inf	NA,1.61321	0.000142353	0.000266812
3	chr1:45414755:G:C	45414755	NA,C	NA,G	NA,1	NA,inf	NA,inf	NA,3.14579	0.00014229	0.000642896
3	chr1:45657780:G:A	45657780	A,NA	G,NA	1,NA	inf,NA	inf,NA	0.620965,NA	0.000142041	0.000194739
3	chr1:45023470:C:T	45023470	NA,T	NA,C	NA,1	NA,inf	NA,inf	NA,0.621039	0.000142038	0.000188486
3	chr1:46496685:C:T	46496685	T,T	C,C	1,1	inf,-inf	inf,inf	1.73779,0.242315	0.000142006	0.000184591
3	chr1:46458184:T:C	46458184	C,NA	T,NA	1,NA	-inf,NA	inf,NA	1.3316,NA	0.000141695	0.000192456
3	chr1:45939459:T:C	45939459	NA,C	NA,T	NA,1	NA,-inf	NA,inf	NA,1.60825	0.00014163	0.000265259
3	chr1:45575977:C:T	45575977	NA,T	NA,C	NA,1	NA,-inf	NA,inf	NA,0.446163	0.00014157	0.000185182
3	chr1:45646683:G:A	45646683	NA,A	NA,G	NA,1	NA,-inf	NA,inf	NA,1.61796	0.000141281	0.000275724
3	chr1:45480226:C:T	45480226	T,T	C,C	1,1	-inf,inf	inf,inf	4.77532,0.325563	0.000141205	0.000237305
3	chr1:45851739:G:A	45851739	NA,A	NA,G	NA,1	NA,-inf	NA,inf	NA,1.26874	0.000141132	0.000192669
3	chr1:45737845:T:C	45737845	NA,C	NA,T	NA,1	NA,-inf	NA,inf	NA,0.864555	0.000140833	0.000181853
3	chr1:46154971:C:A	46154971	NA,A	NA,C	NA,1	NA,-inf	NA,inf	NA,0.492859	0.000140365	0.000188155
3	chr1:45097660:T:C	45097660	C,C	T,T	1,1	inf,inf	inf,inf	1.52203,0.547327	0.000140286	0.000196472
3	chr1:45220912:A:G	45220912	G,G	A,A	1,1	inf,inf	inf,inf	1.53812,0.523486	0.000139997	0.000195756
3	chr1:46534894:T:C	46534894	C,C	T,T	1,1	inf,inf	inf,inf	1.2182,0.968154	0.000139724	0.000194465
3	chr1:45518228:C:T	45518228	T,T	C,C	1,1	-inf,inf	inf,inf	4.88978,0.214212	0.000139713	0.000221687
3	chr1:45972265:T:G	45972265	NA,G	NA,T	NA,1	NA,-inf	NA,inf	NA,0.86647	0.000139663	0.000182907
3	chr1:45111715:T:C	45111715	C,C	T,T	1,1	inf,inf	inf,inf	1.54485,0.501502	0.000139454	0.000194792
3	chr1:45423496:G:A	45423496	NA,A	NA,G	NA,1	NA,-inf	NA,inf	NA,3.3904	0.000139121	0.00135582
3	chr1:45406990:T:C	45406990	C,C	T,T	1,1	-inf,inf	inf,inf	4.69119,0.903157	0.000139078	0.000284073
3	chr1:45926862:A:T	45926862	T,NA	A,NA	1,NA	-inf,NA	inf,NA	1.30507,NA	0.000138745	0.000190615
3	chr1:46431888:C:T	46431888	T,NA	C,NA	1,NA	inf,NA	inf,NA	0.810146,NA	0.000138514	0.000189897
3	chr1:45357361:G:C	45357361	NA,C	NA,G	NA,1	NA,-inf	NA,inf	NA,0.475764	0.000138256	0.000183563
3	chr1:45189878:A:C	45189878	C,NA	A,NA	1,NA	-inf,NA	inf,NA	1.36666,NA	0.000137889	0.000189283
3	chr1:45048146:T:C	45048146	NA,C	NA,T	NA,1	NA,inf	NA,inf	NA,0.74293	0.000137303	0.000191607
3	chr1:45226377:T:G	45226377	G,G	T,T	1,1	inf,inf	inf,inf	1.67652,0.359723	0.0001372	0.000189194
3	chr1:46506684:G:A	46506684	A,A	G,G	1,1	-inf,inf	inf,inf	1.27341,0.554648	0.000137164	0.00017953
3	chr1:45162721:G:GC	45162721	GC,GC	G,G	1,1	inf,inf	inf,inf	1.53642,0.501502	0.00013701	0.000191387
3	chr1:45709216:G:A	45709216	A,NA	G,NA	1,NA	inf,NA	inf,NA	2.53814,NA	0.0001369	0.000187253
3	chr1:45186636:C:T	45186636	T,T	C,C	1,1	inf,inf	inf,inf	1.52966,0.511703	0.000136844	0.000191276
3	chr1:46291691:C:T	46291691	NA,T	NA,C	NA,1	NA,inf	NA,inf	NA,1.0696	0.000136445	0.000197717
```
