## Supplementary material for "Characterization of shared and ancestry-specific signals driving complex traits using multi-ancestry fine-mapping": susiex_nc3.cs80.snp

```
BP	SNP	PIP(CS1)	LogBF(CS1,Pop1)	LogBF(CS1,Pop2)	PIP(CS2)	LogBF(CS2,Pop1)	LogBF(CS2,Pop2)	PIP(CS3)	LogBF(CS3,Pop1)	LogBF(CS3,Pop2)
45017545	chr1:45017545:TC:T	2.97901e-08	0.604176	0.993909	5.37838e-05	-1.07103	0.524385	0.000101574	-1.06435	0.18208
45017685	chr1:45017685:C:T	7.00096e-09	-1.72936e-10	0.149957	0.000352685	-1.72936e-10	1.33396	0.000191414	-1.72936e-10	-0.248618
45019003	chr1:45019003:G:A	1.29414e-09	-1.72936e-10	-1.53824	1.95404e-05	-1.72936e-10	-1.55913	5.07329e-05	-1.72936e-10	-1.57648
45019757	chr1:45019757:C:T	2.02483e-08	-1.72936e-10	1.21198	0.000686393	-1.72936e-10	1.99983	0.00541598	-1.72936e-10	3.09405
45019797	chr1:45019797:A:G	1.29917e-09	-1.72936e-10	-1.53436	1.96031e-05	-1.72936e-10	-1.55593	5.07926e-05	-1.72936e-10	-1.5753
45020206	chr1:45020206:C:T	1.91905e-09	-1.72936e-10	-1.14426	3.2853e-05	-1.72936e-10	-1.03957	8.32076e-05	-1.72936e-10	-1.08172
45021149	chr1:45021149:C:T	6.58472e-09	-1.72936e-10	0.0886619	0.000325443	-1.72936e-10	1.25357	0.000180444	-1.72936e-10	-0.307637
45021579	chr1:45021579:C:G	1.89876e-09	-0.809664	-0.345223	1.12966e-05	-1.77566	-0.331457	2.03428e-05	-1.77544	-0.714887
45021692	chr1:45021692:T:C	6.53002e-09	-1.72936e-10	0.0803189	0.000320942	-1.72936e-10	1.23964	0.000178934	-1.72936e-10	-0.316037
45021815	chr1:45021815:T:C	2.04817e-09	-0.724056	-0.355088	1.1124e-05	-1.77906	-0.343461	2.00888e-05	-1.77899	-0.723901
45022376	chr1:45022376:C:T	1.99955e-09	-1.72936e-10	-1.10317	3.4389e-05	-1.72936e-10	-0.993881	8.70142e-05	-1.72936e-10	-1.03698
45022540	chr1:45022540:G:A	1.58185e-09	-0.821483	-0.51601	9.71273e-06	-1.77493	-0.483251	1.78689e-05	-1.77469	-0.845302
45023438	chr1:45023438:C:T	1.62347e-09	-0.78016	-0.531366	9.54124e-06	-1.77729	-0.498706	1.76052e-05	-1.77712	-0.85774
45023470	chr1:45023470:C:T	2.67441e-09	-1.72936e-10	-0.812362	4.64517e-05	-1.72936e-10	-0.693206	0.000142038	-1.72936e-10	-0.546962
45023635	chr1:45023635:T:C	1.4653e-08	-1.72936e-10	0.888554	0.000373981	-1.72936e-10	1.39259	0.000739226	-1.72936e-10	1.10255
45024230	chr1:45024230:G:A	1.87091e-09	0.405812	-1.57548	3.14086e-05	0.481626	-1.56616	0.000104874	0.728371	-1.57866
45024547	chr1:45024547:A:AT	6.79036e-10	-1.01632	-1.16685	5.13129e-06	-1.75188	-1.14438	1.16723e-05	-1.75129	-1.29454
45024666	chr1:45024666:A:T	2.43081e-08	-1.72936e-10	1.39472	0.000850714	-1.72936e-10	2.21446	0.00688968	-1.72936e-10	3.33472
45024694	chr1:45024694:G:A	1.34228e-09	-1.72936e-10	-1.50172	2.33624e-05	-1.72936e-10	-1.38049	5.97252e-05	-1.72936e-10	-1.4133
45024741	chr1:45024741:G:A	1.29932e-09	-1.72936e-10	-1.53425	1.96046e-05	-1.72936e-10	-1.55585	5.07903e-05	-1.72936e-10	-1.57535
45025374	chr1:45025374:T:C	7.33965e-09	-1.72936e-10	0.197201	0.000375684	-1.72936e-10	1.39713	0.000198614	-1.72936e-10	-0.21169
45025630	chr1:45025630:A:G	1.98639e-09	-1.72936e-10	-1.10977	3.41381e-05	-1.72936e-10	-1.0012	8.64039e-05	-1.72936e-10	-1.04402
45025778	chr1:45025778:C:T	2.44697e-09	-0.901238	-5.64276e-10	2.71075e-05	-1.23181	-5.64276e-10	7.16883e-05	-1.23073	-5.64276e-10
45025832	chr1:45025832:A:G	4.62464e-10	-1.77515	-0.792123	2.56029e-05	-1.0301	-0.258812	4.4319e-05	-0.957818	-0.753825
45026186	chr1:45026186:C:A	1.72178e-09	0.204379	-1.45711	3.003e-05	0.258338	-1.38776	9.06118e-05	0.476367	-1.47284
45026421	chr1:45026421:A:T	1.73489e-09	-0.713124	-0.532024	9.50232e-06	-1.77928	-0.5008	1.76041e-05	-1.77924	-0.855684
45027074	chr1:45027074:T:C	1.6705e-09	-1.72936e-10	-1.28297	2.56099e-05	-1.72936e-10	-1.28864	6.18842e-05	-1.72936e-10	-1.37779
45027279	chr1:45027279:C:T	1.46452e-09	-1.72936e-10	-1.41456	2.51675e-05	-1.72936e-10	-1.30606	5.83785e-05	-1.72936e-10	-1.43611
45027428	chr1:45027428:C:T	7.07912e-09	-1.72936e-10	0.161058	0.000359475	-1.72936e-10	1.35303	0.00019282	-1.72936e-10	-0.241297
45027662	chr1:45027662:A:G	1.24899e-09	-1.72936e-10	-1.57375	1.99832e-05	-1.72936e-10	-1.53673	5.30695e-05	-1.72936e-10	-1.53145
45027813	chr1:45027813:G:A	1.30879e-09	-1.72936e-10	-1.52699	1.94501e-05	-1.72936e-10	-1.56376	5.1567e-05	-1.72936e-10	-1.56017
45028521	chr1:45028521:T:C	2.32895e-08	-1.72936e-10	1.35191	0.000804589	-1.72936e-10	2.15871	0.0065049	-1.72936e-10	3.27726
45028625	chr1:45028625:A:G	1.4047e-09	-1.72936e-10	-1.45627	1.96709e-05	-1.72936e-10	-1.55248	5.60202e-05	-1.72936e-10	-1.47734
45028773	chr1:45028773:A:T	4.76766e-09	-1.72936e-10	-0.234235	4.97761e-05	-1.72936e-10	-0.624084	0.000118766	-1.72936e-10	-0.725897
45028777	chr1:45028777:T:A	3.18876e-09	-1.72936e-10	-0.636458	0.000257263	-1.72936e-10	1.01848	0.000102733	-1.72936e-10	-0.870921
45029078	chr1:45029078:T:C	6.6367e-10	-1.05279	-1.15327	5.24033e-06	-1.74456	-1.13068	1.18881e-05	-1.7439	-1.28361
45029569	chr1:45029569:C:T	1.38321e-09	-1.72936e-10	-1.47168	1.95254e-05	-1.72936e-10	-1.5599	5.51869e-05	-1.72936e-10	-1.49233
45029833	chr1:45029833:T:C	1.37082e-09	-1.72936e-10	-1.48068	2.10139e-05	-1.72936e-10	-1.48643	5.60897e-05	-1.72936e-10	-1.4761
45030308	chr1:45030308:C:T	6.10659e-09	-1.72936e-10	0.0132776	6.53655e-05	-1.72936e-10	-0.351623	0.00022258	-1.72936e-10	-0.0977678
45030445	chr1:45030445:C:T	1.29887e-09	-1.72936e-10	-1.53459	1.9596e-05	-1.72936e-10	-1.5563	5.07861e-05	-1.72936e-10	-1.57543
45030476	chr1:45030476:C:A	6.96867e-10	-1.05809	-1.09916	5.55045e-06	-1.74327	-1.07447	1.24625e-05	-1.74261	-1.23773
45030526	chr1:45030526:C:T	1.5228e-08	-1.72936e-10	0.927048	0.000331549	-1.72936e-10	1.27216	0.00224695	-1.72936e-10	2.21427
45030679	chr1:45030679:T:C	1.94334e-08	-1.72936e-10	1.1709	0.00065117	-1.72936e-10	1.94715	0.0051101	-1.72936e-10	3.03592
45030723	chr1:45030723:A:G	6.76741e-10	-1.03613	-1.15042	5.23907e-06	-1.74785	-1.12763	1.18799e-05	-1.74722	-1.281
45030801	chr1:45030801:T:TC	1.26306e-09	-1.72936e-10	-1.56256	1.91882e-05	-1.72936e-10	-1.57732	5.05904e-05	-1.72936e-10	-1.57929
45030996	chr1:45030996:G:A	1.61656e-09	0.262131	-1.57792	2.82307e-05	0.351332	-1.54254	9.14842e-05	0.59091	-1.5778
45031336	chr1:45031336:T:C	1.37463e-09	-1.72936e-10	-1.47791	1.94761e-05	-1.72936e-10	-1.56243	5.48679e-05	-1.72936e-10	-1.49813
45032509	chr1:45032509:C:A	1.29118e-09	-1.29392	-0.246617	2.80311e-05	-1.67685	0.478548	4.22814e-05	-1.67546	-0.0832441
45032513	chr1:45032513:G:A	1.29571e-09	-1.72936e-10	-1.53703	1.95812e-05	-1.72936e-10	-1.55705	5.12785e-05	-1.72936e-10	-1.56578
45032619	chr1:45032619:G:C	1.26728e-09	-1.72936e-10	-1.55922	2.10815e-05	-1.72936e-10	-1.48322	5.4453e-05	-1.72936e-10	-1.50572
45032733	chr1:45032733:C:T	1.24761e-08	0.45564	0.272085	0.000466298	0.13728	1.47593	0.000245037	0.146217	-0.147863
45032777	chr1:45032777:G:A	1.73469e-09	-1.72936e-10	-1.24526	2.12722e-05	-1.72936e-10	-1.47422	5.99057e-05	-1.72936e-10	-1.41028
45032978	chr1:45032978:T:A	1.97069e-09	-1.72936e-10	-1.11771	3.40964e-05	-1.72936e-10	-1.00243	8.58937e-05	-1.72936e-10	-1.04994
45033141	chr1:45033141:C:T	1.55057e-09	0.215499	-1.57297	2.59606e-05	0.296916	-1.57196	8.66455e-05	0.533364	-1.57459
45033694	chr1:45033694:A:AGGT	1.47211e-09	0.167198	-1.57659	2.56556e-05	0.251049	-1.5379	8.23742e-05	0.484997	-1.57678
45033830	chr1:45033830:T:C	7.52305e-10	-1.75658	-0.324122	5.97195e-05	-0.51189	0.0699314	0.000120451	-0.413521	-0.29829
45033975	chr1:45033975:C:T	1.88801e-09	-0.73642	-0.424148	1.06228e-05	-1.77877	-0.38984	1.92155e-05	-1.77868	-0.768655
45034134	chr1:45034134:A:G	1.34168e-09	-1.72936e-10	-1.50217	1.93031e-05	-1.72936e-10	-1.57135	5.37115e-05	-1.72936e-10	-1.51943
45034141	chr1:45034141:C:T	2.28146e-08	-1.72936e-10	1.33131	0.000785415	-1.72936e-10	2.13459	0.00632494	-1.72936e-10	3.2492
45034254	chr1:45034254:T:C	1.26724e-09	-1.72936e-10	-1.55925	2.10786e-05	-1.72936e-10	-1.48336	5.44571e-05	-1.72936e-10	-1.50564
45034622	chr1:45034622:A:G	7.5173e-10	-1.7549	-0.32657	6.04651e-05	-0.499898	0.0703468	0.000121923	-0.40111	-0.298555
45034731	chr1:45034731:T:C	1.29334e-09	-1.72936e-10	-1.53887	1.9537e-05	-1.72936e-10	-1.55931	5.07258e-05	-1.72936e-10	-1.57662
45034881	chr1:45034881:A:G	1.14794e-09	-0.118397	-1.53973	2.2496e-05	-0.035266	-1.38302	6.61027e-05	0.1801	-1.49195
45034993	chr1:45034993:G:A	7.57036e-10	-1.75584	-0.318591	6.03874e-05	-0.506453	0.0756147	0.000121741	-0.407893	-0.293267
45036393	chr1:45036393:T:C	9.90144e-09	0.496589	-5.64276e-10	8.94452e-05	-0.0379928	-5.64276e-10	0.000239434	-0.0247767	-5.64276e-10
45036603	chr1:45036603:C:T	1.65889e-09	-1.72936e-10	-1.28994	3.91443e-05	-1.72936e-10	-0.864363	6.28206e-05	-1.72936e-10	-1.36277
45036822	chr1:45036822:G:A	1.12453e-09	-0.105153	-1.57357	1.96087e-05	-0.0219014	-1.53374	6.20416e-05	0.197869	-1.57312
45036880	chr1:45036880:C:T	4.06416e-09	0.745857	-1.13974	0.00011265	1.18295	-0.990284	0.000282642	1.26219	-1.12106
45037880	chr1:45037880:G:A	6.99155e-10	-1.03323	-1.12075	6.2405e-06	-1.7793	-0.921261	1.36342e-05	-1.7779	-1.11257
45037914	chr1:45037914:T:C	5.09491e-09	-1.72936e-10	-0.167848	6.86373e-05	-1.72936e-10	-0.302782	0.000393881	-1.72936e-10	0.472993
45037967	chr1:45037967:G:A	1.7934e-09	-0.807447	-0.404531	1.09612e-05	-1.77498	-0.36228	1.96809e-05	-1.77463	-0.748775
45038811	chr1:45038811:GT:G	5.45558e-10	-1.03513	-1.36691	4.27403e-06	-1.74563	-1.33344	1.00732e-05	-1.74467	-1.44851
45038852	chr1:45038852:T:A	7.14847e-10	-1.20078	-0.930997	7.56971e-06	-1.76701	-0.74045	1.67736e-05	-1.75961	-0.923635
45039134	chr1:45039134:C:T	1.19297e-09	-0.0406523	-1.57899	2.02155e-05	0.0453809	-1.57055	6.63047e-05	0.269307	-1.5781
45039216	chr1:45039216:C:T	1.90825e-09	-1.72936e-10	-1.1499	3.25816e-05	-1.72936e-10	-1.04787	8.23214e-05	-1.72936e-10	-1.09242
45039399	chr1:45039399:T:G	1.50269e-09	-1.72936e-10	-1.38883	2.06243e-05	-1.72936e-10	-1.50515	5.27156e-05	-1.72936e-10	-1.53814
45039742	chr1:45039742:T:C	1.21126e-08	0.698156	-5.64276e-10	4.95612e-05	-0.62841	-5.64276e-10	0.000131119	-0.626948	-5.64276e-10
45039745	chr1:45039745:C:G	3.46266e-09	-1.72936e-10	-0.554054	0.000134525	-1.72936e-10	0.370129	0.000104861	-1.72936e-10	-0.850421
45039796	chr1:45039796:C:T	2.09425e-09	-1.72936e-10	-1.0569	3.19243e-05	-1.72936e-10	-1.06825	7.49309e-05	-1.72936e-10	-1.18649
45039865	chr1:45039865:C:T	3.4739e-09	-1.72936e-10	-0.550813	0.000135269	-1.72936e-10	0.375645	0.000105182	-1.72936e-10	-0.847367
45040007	chr1:45040007:T:C	1.46752e-09	-1.72936e-10	-1.41251	2.15841e-05	-1.72936e-10	-1.45966	5.41576e-05	-1.72936e-10	-1.51116
45040641	chr1:45040641:A:C	1.91052e-09	-1.72936e-10	-1.14871	3.26259e-05	-1.72936e-10	-1.04651	8.24259e-05	-1.72936e-10	-1.09116
45041204	chr1:45041204:G:C	1.35662e-09	-1.72936e-10	-1.49109	2.07943e-05	-1.72936e-10	-1.49694	5.54788e-05	-1.72936e-10	-1.48705
45041252	chr1:45041252:A:G	3.50504e-09	-1.72936e-10	-0.541889	0.000136833	-1.72936e-10	0.387144	0.000105954	-1.72936e-10	-0.840046
45041292	chr1:45041292:G:T	2.7461e-10	-1.59673	-1.49176	4.16999e-06	-1.52724	-1.57647	1.22325e-05	-1.56316	-1.4358
45041313	chr1:45041313:T:G	1.91175e-09	-1.72936e-10	-1.14807	3.2651e-05	-1.72936e-10	-1.04574	8.24884e-05	-1.72936e-10	-1.0904
45041443	chr1:45041443:C:T	2.65155e-09	-0.820947	-5.64276e-10	2.64636e-05	-1.25585	-5.64276e-10	7.04341e-05	-1.24838	-5.64276e-10
45041464	chr1:45041464:T:C	4.85711e-10	-1.12772	-1.39051	4.26871e-06	-1.72233	-1.35798	1.01304e-05	-1.72109	-1.46643
45041507	chr1:45041507:G:T	3.51739e-09	-1.72936e-10	-0.53837	0.000137588	-1.72936e-10	0.392649	0.00010635	-1.72936e-10	-0.836319
45041511	chr1:45041511:C:T	3.78169e-09	-1.72936e-10	-0.465919	0.000152309	-1.72936e-10	0.494291	0.000113034	-1.72936e-10	-0.775369
45041697	chr1:45041697:C:T	3.47077e-09	-1.72936e-10	-0.551713	8.59264e-05	-1.72936e-10	-0.0781278	0.000131525	-1.72936e-10	-0.623859
45041746	chr1:45041746:C:T	5.59298e-09	-0.0745791	-5.64276e-10	5.79223e-05	-0.472517	-5.64276e-10	0.000150611	-0.488355	-5.64276e-10
45041829	chr1:45041829:C:T	1.34238e-09	-1.72936e-10	-1.50165	2.01246e-05	-1.72936e-10	-1.52968	5.50087e-05	-1.72936e-10	-1.49556
45041844	chr1:45041844:G:A	1.02715e-09	-1.7693	-5.64276e-10	1.72288e-05	-1.68504	-5.64276e-10	4.54255e-05	-1.68698	-5.64276e-10
45042216	chr1:45042216:A:T	1.46648e-09	-1.72936e-10	-1.41323	2.15705e-05	-1.72936e-10	-1.46029	5.41315e-05	-1.72936e-10	-1.51164
45042424	chr1:45042424:G:C	2.57282e-09	-1.72936e-10	-0.851088	5.03437e-05	-1.72936e-10	-0.612744	0.000127623	-1.72936e-10	-0.653979
45042565	chr1:45042565:A:T	1.24783e-09	-1.72936e-10	-1.57468	2.28784e-05	-1.72936e-10	-1.40143	5.19882e-05	-1.72936e-10	-1.55204
45042634	chr1:45042634:G:A	5.39739e-10	-1.04057	-1.37219	4.25589e-06	-1.74449	-1.33882	1.00464e-05	-1.74353	-1.45232
45042642	chr1:45042642:T:C	5.82991e-09	-0.0330881	-5.64276e-10	3.50423e-05	-0.975062	-5.64276e-10	9.34351e-05	-0.965789	-5.64276e-10
45042647	chr1:45042647:T:A	7.53955e-09	-1.72936e-10	0.224072	0.00015063	-1.72936e-10	0.483211	0.00101846	-1.72936e-10	1.42299
45043050	chr1:45043050:T:C	1.4001e-09	-1.72936e-10	-1.45955	2.04926e-05	-1.72936e-10	-1.51155	5.56869e-05	-1.72936e-10	-1.48331
45043793	chr1:45043793:GAGA:G	5.7352e-08	0.962081	1.29104	8.55408e-05	-0.880428	0.797803	0.000158861	-0.872383	0.437358
45044040	chr1:45044040:A:G	6.2116e-10	-1.37272	-0.899539	8.40223e-06	-1.7001	-0.703021	1.88447e-05	-1.68206	-0.884768
45044067	chr1:45044067:G:A	1.06031e-09	-1.03983	-0.6977	8.75574e-06	-1.72273	-0.63918	1.64e-05	-1.72087	-0.984902
45044295	chr1:45044295:A:G	6.33586e-08	1.04944	1.30328	9.09935e-05	-0.829613	0.808782	0.000168836	-0.821362	0.447237
45044581	chr1:45044581:G:A	5.24831e-09	1.15837	-1.29655	0.000136365	1.56477	-1.18106	0.000351863	1.6494	-1.28921
45044950	chr1:45044950:G:A	1.35484e-09	-1.72936e-10	-1.49241	2.02106e-05	-1.72936e-10	-1.52541	5.16981e-05	-1.72936e-10	-1.55763
45044988	chr1:45044988:A:G	2.70275e-09	-0.250093	-0.551729	3.55524e-05	-0.190897	-0.769715	0.000234636	0.0214503	-0.0664685
45045060	chr1:45045060:GTCTTA:G	5.12059e-09	0.283595	-0.446415	6.68071e-05	0.348347	-0.678156	0.00047179	0.593295	0.0601837
45045678	chr1:45045678:T:C	9.88169e-09	0.976211	-0.481618	7.63658e-05	0.55602	-0.752102	0.000523226	0.793139	-0.0361812
45046178	chr1:45046178:T:C	1.46815e-09	-1.72936e-10	-1.41209	2.3875e-05	-1.72936e-10	-1.35879	6.02124e-05	-1.72936e-10	-1.40518
45047558	chr1:45047558:T:C	1.36343e-09	-1.72936e-10	-1.48609	2.01457e-05	-1.72936e-10	-1.52863	5.44881e-05	-1.72936e-10	-1.50507
45047590	chr1:45047590:G:C	6.23728e-09	-1.72936e-10	0.0344531	6.65726e-05	-1.72936e-10	-0.333325	0.000227436	-1.72936e-10	-0.0761852
45047880	chr1:45047880:C:T	6.31689e-10	-1.66565	-0.589803	7.76516e-06	-1.592	-0.889972	2.94106e-05	-1.6246	-0.497097
45047916	chr1:45047916:A:G	1.36195e-09	-1.72936e-10	-1.48717	2.01274e-05	-1.72936e-10	-1.52954	5.443e-05	-1.72936e-10	-1.50614
45048020	chr1:45048020:A:C	2.22555e-09	-1.72936e-10	-0.996088	2.6871e-05	-1.72936e-10	-1.24057	7.17054e-05	-1.72936e-10	-1.23049
45048146	chr1:45048146:T:C	2.73746e-09	-1.72936e-10	-0.789062	5.4309e-05	-1.72936e-10	-0.536929	0.000137303	-1.72936e-10	-0.580868
45048336	chr1:45048336:G:A	2.17395e-09	-1.72936e-10	-1.01955	4.18107e-05	-1.72936e-10	-0.798465	0.000102397	-1.72936e-10	-0.874197
45048435	chr1:45048435:A:G	1.24419e-09	-1.72936e-10	-1.57761	1.92201e-05	-1.72936e-10	-1.57566	5.10882e-05	-1.72936e-10	-1.5695
45048497	chr1:45048497:T:C	1.27357e-09	-1.72936e-10	-1.55427	1.93252e-05	-1.72936e-10	-1.57021	5.06299e-05	-1.72936e-10	-1.57851
45048661	chr1:45048661:A:G	1.6947e-09	-1.72936e-10	-1.26859	2.4597e-05	-1.72936e-10	-1.32899	6.99431e-05	-1.72936e-10	-1.25537
45048683	chr1:45048683:T:C	1.38481e-09	-1.72936e-10	-1.47052	2.09467e-05	-1.72936e-10	-1.48964	5.58913e-05	-1.72936e-10	-1.47965
45048994	chr1:45048994:GGTGGCTTGCGCCTGTA:G	1.24201e-09	-1.72936e-10	-1.57936	1.9252e-05	-1.72936e-10	-1.574	5.06622e-05	-1.72936e-10	-1.57788
45049322	chr1:45049322:G:A	1.38453e-09	-1.72936e-10	-1.47073	2.12269e-05	-1.72936e-10	-1.47635	5.34094e-05	-1.72936e-10	-1.52507
45050211	chr1:45050211:C:T	2.92907e-08	-1.10044	2.68162	0.00108908	-0.646961	3.10843	0.00117028	-0.560709	2.12265
45050235	chr1:45050235:A:C	1.24965e-09	-1.72936e-10	-1.57323	1.91501e-05	-1.72936e-10	-1.57931	5.06943e-05	-1.72936e-10	-1.57724
45050303	chr1:45050303:G:A	1.36076e-09	-1.72936e-10	-1.48805	2.06124e-05	-1.72936e-10	-1.50573	5.49577e-05	-1.72936e-10	-1.49649
45050795	chr1:45050795:A:G	7.771e-09	-1.72936e-10	0.254308	0.000189348	-1.72936e-10	0.711966	0.000310308	-1.72936e-10	0.23451
45050850	chr1:45050850:A:T	2.01986e-09	0.0490268	-1.14209	0.000247846	1.53049	-0.549303	0.000325029	1.56563	-1.28477
45051908	chr1:45051908:G:A	1.07552e-08	0.198908	0.380388	9.78949e-05	0.03504	0.0172358	0.000855052	0.273646	0.97446
45052381	chr1:45052381:G:A	1.24366e-09	-1.72936e-10	-1.57803	1.9348e-05	-1.72936e-10	-1.56903	5.08148e-05	-1.72936e-10	-1.57487
45052831	chr1:45052831:T:C	1.37397e-09	-1.72936e-10	-1.47839	2.07918e-05	-1.72936e-10	-1.49706	5.54649e-05	-1.72936e-10	-1.4873
45053472	chr1:45053472:G:A	1.51283e-09	-1.38211	-5.64276e-10	2.20443e-05	-1.43857	-5.64276e-10	5.79339e-05	-1.44375	-5.64276e-10
45054249	chr1:45054249:C:T	6.09931e-09	0.454101	-0.442015	0.00092784	2.03215	0.269096	0.000870605	2.06941	-0.803276
45054435	chr1:45054435:A:AG	1.24603e-09	-1.72936e-10	-1.57613	1.91489e-05	-1.72936e-10	-1.57938	5.06189e-05	-1.72936e-10	-1.57873
45054509	chr1:45054509:G:A	2.70755e-09	-1.72936e-10	-0.800046	5.33444e-05	-1.72936e-10	-0.55485	0.0001354	-1.72936e-10	-0.59482
45054663	chr1:45054663:TTATTAAA:T	3.71834e-10	-1.46653	-1.31887	7.11269e-06	-1.56494	-1.0048	1.4692e-05	-1.53443	-1.28133
45055236	chr1:45055236:T:C	7.7806e-10	-1.56244	-0.4846	9.50738e-06	-1.46147	-0.818077	4.74701e-05	-1.50529	-0.137668
45056087	chr1:45056087:C:T	1.68268e-09	-1.72936e-10	-1.2757	3.15732e-05	-1.72936e-10	-1.07931	7.96139e-05	-1.72936e-10	-1.12587
45056588	chr1:45056588:G:A	4.3783e-09	0.969679	-1.28911	9.63666e-05	1.21113	-1.17459	0.000244728	1.28411	-1.28702
45057631	chr1:45057631:A:C	6.35744e-08	-1.72936e-10	2.35612	0.00255438	-1.72936e-10	3.31395	0.0289082	-1.72936e-10	4.76882
45057705	chr1:45057705:A:C	5.7321e-09	0.451628	-0.501636	0.000861065	2.03094	0.195613	0.000828093	2.06823	-0.852164
45057900	chr1:45057900:T:A	5.39108e-09	1.13541	-1.24676	0.000120483	1.38699	-1.1271	0.000304672	1.46128	-1.2451
45057988	chr1:45057988:T:C	1.4163e-09	-1.72936e-10	-1.44804	2.09756e-05	-1.72936e-10	-1.48826	5.30313e-05	-1.72936e-10	-1.53217
45058221	chr1:45058221:T:C	2.16561e-08	-1.08861	2.36781	0.0007959	-0.628685	2.77654	0.000886499	-0.541719	1.82594
45058541	chr1:45058541:C:T	6.87172e-10	-1.55675	-0.614513	8.58672e-06	-1.45578	-0.925626	4.11037e-05	-1.5	-0.286954
45059865	chr1:45059865:C:T	2.55544e-09	-1.72936e-10	-0.857868	5.11443e-05	-1.72936e-10	-0.596968	9.14089e-05	-1.72936e-10	-0.987713
45059909	chr1:45059909:T:C	8.31889e-09	-1.72936e-10	0.322438	0.000204674	-1.72936e-10	0.789798	0.000331906	-1.72936e-10	0.301796
45060052	chr1:45060052:A:C	1.86191e-09	-1.72936e-10	-1.17449	3.58716e-05	-1.72936e-10	-0.951673	9.01055e-05	-1.72936e-10	-1.00207
45060952	chr1:45060952:T:C	1.24255e-09	-1.72936e-10	-1.57893	1.9183e-05	-1.72936e-10	-1.57759	5.05857e-05	-1.72936e-10	-1.57939
45061290	chr1:45061290:C:A	1.37086e-09	-1.72936e-10	-1.48065	2.04243e-05	-1.72936e-10	-1.51489	5.2049e-05	-1.72936e-10	-1.55087
45061402	chr1:45061402:ACT:A	1.34211e-09	-1.72936e-10	-1.50184	1.97953e-05	-1.72936e-10	-1.54618	5.40744e-05	-1.72936e-10	-1.51269
45062355	chr1:45062355:C:CT	1.56081e-09	-0.182781	-1.16811	1.78574e-05	-0.311289	-1.33791	6.83827e-05	-0.0990156	-1.17892
45063250	chr1:45063250:C:T	7.6088e-08	-1.72936e-10	2.5358	0.00209996	-1.72936e-10	3.11805	0.00419413	-1.72936e-10	2.83839
45063599	chr1:45063599:T:A	7.5444e-10	-1.55043	-0.52744	9.2946e-06	-1.44811	-0.854079	4.57562e-05	-1.49288	-0.186849
45063732	chr1:45063732:C:T	1.13906e-09	-1.44927	-0.216614	2.43666e-05	-1.58024	0.241839	4.01324e-05	-1.55119	-0.259684
45063838	chr1:45063838:T:C	1.24327e-09	-1.72936e-10	-1.57835	1.91681e-05	-1.72936e-10	-1.57837	5.0583e-05	-1.72936e-10	-1.57944
45063955	chr1:45063955:T:C	1.04098e-08	0.111248	0.435409	9.46636e-05	-0.0488329	0.0675444	0.00083314	0.184332	1.03781
45064021	chr1:45064021:G:A	1.99508e-09	0.0171959	-1.1226	0.000245919	1.49233	-0.518947	0.000317548	1.52721	-1.26964
45064132	chr1:45064132:G:C	5.17295e-09	0.287996	-0.440644	0.000755162	1.82178	0.273535	0.000705531	1.858	-0.8021
45064226	chr1:45064226:A:G	1.2455e-09	-1.72936e-10	-1.57655	1.94165e-05	-1.72936e-10	-1.5655	5.09389e-05	-1.72936e-10	-1.57243
45064739	chr1:45064739:C:A	1.02324e-09	-1.77312	-5.64276e-10	1.66416e-05	-1.71971	-5.64276e-10	4.37978e-05	-1.72347	-5.64276e-10
45064837	chr1:45064837:T:C	2.97363e-08	-1.02262	2.61889	0.00113551	-0.537961	3.04118	0.00122803	-0.447675	2.05779
45064900	chr1:45064900:C:T	1.24256e-09	-1.72936e-10	-1.57891	1.91821e-05	-1.72936e-10	-1.57764	5.05851e-05	-1.72936e-10	-1.5794
45066520	chr1:45066520:G:A	3.24953e-09	-1.72936e-10	-0.617579	0.000152247	-1.72936e-10	0.493889	0.000103323	-1.72936e-10	-0.865199
45066527	chr1:45066527:A:G	1.16545e-09	-1.64299	-5.64276e-10	1.5865e-05	-1.7675	-5.64276e-10	4.19169e-05	-1.76737	-5.64276e-10
45067415	chr1:45067415:A:C	1.24212e-09	-1.72936e-10	-1.57927	1.92024e-05	-1.72936e-10	-1.57658	5.05984e-05	-1.72936e-10	-1.57914
45067488	chr1:45067488:C:T	2.44238e-08	-1.16059	2.56006	0.000890452	-0.71897	2.97908	0.000965428	-0.635424	2.00494
45067580	chr1:45067580:A:G	1.56806e-09	-1.72936e-10	-1.34625	2.29752e-05	-1.72936e-10	-1.3972	6.45777e-05	-1.72936e-10	-1.33519
45067771	chr1:45067771:TA:T	1.57694e-09	-1.72936e-10	-1.3406	2.77791e-05	-1.72936e-10	-1.20734	7.15778e-05	-1.72936e-10	-1.23227
45069046	chr1:45069046:A:G	1.59617e-09	-1.72936e-10	-1.32848	2.96591e-05	-1.72936e-10	-1.14185	7.49072e-05	-1.72936e-10	-1.18681
45069237	chr1:45069237:T:G	1.41682e-09	-1.72936e-10	-1.44768	2.09769e-05	-1.72936e-10	-1.4882	5.83325e-05	-1.72936e-10	-1.4369
45069421	chr1:45069421:G:A	3.58701e-09	-1.72936e-10	-0.518772	8.22596e-05	-1.72936e-10	-0.121739	0.000250345	-1.72936e-10	0.0197848
45069455	chr1:45069455:A:C	1.26936e-09	-1.72936e-10	-1.55757	2.00997e-05	-1.72936e-10	-1.53092	5.15612e-05	-1.72936e-10	-1.56029
45070332	chr1:45070332:A:G	6.70496e-10	-1.73611	-0.459721	7.62904e-06	-1.67301	-0.826644	3.17618e-05	-1.69741	-0.347382
45070406	chr1:45070406:C:T	1.27367e-09	-1.72936e-10	-1.55419	1.94865e-05	-1.72936e-10	-1.5619	5.17064e-05	-1.72936e-10	-1.55747
45070645	chr1:45070645:T:C	1.59379e-09	-1.32998	-5.64276e-10	9.45696e-05	0.0177176	-5.64276e-10	0.00025302	0.0304146	-5.64276e-10
45070886	chr1:45070886:G:C	1.28199e-09	-1.72936e-10	-1.54768	1.95938e-05	-1.72936e-10	-1.55641	5.2023e-05	-1.72936e-10	-1.55137
45071220	chr1:45071220:C:T	1.24246e-09	-1.72936e-10	-1.57899	1.91546e-05	-1.72936e-10	-1.57908	5.06552e-05	-1.72936e-10	-1.57801
45072044	chr1:45072044:A:G	1.2425e-09	-1.72936e-10	-1.57897	1.91542e-05	-1.72936e-10	-1.5791	5.06575e-05	-1.72936e-10	-1.57797
45072138	chr1:45072138:T:C	1.40401e-09	-1.72936e-10	-1.45676	2.46154e-05	-1.72936e-10	-1.32825	6.37526e-05	-1.72936e-10	-1.34805
45072222	chr1:45072222:G:A	1.25301e-09	-1.72936e-10	-1.57054	1.99788e-05	-1.72936e-10	-1.53695	5.47914e-05	-1.72936e-10	-1.49952
45072359	chr1:45072359:C:T	1.02698e-09	-1.76947	-5.64276e-10	1.58729e-05	-1.767	-5.64276e-10	4.1889e-05	-1.76803	-5.64276e-10
45072370	chr1:45072370:T:G	1.31575e-09	-1.72936e-10	-1.52168	1.99676e-05	-1.72936e-10	-1.53751	5.39446e-05	-1.72936e-10	-1.5151
45072574	chr1:45072574:A:T	1.44979e-09	-1.72936e-10	-1.42467	2.15715e-05	-1.72936e-10	-1.46025	5.96912e-05	-1.72936e-10	-1.41387
45073672	chr1:45073672:C:G	1.24218e-09	-1.72936e-10	-1.57922	1.91493e-05	-1.72936e-10	-1.57935	5.1741e-05	-1.72936e-10	-1.55681
45074756	chr1:45074756:A:T	1.31709e-09	-1.72936e-10	-1.52067	1.99834e-05	-1.72936e-10	-1.53672	5.40038e-05	-1.72936e-10	-1.514
45074875	chr1:45074875:C:T	1.07806e-09	-1.72093	-5.64276e-10	1.98224e-05	-1.54481	-5.64276e-10	5.76147e-05	-1.44928	-5.64276e-10
45075015	chr1:45075015:T:C	4.37762e-10	-1.66767	-0.954498	5.54198e-06	-1.57531	-1.24395	2.21202e-05	-1.60953	-0.797031
45075023	chr1:45075023:C:T	1.27609e-09	-1.72936e-10	-1.55229	1.94778e-05	-1.72936e-10	-1.56234	5.22285e-05	-1.72936e-10	-1.54743
45075403	chr1:45075403:G:A	1.25276e-09	-1.72936e-10	-1.57074	1.91975e-05	-1.72936e-10	-1.57684	5.11885e-05	-1.72936e-10	-1.56754
45075665	chr1:45075665:C:T	1.25476e-09	-1.72936e-10	-1.56915	1.92146e-05	-1.72936e-10	-1.57595	5.12823e-05	-1.72936e-10	-1.56571
45076076	chr1:45076076:C:T	1.24547e-09	-1.72936e-10	-1.57658	1.92001e-05	-1.72936e-10	-1.5767	5.15019e-05	-1.72936e-10	-1.56144
45076709	chr1:45076709:C:T	1.25382e-09	-1.72936e-10	-1.5699	1.92063e-05	-1.72936e-10	-1.57638	5.12375e-05	-1.72936e-10	-1.56658
45077239	chr1:45077239:T:C	2.44813e-09	0.170325	-1.07109	0.00032285	1.71329	-0.467719	0.000404275	1.74972	-1.25067
45077567	chr1:45077567:A:C	1.27142e-09	-1.72936e-10	-1.55595	2.24122e-05	-1.72936e-10	-1.42201	5.14504e-05	-1.72936e-10	-1.56244
45079330	chr1:45079330:T:A	5.86001e-10	-1.66319	-0.667331	7.5016e-06	-1.57242	-0.944084	3.67988e-05	-1.60694	-0.290648
45079497	chr1:45079497:C:T	9.66593e-09	-1.72936e-10	0.472517	0.00021374	-1.72936e-10	0.833143	0.000303764	-1.72936e-10	0.213194
45079703	chr1:45079703:C:A	3.66147e-09	-0.498225	-5.64276e-10	0.000217373	0.849999	-5.64276e-10	0.000591999	0.880449	-5.64276e-10
45080165	chr1:45080165:C:T	1.24442e-09	-1.72936e-10	-1.57742	1.91479e-05	-1.72936e-10	-1.57943	5.0775e-05	-1.72936e-10	-1.57565
45080247	chr1:45080247:T:C	1.2421e-09	-1.72936e-10	-1.57929	1.91624e-05	-1.72936e-10	-1.57867	5.0626e-05	-1.72936e-10	-1.57859
45080592	chr1:45080592:G:A	2.87259e-09	0.380005	-1.12088	0.000396866	1.99302	-0.541035	0.000515134	2.03084	-1.28947
45081531	chr1:45081531:T:G	3.68087e-08	-1.72936e-10	1.80964	0.00151228	-1.72936e-10	2.78975	0.0162767	-1.72936e-10	4.19443
45081552	chr1:45081552:A:G	1.24555e-09	-1.72936e-10	-1.57651	1.9151e-05	-1.72936e-10	-1.57926	5.08364e-05	-1.72936e-10	-1.57444
45081622	chr1:45081622:A:G	1.24683e-09	-1.72936e-10	-1.57549	1.91548e-05	-1.72936e-10	-1.57906	5.08902e-05	-1.72936e-10	-1.57338
45081690	chr1:45081690:A:G	5.68354e-10	-1.72608	-0.63502	6.99157e-06	-1.6588	-0.928109	2.72456e-05	-1.68478	-0.513387
45082582	chr1:45082582:C:T	8.29293e-10	-1.74455	-0.238725	9.64664e-06	-1.68521	-0.579794	4.03709e-05	-1.70796	-0.0969881
45082636	chr1:45082636:A:G	7.03375e-10	-1.73629	-0.411662	8.32955e-06	-1.67423	-0.737581	3.41397e-05	-1.69838	-0.274219
45083662	chr1:45083662:T:C	2.53145e-09	-1.72936e-10	-0.867297	3.40353e-05	-1.72936e-10	-1.00422	9.71123e-05	-1.72936e-10	-0.927187
45083683	chr1:45083683:A:G	1.35649e-09	-1.49119	-5.64276e-10	1.90116e-05	-1.58657	-5.64276e-10	5.04029e-05	-1.58301	-5.64276e-10
45083776	chr1:45083776:T:G	1.25195e-09	-1.72936e-10	-1.57139	1.91908e-05	-1.72936e-10	-1.57719	5.11491e-05	-1.72936e-10	-1.56831
45084034	chr1:45084034:C:T	1.52419e-09	-1.72936e-10	-1.37463	2.26156e-05	-1.72936e-10	-1.41298	5.5226e-05	-1.72936e-10	-1.49162
45085301	chr1:45085301:G:A	8.08667e-10	-1.77902	-0.229443	8.95695e-06	-1.77006	-0.569125	3.81622e-05	-1.77618	-0.0850263
45085427	chr1:45085427:G:A	4.0017e-08	-1.72936e-10	1.89321	0.00166291	-1.72936e-10	2.88471	0.0180061	-1.72936e-10	4.29541
45085532	chr1:45085532:T:G	1.25877e-09	-1.56595	-5.64276e-10	1.62312e-05	-1.74469	-5.64276e-10	4.29889e-05	-1.74211	-5.64276e-10
45085724	chr1:45085724:C:T	1.63172e-09	-1.30646	-5.64276e-10	3.99965e-05	-0.842827	-5.64276e-10	0.000108141	-0.819622	-5.64276e-10
45085965	chr1:45085965:A:C	1.24199e-09	-1.72936e-10	-1.57937	1.91938e-05	-1.72936e-10	-1.57703	5.05858e-05	-1.72936e-10	-1.57938
45086011	chr1:45086011:A:G	1.05659e-08	0.00437616	0.557165	0.000100261	-0.149072	0.22523	0.000946137	0.0783925	1.27094
45086431	chr1:45086431:C:G	1.66713e-09	-1.72936e-10	-1.28499	2.39565e-05	-1.72936e-10	-1.35538	5.90474e-05	-1.72936e-10	-1.42472
45086644	chr1:45086644:G:A	1.77471e-09	-1.72936e-10	-1.22245	2.57933e-05	-1.72936e-10	-1.2815	7.36323e-05	-1.72936e-10	-1.20397
45086914	chr1:45086914:T:C	1.24419e-09	-1.72936e-10	-1.5776	1.91475e-05	-1.72936e-10	-1.57945	5.0755e-05	-1.72936e-10	-1.57605
45086945	chr1:45086945:G:A	1.78571e-09	-1.72936e-10	-1.21627	2.71401e-05	-1.72936e-10	-1.2306	6.43849e-05	-1.72936e-10	-1.33818
45087032	chr1:45087032:C:T	1.09206e-09	-1.70803	-5.64276e-10	1.56852e-05	-1.7789	-5.64276e-10	4.14455e-05	-1.77868	-5.64276e-10
45087415	chr1:45087415:C:T	1.72677e-09	-1.72936e-10	-1.24984	2.51577e-05	-1.72936e-10	-1.30645	7.1592e-05	-1.72936e-10	-1.23207
45087594	chr1:45087594:T:A	1.25195e-09	-1.72936e-10	-1.57139	1.91908e-05	-1.72936e-10	-1.57719	5.11491e-05	-1.72936e-10	-1.56831
45088353	chr1:45088353:G:A	1.03338e-08	-0.0152717	0.554605	9.80829e-05	-0.16895	0.223144	0.000923864	0.0570609	1.26845
45088934	chr1:45088934:C:A	1.59479e-09	-1.32935	-5.64276e-10	9.45833e-05	0.0178628	-5.64276e-10	0.000253048	0.0305256	-5.64276e-10
45089001	chr1:45089001:C:T	5.86346e-09	-1.72936e-10	-0.0273506	7.1241e-05	-1.72936e-10	-0.26555	0.000153051	-1.72936e-10	-0.472285
45089042	chr1:45089042:C:T	1.05416e-09	-1.74335	-5.64276e-10	1.88984e-05	-1.59254	-5.64276e-10	5.4421e-05	-1.5063	-5.64276e-10
45089071	chr1:45089071:C:T	1.66892e-09	-1.72936e-10	-1.28392	2.26576e-05	-1.72936e-10	-1.41112	6e-05	-1.72936e-10	-1.40871
45089170	chr1:45089170:G:A	7.7231e-09	-0.118144	0.366269	9.83404e-05	-0.25129	0.308107	0.00087135	-0.0330409	1.30003
45089390	chr1:45089390:G:T	1.25497e-09	-1.72936e-10	-1.56898	1.92167e-05	-1.72936e-10	-1.57584	5.12927e-05	-1.72936e-10	-1.56551
45090028	chr1:45090028:G:T	1.00859e-08	0.515043	-5.64276e-10	4.14515e-05	-0.807093	-5.64276e-10	0.000109502	-0.807112	-5.64276e-10
45091422	chr1:45091422:C:G	2.44736e-09	-1.72936e-10	-0.901079	4.83107e-05	-1.72936e-10	-0.653964	0.000117228	-1.72936e-10	-0.738936
45093219	chr1:45093219:A:T	1.03292e-08	-0.00692902	0.545814	9.81931e-05	-0.15986	0.215178	0.000923481	0.0668632	1.25823
45093529	chr1:45093529:G:A	2.25306e-09	0.3258	-1.3096	5.17178e-05	0.607834	-1.19365	0.000130633	0.673743	-1.30441
45093869	chr1:45093869:G:A	1.94249e-09	-1.72936e-10	-1.13212	3.7386e-05	-1.72936e-10	-0.910323	7.13675e-05	-1.72936e-10	-1.23521
45093880	chr1:45093880:G:A	1.29865e-08	0.125312	0.642506	0.000119359	-0.047184	0.2977	0.00115261	0.18773	1.359
45094006	chr1:45094006:G:A	1.73373e-09	-1.72936e-10	-1.24581	2.56022e-05	-1.72936e-10	-1.28894	6.03968e-05	-1.72936e-10	-1.40212
45094050	chr1:45094050:T:C	8.66103e-10	-1.74116	-0.198679	1.00308e-05	-1.67991	-0.546054	4.22648e-05	-1.70334	-0.0557605
45094054	chr1:45094054:T:C	9.78108e-10	-1.70713	-0.111095	1.14043e-05	-1.62834	-0.469287	4.86068e-05	-1.65757	0.0382757
45094296	chr1:45094296:C:T	1.2435e-09	-1.72936e-10	-1.57816	1.92586e-05	-1.72936e-10	-1.57366	5.06009e-05	-1.72936e-10	-1.57909
45094494	chr1:45094494:G:A	1.86449e-09	-1.72936e-10	-1.1731	2.69689e-05	-1.72936e-10	-1.23694	7.74129e-05	-1.72936e-10	-1.1539
45094593	chr1:45094593:C:T	8.57924e-09	-1.72936e-10	0.353254	0.000188518	-1.72936e-10	0.707577	0.000272904	-1.72936e-10	0.106064
45095252	chr1:45095252:T:A	1.26561e-09	-1.72936e-10	-1.56053	1.93812e-05	-1.72936e-10	-1.56731	5.14106e-05	-1.72936e-10	-1.56321
45095318	chr1:45095318:G:A	1.66857e-09	0.184742	-1.46886	0.000177261	1.73711	-1.09111	0.000311146	1.77366	-1.53645
45095932	chr1:45095932:G:A	3.67786e-09	-0.493759	-5.64276e-10	0.000218473	0.855044	-5.64276e-10	0.000595015	0.885531	-5.64276e-10
45096091	chr1:45096091:C:T	2.64164e-09	-1.72936e-10	-0.824691	4.82244e-05	-1.72936e-10	-0.655754	0.00011193	-1.72936e-10	-0.785186
45096616	chr1:45096616:G:A	1.24549e-09	-1.72936e-10	-1.57656	1.915e-05	-1.72936e-10	-1.57932	5.08303e-05	-1.72936e-10	-1.57456
45096900	chr1:45096900:C:G	1.24312e-09	-1.72936e-10	-1.57847	1.9246e-05	-1.72936e-10	-1.57431	5.05931e-05	-1.72936e-10	-1.57924
45097325	chr1:45097325:C:A	1.24377e-09	-1.72936e-10	-1.57795	1.91477e-05	-1.72936e-10	-1.57944	5.07349e-05	-1.72936e-10	-1.57644
45097341	chr1:45097341:A:C	1.26417e-09	-1.72936e-10	-1.56168	1.93636e-05	-1.72936e-10	-1.56822	5.13564e-05	-1.72936e-10	-1.56427
45097415	chr1:45097415:T:C	1.24209e-09	-1.72936e-10	-1.57929	1.92008e-05	-1.72936e-10	-1.57666	5.05836e-05	-1.72936e-10	-1.57943
45097660	chr1:45097660:T:C	2.41941e-09	0.328201	-1.24077	5.61911e-05	0.610829	-1.11369	0.000140286	0.677091	-1.23646
45097733	chr1:45097733:A:G	1.24349e-09	-1.72936e-10	-1.57817	1.91482e-05	-1.72936e-10	-1.57941	5.07184e-05	-1.72936e-10	-1.57677
45097846	chr1:45097846:T:C	1.24769e-09	-1.72936e-10	-1.5748	1.91604e-05	-1.72936e-10	-1.57877	5.09426e-05	-1.72936e-10	-1.57236
45097885	chr1:45097885:TAAGTACTATAAAG:T	1.24316e-09	-1.72936e-10	-1.57843	1.92477e-05	-1.72936e-10	-1.57423	5.0594e-05	-1.72936e-10	-1.57922
45097985	chr1:45097985:G:A	1.24407e-09	-1.72936e-10	-1.5777	1.92773e-05	-1.72936e-10	-1.57269	5.0614e-05	-1.72936e-10	-1.57883
45098107	chr1:45098107:AAAGAGACAGAG:A	1.24377e-09	-1.72936e-10	-1.57795	1.91477e-05	-1.72936e-10	-1.57944	5.07349e-05	-1.72936e-10	-1.57644
45098144	chr1:45098144:T:C	1.75882e-09	-1.72936e-10	-1.23145	2.46932e-05	-1.72936e-10	-1.32509	6.88818e-05	-1.72936e-10	-1.27066
45098550	chr1:45098550:A:T	1.33813e-09	-1.72936e-10	-1.50481	2.03495e-05	-1.72936e-10	-1.51856	5.65591e-05	-1.72936e-10	-1.46777
45098968	chr1:45098968:T:C	1.24444e-09	-1.72936e-10	-1.5774	1.91477e-05	-1.72936e-10	-1.57944	5.07728e-05	-1.72936e-10	-1.5757
45099201	chr1:45099201:G:A	5.82392e-09	-0.932291	0.898175	0.000225828	-0.445711	1.33387	0.000335105	-0.352767	0.664157
45099214	chr1:45099214:G:T	2.61067e-09	0.417621	-1.2541	6.089e-05	0.705283	-1.12783	0.000152495	0.772528	-1.24845
45099261	chr1:45099261:C:A	3.22348e-09	-1.72936e-10	-0.62563	6.47845e-05	-1.72936e-10	-0.360552	0.000164453	-1.72936e-10	-0.400431
45099424	chr1:45099424:A:C	1.26382e-09	-1.72936e-10	-1.56195	1.93594e-05	-1.72936e-10	-1.56844	5.1343e-05	-1.72936e-10	-1.56453
45099507	chr1:45099507:C:A	9.48032e-10	-0.289281	-1.56018	1.3538e-05	-0.411862	-1.51426	4.19083e-05	-0.206698	-1.56087
45099748	chr1:45099748:G:A	8.18118e-09	-0.0386091	0.344355	0.000102056	-0.180454	0.274356	0.000905918	0.043018	1.26288
45100058	chr1:45100058:C:T	1.24373e-09	-1.72936e-10	-1.57798	1.91477e-05	-1.72936e-10	-1.57943	5.07335e-05	-1.72936e-10	-1.57647
45100249	chr1:45100249:C:A	8.41123e-10	-1.74442	-0.224686	9.76021e-06	-1.68504	-0.56826	4.09414e-05	-1.70781	-0.0831059
45100304	chr1:45100304:T:A	1.24243e-09	-1.72936e-10	-1.57902	1.92186e-05	-1.72936e-10	-1.57574	5.05833e-05	-1.72936e-10	-1.57943
45101616	chr1:45101616:C:CA	1.83391e-09	-1.72936e-10	-1.18964	2.69785e-05	-1.72936e-10	-1.23658	6.29458e-05	-1.72936e-10	-1.36078
45101695	chr1:45101695:G:A	1.24436e-09	-1.72936e-10	-1.57747	1.91476e-05	-1.72936e-10	-1.57944	5.0768e-05	-1.72936e-10	-1.57579
45102175	chr1:45102175:T:C	1.24299e-09	-1.72936e-10	-1.57857	2.23023e-05	-1.72936e-10	-1.42693	5.139e-05	-1.72936e-10	-1.56361
45102902	chr1:45102902:G:A	1.84372e-09	-1.72936e-10	-1.1843	2.71139e-05	-1.72936e-10	-1.23157	6.31981e-05	-1.72936e-10	-1.35678
45102931	chr1:45102931:C:T	2.13191e-09	-1.72936e-10	-1.03907	6.80252e-05	-1.72936e-10	-0.31174	6.89541e-05	-1.72936e-10	-1.26962
45103234	chr1:45103234:T:C	1.52051e-09	-1.72936e-10	-1.37705	2.2555e-05	-1.72936e-10	-1.41566	5.51168e-05	-1.72936e-10	-1.4936
45103558	chr1:45103558:G:A	1.67823e-09	-1.72936e-10	-1.27835	2.44889e-05	-1.72936e-10	-1.3334	6.94807e-05	-1.72936e-10	-1.26201
45103637	chr1:45103637:C:T	1.24403e-09	-1.72936e-10	-1.57774	1.91475e-05	-1.72936e-10	-1.57945	5.07498e-05	-1.72936e-10	-1.57615
45103675	chr1:45103675:G:T	3.87861e-10	-1.61599	-1.12721	9.30489e-06	-1.62282	-0.678258	1.93831e-05	-1.63	-0.908651
45103731	chr1:45103731:G:A	1.44275e-09	-1.42954	-5.64276e-10	1.77617e-05	-1.65457	-5.64276e-10	4.6944e-05	-1.6541	-5.64276e-10
45104675	chr1:45104675:T:G	1.24366e-09	-1.72936e-10	-1.57804	1.91479e-05	-1.72936e-10	-1.57943	5.07284e-05	-1.72936e-10	-1.57657
45104930	chr1:45104930:G:A	1.24377e-09	-1.72936e-10	-1.57795	1.91477e-05	-1.72936e-10	-1.57944	5.07349e-05	-1.72936e-10	-1.57644
45105077	chr1:45105077:G:A	1.24346e-09	-1.72936e-10	-1.57819	1.92578e-05	-1.72936e-10	-1.5737	5.05999e-05	-1.72936e-10	-1.57911
45105329	chr1:45105329:C:A	2.3748e-09	-1.72936e-10	-0.931176	2.77095e-05	-1.72936e-10	-1.20984	8.80558e-05	-1.72936e-10	-1.02508
45106713	chr1:45106713:A:G	1.24237e-09	-1.72936e-10	-1.57907	1.91573e-05	-1.72936e-10	-1.57894	5.06468e-05	-1.72936e-10	-1.57818
45106731	chr1:45106731:A:G	1.24244e-09	-1.72936e-10	-1.57901	1.91561e-05	-1.72936e-10	-1.579	5.06519e-05	-1.72936e-10	-1.57808
45106736	chr1:45106736:T:C	1.24799e-09	-1.72936e-10	-1.57456	1.91623e-05	-1.72936e-10	-1.57867	5.0959e-05	-1.72936e-10	-1.57203
45107272	chr1:45107272:A:C	1.54196e-09	-1.72936e-10	-1.36304	2.28505e-05	-1.72936e-10	-1.40264	5.56317e-05	-1.72936e-10	-1.4843
45107364	chr1:45107364:C:T	1.24257e-09	-1.72936e-10	-1.57891	1.91522e-05	-1.72936e-10	-1.5792	5.06681e-05	-1.72936e-10	-1.57776
45107378	chr1:45107378:C:T	4.49807e-09	-1.72936e-10	-0.292443	7.40047e-05	-1.72936e-10	-0.22749	0.000179423	-1.72936e-10	-0.313309
45107521	chr1:45107521:T:C	1.24221e-09	-1.72936e-10	-1.5792	1.92104e-05	-1.72936e-10	-1.57617	5.05826e-05	-1.72936e-10	-1.57945
45108160	chr1:45108160:C:T	1.24407e-09	-1.72936e-10	-1.5777	1.9276e-05	-1.72936e-10	-1.57276	5.06137e-05	-1.72936e-10	-1.57883
45108342	chr1:45108342:T:TG	1.11444e-08	0.0919719	0.522875	0.000105667	-0.0653201	0.193993	0.000994526	0.167771	1.23144
45108519	chr1:45108519:G:A	1.25394e-09	-1.72936e-10	-1.5698	1.92437e-05	-1.72936e-10	-1.57443	5.09787e-05	-1.72936e-10	-1.57165
45108803	chr1:45108803:T:C	1.24383e-09	-1.72936e-10	-1.5779	1.91476e-05	-1.72936e-10	-1.57944	5.07382e-05	-1.72936e-10	-1.57638
45109478	chr1:45109478:G:T	1.25457e-09	-1.72936e-10	-1.5693	1.95142e-05	-1.72936e-10	-1.56048	5.12529e-05	-1.72936e-10	-1.56628
45109527	chr1:45109527:C:T	1.24256e-09	-1.72936e-10	-1.57892	1.91544e-05	-1.72936e-10	-1.57909	5.066e-05	-1.72936e-10	-1.57792
45109614	chr1:45109614:G:A	2.64399e-09	0.270358	-1.09416	0.000355329	1.84198	-0.500553	0.00045176	1.87909	-1.26899
45109787	chr1:45109787:T:C	1.24306e-09	-1.72936e-10	-1.57852	1.915e-05	-1.72936e-10	-1.57931	5.06927e-05	-1.72936e-10	-1.57727
45109876	chr1:45109876:T:G	1.76076e-09	-1.72936e-10	-1.23035	2.47172e-05	-1.72936e-10	-1.32412	6.89556e-05	-1.72936e-10	-1.26959
45109880	chr1:45109880:T:A	1.2434e-09	-1.72936e-10	-1.57824	1.92557e-05	-1.72936e-10	-1.57381	5.05985e-05	-1.72936e-10	-1.57913
45109895	chr1:45109895:C:T	1.2436e-09	-1.72936e-10	-1.57808	1.9148e-05	-1.72936e-10	-1.57942	5.07253e-05	-1.72936e-10	-1.57663
45110191	chr1:45110191:T:C	2.42376e-09	0.207846	-1.11862	0.000317349	1.76378	-0.535402	0.000410116	1.80048	-1.28709
45110237	chr1:45110237:G:A	1.18231e-09	-1.62862	-5.64276e-10	1.91899e-05	-1.57723	-5.64276e-10	5.0654e-05	-1.57804	-5.64276e-10
45110635	chr1:45110635:C:A	1.72957e-09	-1.72936e-10	-1.24822	2.51796e-05	-1.72936e-10	-1.30558	7.16807e-05	-1.72936e-10	-1.23083
45110922	chr1:45110922:C:T	2.82357e-10	-1.76989	-1.29078	6.23147e-06	-1.63706	-1.06494	1.40508e-05	-1.62925	-1.23112
45111464	chr1:45111464:C:A	1.24348e-09	-1.72936e-10	-1.57818	1.92585e-05	-1.72936e-10	-1.57367	5.06004e-05	-1.72936e-10	-1.5791
45111715	chr1:45111715:T:C	2.39759e-09	0.371177	-1.2928	5.53441e-05	0.655595	-1.17364	0.000139454	0.722142	-1.28747
45112121	chr1:45112121:C:T	1.2437e-09	-1.72936e-10	-1.578	1.91478e-05	-1.72936e-10	-1.57943	5.0731e-05	-1.72936e-10	-1.57652
45112166	chr1:45112166:C:A	4.85783e-10	-1.72193	-0.796149	1.79708e-05	-1.42184	-0.221032	3.16589e-05	-1.38592	-0.662115
45112194	chr1:45112194:T:C	1.24292e-09	-1.72936e-10	-1.57862	1.91509e-05	-1.72936e-10	-1.57927	5.06841e-05	-1.72936e-10	-1.57744
45112260	chr1:45112260:T:A	5.34116e-09	-1.05741	0.936762	0.000198899	-0.610841	1.37202	0.000292938	-0.523646	0.700553
45112339	chr1:45112339:C:T	1.24275e-09	-1.72936e-10	-1.57876	1.92325e-05	-1.72936e-10	-1.57502	5.0587e-05	-1.72936e-10	-1.57936
45112979	chr1:45112979:T:C	1.24378e-09	-1.72936e-10	-1.57793	1.91477e-05	-1.72936e-10	-1.57944	5.0736e-05	-1.72936e-10	-1.57642
45113041	chr1:45113041:C:T	1.24377e-09	-1.72936e-10	-1.57795	1.91477e-05	-1.72936e-10	-1.57944	5.07349e-05	-1.72936e-10	-1.57644
45113170	chr1:45113170:A:T	1.24407e-09	-1.72936e-10	-1.5777	1.91475e-05	-1.72936e-10	-1.57945	5.07524e-05	-1.72936e-10	-1.5761
45113341	chr1:45113341:T:C	1.27096e-09	-1.55632	-5.64276e-10	3.25318e-05	-1.0494	-5.64276e-10	8.84936e-05	-1.02013	-5.64276e-10
45113443	chr1:45113443:A:G	1.24315e-09	-1.72936e-10	-1.57844	1.91475e-05	-1.72936e-10	-1.57945	5.06345e-05	-1.72936e-10	-1.57842
45114000	chr1:45114000:C:T	1.24488e-09	-1.72936e-10	-1.57705	1.91484e-05	-1.72936e-10	-1.5794	5.07971e-05	-1.72936e-10	-1.57522
45114462	chr1:45114462:G:A	1.24211e-09	-1.72936e-10	-1.57928	1.9202e-05	-1.72936e-10	-1.5766	5.05834e-05	-1.72936e-10	-1.57943
45114958	chr1:45114958:G:A	2.82156e-09	0.316355	-1.07516	0.000381584	1.8854	-0.472689	0.000479739	1.92293	-1.25274
45115069	chr1:45115069:C:T	7.36813e-10	-1.66453	-0.43698	9.17341e-06	-1.57346	-0.741854	5.10004e-05	-1.60786	0.0366423
45115471	chr1:45115471:G:A	1.98589e-09	-4.46469e-05	-1.10998	2.24436e-05	-0.132928	-1.28769	8.86053e-05	0.0927588	-1.11162
45115623	chr1:45115623:GC:G	1.34408e-09	-1.72936e-10	-1.50038	2.05096e-05	-1.72936e-10	-1.51072	5.63557e-05	-1.72936e-10	-1.47137
45115845	chr1:45115845:C:T	1.14736e-08	-1.72936e-10	0.643959	0.000246024	-1.72936e-10	0.973812	0.000357606	-1.72936e-10	0.376377
45115938	chr1:45115938:G:A	1.382e-09	-1.72936e-10	-1.47256	2.24387e-05	-1.72936e-10	-1.42083	6.39967e-05	-1.72936e-10	-1.34422
45115981	chr1:45115981:G:A	1.24676e-09	-1.72936e-10	-1.57554	1.93533e-05	-1.72936e-10	-1.56876	5.06905e-05	-1.72936e-10	-1.57732
45116216	chr1:45116216:ACAGCAATGAGTTTCATTGCTT:A	2.88859e-09	0.55748	-1.2928	6.74475e-05	0.853375	-1.17364	0.000170412	0.922632	-1.28747
45116265	chr1:45116265:A:C	2.65687e-09	0.280028	-1.09897	0.000358996	1.85944	-0.507747	0.000458398	1.89662	-1.27193
45116297	chr1:45116297:A:G	2.33709e-09	-1.72936e-10	-0.947186	4.57099e-05	-1.72936e-10	-0.709304	0.0001114	-1.72936e-10	-0.789925
45116601	chr1:45116601:G:A	2.13134e-09	-1.72936e-10	-1.03934	4.23251e-05	-1.72936e-10	-0.786238	0.000106161	-1.72936e-10	-0.838095
45117495	chr1:45117495:T:G	1.69315e-09	-1.72936e-10	-1.2695	2.46972e-05	-1.72936e-10	-1.32493	7.01311e-05	-1.72936e-10	-1.25269
45117637	chr1:45117637:C:T	1.2538e-09	-1.72936e-10	-1.56991	1.92422e-05	-1.72936e-10	-1.57451	5.09737e-05	-1.72936e-10	-1.57175
45119535	chr1:45119535:C:T	5.07916e-09	-1.01629	0.845341	0.000191844	-0.551327	1.27639	0.000286008	-0.46203	0.614993
45119662	chr1:45119662:T:A	1.24219e-09	-1.72936e-10	-1.57921	1.91503e-05	-1.72936e-10	-1.5793	5.05841e-05	-1.72936e-10	-1.57942
45119676	chr1:45119676:T:C	5.68558e-10	-1.65237	-0.708375	7.35496e-06	-1.55828	-0.97796	3.55212e-05	-1.59402	-0.338909
45119999	chr1:45119999:C:G	1.24295e-09	-1.72936e-10	-1.57861	1.92397e-05	-1.72936e-10	-1.57464	5.05899e-05	-1.72936e-10	-1.5793
45120204	chr1:45120204:C:T	2.73443e-09	0.532954	-1.32312	6.32331e-05	0.825061	-1.20985	0.000160618	0.89402	-1.31805
45120205	chr1:45120205:G:A	1.08872e-08	-1.72936e-10	0.591498	0.000232667	-1.72936e-10	0.917989	0.00034055	-1.72936e-10	0.327507
45120293	chr1:45120293:G:A	8.43258e-10	-1.76555	-0.201026	9.0381e-06	-1.72222	-0.607952	3.95399e-05	-1.73967	-0.086074
45120473	chr1:45120473:ACTT:A	5.65816e-10	-1.6722	-0.693372	7.24525e-06	-1.58483	-0.966446	3.52651e-05	-1.61824	-0.321919
45120492	chr1:45120492:T:C	1.25659e-09	-1.72936e-10	-1.56769	2.00854e-05	-1.72936e-10	-1.53162	5.52947e-05	-1.72936e-10	-1.49038
45120611	chr1:45120611:G:A	1.24333e-09	-1.72936e-10	-1.57829	1.92532e-05	-1.72936e-10	-1.57394	5.05972e-05	-1.72936e-10	-1.57916
45120973	chr1:45120973:C:T	1.58746e-09	-1.72936e-10	-1.33396	2.17953e-05	-1.72936e-10	-1.44992	5.76452e-05	-1.72936e-10	-1.44875
45121216	chr1:45121216:G:A	3.87542e-10	-1.61818	-1.12585	9.34916e-06	-1.62011	-0.676224	1.94676e-05	-1.62736	-0.906944
45121438	chr1:45121438:A:G	1.24285e-09	-1.72936e-10	-1.57869	1.91514e-05	-1.72936e-10	-1.57924	5.06799e-05	-1.72936e-10	-1.57753
45122024	chr1:45122024:C:T	1.72453e-09	-1.72936e-10	-1.25113	2.51289e-05	-1.72936e-10	-1.3076	7.15004e-05	-1.72936e-10	-1.23335
45122420	chr1:45122420:T:C	1.24272e-09	-1.72936e-10	-1.57879	1.91524e-05	-1.72936e-10	-1.57919	5.06722e-05	-1.72936e-10	-1.57768
45122444	chr1:45122444:G:A	2.75976e-09	0.512414	-1.29336	6.41728e-05	0.804273	-1.17431	0.000162058	0.872945	-1.28805
45122647	chr1:45122647:T:G	1.24285e-09	-1.72936e-10	-1.57869	1.91514e-05	-1.72936e-10	-1.57924	5.06799e-05	-1.72936e-10	-1.57753
45122859	chr1:45122859:A:G	1.20498e-08	0.184046	0.508915	0.000113419	0.0221759	0.177298	0.00107047	0.260682	1.21212
45122974	chr1:45122974:C:A	2.86052e-09	0.333521	-1.07861	0.000397027	1.93076	-0.478373	0.000500579	1.96829	-1.25558
45123103	chr1:45123103:T:A	1.24293e-09	-1.72936e-10	-1.57862	1.91508e-05	-1.72936e-10	-1.57928	5.06847e-05	-1.72936e-10	-1.57743
45123127	chr1:45123127:A:T	1.24925e-09	-1.72936e-10	-1.57355	1.91943e-05	-1.72936e-10	-1.57701	5.08096e-05	-1.72936e-10	-1.57497
45123172	chr1:45123172:CAG:C	2.61666e-09	0.459479	-1.29367	6.05536e-05	0.746581	-1.17467	0.000152797	0.814407	-1.28835
45123343	chr1:45123343:AT:A	5.41593e-09	-0.994543	0.887797	0.000205718	-0.523263	1.31815	0.000305912	-0.432985	0.653228
45123501	chr1:45123501:C:T	1.24367e-09	-1.72936e-10	-1.57802	1.91478e-05	-1.72936e-10	-1.57943	5.07304e-05	-1.72936e-10	-1.57653
45124269	chr1:45124269:C:T	4.57295e-10	-1.67713	-0.901388	6.06792e-06	-1.59426	-1.13434	2.59822e-05	-1.62686	-0.61878
45124501	chr1:45124501:C:T	2.76794e-09	0.409704	-1.18769	6.5408e-05	0.694775	-1.04575	0.000161864	0.762019	-1.17832
45124857	chr1:45124857:GACATT:G	1.24424e-09	-1.72936e-10	-1.57756	1.92815e-05	-1.72936e-10	-1.57247	5.06178e-05	-1.72936e-10	-1.57875
45125122	chr1:45125122:A:AC	1.24209e-09	-1.72936e-10	-1.5793	1.91643e-05	-1.72936e-10	-1.57857	5.06236e-05	-1.72936e-10	-1.57864
45125717	chr1:45125717:T:C	5.33536e-09	-1.00692	0.885186	0.000201619	-0.538658	1.31342	0.00029998	-0.448924	0.649583
45125940	chr1:45125940:A:C	1.24283e-09	-1.72936e-10	-1.5787	1.91515e-05	-1.72936e-10	-1.57924	5.06796e-05	-1.72936e-10	-1.57753
45125986	chr1:45125986:T:C	1.24216e-09	-1.72936e-10	-1.57924	1.91619e-05	-1.72936e-10	-1.57869	5.06303e-05	-1.72936e-10	-1.57851
45126009	chr1:45126009:A:G	1.69802e-09	-1.72936e-10	-1.26663	2.47622e-05	-1.72936e-10	-1.3223	7.03412e-05	-1.72936e-10	-1.2497
45126759	chr1:45126759:G:A	2.79369e-09	0.297066	-1.06579	0.000385708	1.88429	-0.460831	0.000482063	1.92158	-1.24656
45126945	chr1:45126945:G:C	1.2444e-09	-1.72936e-10	-1.57744	1.91476e-05	-1.72936e-10	-1.57944	5.07712e-05	-1.72936e-10	-1.57573
45126956	chr1:45126956:G:A	4.09745e-08	-1.72936e-10	1.91686	0.00170857	-1.72936e-10	2.9118	0.0187203	-1.72936e-10	4.33431
45127013	chr1:45127013:C:T	1.24205e-09	-1.72936e-10	-1.57933	1.9166e-05	-1.72936e-10	-1.57848	5.062e-05	-1.72936e-10	-1.57871
45127214	chr1:45127214:G:A	2.61811e-10	-1.7689	-1.36733	4.37184e-06	-1.62536	-1.43107	1.10286e-05	-1.61749	-1.48507
45127628	chr1:45127628:G:A	1.24731e-09	-1.72936e-10	-1.5751	1.93642e-05	-1.72936e-10	-1.56819	5.07036e-05	-1.72936e-10	-1.57706
45127729	chr1:45127729:A:C	5.14505e-07	4.44711	-5.64276e-10	0.000317834	1.22991	-5.64276e-10	0.000870283	1.26576	-5.64276e-10
45127781	chr1:45127781:A:G	1.42661e-09	-1.72936e-10	-1.44079	2.5745e-05	-1.72936e-10	-1.28338	5.45337e-05	-1.72936e-10	-1.50424
45128093	chr1:45128093:G:A	1.24294e-09	-1.72936e-10	-1.57861	1.91507e-05	-1.72936e-10	-1.57928	5.06858e-05	-1.72936e-10	-1.57741
45128653	chr1:45128653:T:C	1.38894e-09	-1.72936e-10	-1.46755	2.0589e-05	-1.72936e-10	-1.50686	5.2319e-05	-1.72936e-10	-1.5457
45128802	chr1:45128802:C:T	7.86167e-10	-1.7264	-0.310278	9.11405e-06	-1.66103	-0.660767	5.07347e-05	-1.68686	0.110415
45129143	chr1:45129143:C:T	1.24518e-09	-1.72936e-10	-1.57681	1.91495e-05	-1.72936e-10	-1.57934	5.08297e-05	-1.72936e-10	-1.57457
45129447	chr1:45129447:A:G	1.24278e-09	-1.72936e-10	-1.57874	1.91519e-05	-1.72936e-10	-1.57921	5.06755e-05	-1.72936e-10	-1.57761
45129484	chr1:45129484:T:C	3.06888e-09	0.403223	-1.078	0.000437567	2.02781	-0.478199	0.000551935	2.06584	-1.25547
45129600	chr1:45129600:T:C	3.79926e-09	-0.461284	-5.64276e-10	0.000143288	0.433236	-5.64276e-10	0.0003935	0.472026	-5.64276e-10
45129806	chr1:45129806:A:G	2.69661e-09	0.481322	-1.28542	6.26898e-05	0.771414	-1.16483	0.000158016	0.839651	-1.28001
45129820	chr1:45129820:T:C	1.69852e-09	-1.72936e-10	-1.26633	2.23825e-05	-1.72936e-10	-1.42334	6.66949e-05	-1.72936e-10	-1.30293
45129954	chr1:45129954:G:C	1.5235e-07	3.98174	-0.75165	3.25095e-05	0.107126	-1.15721	7.47955e-05	0.135186	-1.32348
45129979	chr1:45129979:C:T	2.92316e-09	0.341693	-1.06512	0.000409955	1.94361	-0.459178	0.000512493	1.98127	-1.24503
45130075	chr1:45130075:T:A	1.2429e-09	-1.72936e-10	-1.57864	1.92196e-05	-1.72936e-10	-1.57569	5.06718e-05	-1.72936e-10	-1.57769
45130247	chr1:45130247:T:C	1.24291e-09	-1.72936e-10	-1.57864	1.92199e-05	-1.72936e-10	-1.57567	5.06723e-05	-1.72936e-10	-1.57768
45130441	chr1:45130441:GAA:G	2.60596e-09	0.460023	-1.29831	6.0337e-05	0.748508	-1.18018	0.000152389	0.816444	-1.29306
45130775	chr1:45130775:C:G	4.99952e-09	-1.01621	0.829459	0.000187425	-0.550431	1.25219	0.000280721	-0.461096	0.595401
45131159	chr1:45131159:A:C	7.17246e-09	-0.079021	0.253179	0.00028737	0.912283	0.21687	0.000624564	0.956119	-0.0221213
45131463	chr1:45131463:T:C	5.81551e-10	-1.72005	-0.618093	7.08505e-06	-1.65423	-0.919404	3.42132e-05	-1.68089	-0.289558
45131493	chr1:45131493:G:A	1.24339e-09	-1.72936e-10	-1.57825	1.91484e-05	-1.72936e-10	-1.5794	5.0714e-05	-1.72936e-10	-1.57685
45131545	chr1:45131545:G:A	1.24368e-09	-1.72936e-10	-1.57801	1.91479e-05	-1.72936e-10	-1.57942	5.06123e-05	-1.72936e-10	-1.57886
45131550	chr1:45131550:C:A	1.08436e-09	-0.180498	-1.5346	4.11076e-05	0.73743	-1.55285	0.000111009	0.777921	-1.57136
45131580	chr1:45131580:C:T	1.24329e-09	-1.72936e-10	-1.57833	1.91488e-05	-1.72936e-10	-1.57938	5.07079e-05	-1.72936e-10	-1.57697
45131603	chr1:45131603:T:C	2.30259e-09	-1.72936e-10	-0.962057	4.5002e-05	-1.72936e-10	-0.724912	0.000109612	-1.72936e-10	-0.80611
45131799	chr1:45131799:T:C	1.24311e-09	-1.72936e-10	-1.57847	1.91496e-05	-1.72936e-10	-1.57934	5.06982e-05	-1.72936e-10	-1.57717
45131901	chr1:45131901:T:C	1.26283e-09	-1.72936e-10	-1.56274	2.06791e-05	-1.72936e-10	-1.5025	5.46259e-05	-1.72936e-10	-1.50255
45132448	chr1:45132448:C:T	1.24575e-09	-1.72936e-10	-1.57635	1.93238e-05	-1.72936e-10	-1.57028	5.06579e-05	-1.72936e-10	-1.57796
45132597	chr1:45132597:C:T	1.24609e-09	-1.72936e-10	-1.57608	1.91535e-05	-1.72936e-10	-1.57913	5.08708e-05	-1.72936e-10	-1.57377
45132695	chr1:45132695:G:A	1.2505e-09	-1.72936e-10	-1.57255	1.9199e-05	-1.72936e-10	-1.57676	5.09364e-05	-1.72936e-10	-1.57248
45132696	chr1:45132696:T:C	6.72791e-09	-1.72936e-10	0.110173	7.11682e-05	-1.72936e-10	-0.266572	0.000244572	-1.72936e-10	-0.00354673
45133023	chr1:45133023:T:C	1.24251e-09	-1.72936e-10	-1.57895	1.91549e-05	-1.72936e-10	-1.57906	5.06575e-05	-1.72936e-10	-1.57797
45133222	chr1:45133222:T:A	1.24237e-09	-1.72936e-10	-1.57907	1.91571e-05	-1.72936e-10	-1.57894	5.06473e-05	-1.72936e-10	-1.57817
45133361	chr1:45133361:C:T	1.25319e-09	-1.72936e-10	-1.5704	1.99169e-05	-1.72936e-10	-1.54005	5.47451e-05	-1.72936e-10	-1.50037
45133866	chr1:45133866:G:A	2.09839e-09	-1.05492	-5.64276e-10	2.38263e-05	-1.36083	-5.64276e-10	6.30255e-05	-1.35952	-5.64276e-10
45134402	chr1:45134402:C:T	4.86394e-09	0.555914	-0.770156	1.55036e-05	-0.856632	-0.933914	3.72054e-05	-0.834575	-1.05203
45134636	chr1:45134636:G:A	1.41245e-09	-1.72936e-10	-1.45077	2.41542e-05	-1.72936e-10	-1.34716	6.24775e-05	-1.72936e-10	-1.36825
45134668	chr1:45134668:G:C	2.6368e-09	0.371034	-1.19756	0.000294398	1.95794	-0.804631	0.000444345	1.99621	-1.40267
45134756	chr1:45134756:G:A	1.24309e-09	-1.72936e-10	-1.57849	1.94773e-05	-1.72936e-10	-1.56237	5.29764e-05	-1.72936e-10	-1.53321
45134768	chr1:45134768:T:C	1.28761e-09	-1.72936e-10	-1.54331	2.08322e-05	-1.72936e-10	-1.49512	5.81832e-05	-1.72936e-10	-1.43946
45135196	chr1:45135196:A:G	2.3078e-09	-1.72936e-10	-0.959794	2.75146e-05	-1.72936e-10	-1.2169	7.33926e-05	-1.72936e-10	-1.20723
45135207	chr1:45135207:G:A	2.44343e-10	-1.64998	-1.55529	3.75664e-06	-1.68369	-1.5244	9.65138e-06	-1.68087	-1.55509
45135226	chr1:45135226:A:G	1.28759e-09	-1.72936e-10	-1.54332	2.08325e-05	-1.72936e-10	-1.49511	5.8183e-05	-1.72936e-10	-1.43946
45135298	chr1:45135298:T:C	2.4773e-09	0.402481	-1.2914	5.72311e-05	0.687424	-1.17194	0.000144248	0.754514	-1.28604
45135517	chr1:45135517:C:T	7.22701e-09	-1.72936e-10	0.181735	7.63921e-05	-1.72936e-10	-0.195739	0.0002636	-1.72936e-10	0.0713782
45135616	chr1:45135616:T:C	1.24285e-09	-1.72936e-10	-1.57868	1.9218e-05	-1.72936e-10	-1.57577	5.06688e-05	-1.72936e-10	-1.57774
45135617	chr1:45135617:C:T	9.89834e-09	-0.0960537	0.59233	9.3829e-05	-0.246013	0.255869	0.000887493	-0.0251313	1.31048
45135729	chr1:45135729:T:G	1.24289e-09	-1.72936e-10	-1.57865	1.92194e-05	-1.72936e-10	-1.5757	5.06714e-05	-1.72936e-10	-1.57769
45136154	chr1:45136154:C:T	1.14201e-08	0.0703539	0.56893	0.000107683	-0.08664	0.234215	0.00102402	0.145079	1.28336
45136178	chr1:45136178:G:A	1.28796e-09	-1.72936e-10	-1.54303	2.08416e-05	-1.72936e-10	-1.49467	5.82183e-05	-1.72936e-10	-1.43886
45136214	chr1:45136214:T:C	1.25268e-09	-1.72936e-10	-1.5708	1.99001e-05	-1.72936e-10	-1.54089	5.46787e-05	-1.72936e-10	-1.50158
45136404	chr1:45136404:T:C	5.21427e-09	-1.02485	0.880154	0.000196343	-0.560167	1.30841	0.000292056	-0.471151	0.645042
45136689	chr1:45136689:C:G	1.25257e-09	-1.72936e-10	-1.5709	1.9896e-05	-1.72936e-10	-1.5411	5.4664e-05	-1.72936e-10	-1.50185
45137132	chr1:45137132:G:T	1.28602e-09	-1.72936e-10	-1.54454	2.07929e-05	-1.72936e-10	-1.49701	5.80449e-05	-1.72936e-10	-1.44184
45137440	chr1:45137440:A:G	1.25016e-09	-1.72936e-10	-1.57282	1.98125e-05	-1.72936e-10	-1.5453	5.43344e-05	-1.72936e-10	-1.5079
45137595	chr1:45137595:C:T	1.27813e-09	-1.72936e-10	-1.5507	2.05933e-05	-1.72936e-10	-1.50665	5.73192e-05	-1.72936e-10	-1.45442
45137920	chr1:45137920:A:G	1.28825e-09	-1.72936e-10	-1.54281	2.0848e-05	-1.72936e-10	-1.49436	5.82429e-05	-1.72936e-10	-1.43843
45137935	chr1:45137935:T:C	2.19308e-09	-1.72936e-10	-1.01078	3.08356e-05	-1.72936e-10	-1.10295	7.52306e-05	-1.72936e-10	-1.1825
45138256	chr1:45138256:C:G	1.27614e-09	-1.72936e-10	-1.55225	2.11205e-05	-1.72936e-10	-1.48137	5.57875e-05	-1.72936e-10	-1.48151
45138336	chr1:45138336:G:C	1.29824e-09	-1.72936e-10	-1.53508	2.10904e-05	-1.72936e-10	-1.4828	5.91074e-05	-1.72936e-10	-1.4237
45138736	chr1:45138736:A:G	1.28682e-09	-1.72936e-10	-1.54392	2.08135e-05	-1.72936e-10	-1.49602	5.81141e-05	-1.72936e-10	-1.44065
45138858	chr1:45138858:A:T	2.61299e-09	0.374997	-1.21059	0.000290881	1.96384	-0.822547	0.000443091	2.00212	-1.4114
45139256	chr1:45139256:A:C	1.02862e-08	-1.72936e-10	0.534714	0.000218641	-1.72936e-10	0.85581	0.000321957	-1.72936e-10	0.271361
45139611	chr1:45139611:A:G	1.28385e-09	-1.72936e-10	-1.54623	2.07458e-05	-1.72936e-10	-1.49927	5.79038e-05	-1.72936e-10	-1.44427
45140085	chr1:45140085:G:A	1.25278e-09	-1.72936e-10	-1.57073	1.99033e-05	-1.72936e-10	-1.54073	5.46915e-05	-1.72936e-10	-1.50135
45140343	chr1:45140343:A:C	2.66467e-09	0.477036	-1.29305	6.18364e-05	0.76678	-1.17391	0.000156073	0.834968	-1.2877
45141032	chr1:45141032:T:A	2.07374e-09	-1.72936e-10	-1.06674	4.09669e-05	-1.72936e-10	-0.818855	0.000102841	-1.72936e-10	-0.86987
45141386	chr1:45141386:C:A	2.72459e-09	0.49903	-1.2928	6.33053e-05	0.789994	-1.17364	0.000159827	0.858504	-1.28747
45141802	chr1:45141802:AG:A	2.56929e-09	0.46943	-1.32189	5.91858e-05	0.757486	-1.20842	0.000150211	0.825585	-1.3166
45141803	chr1:45141803:G:A	9.86769e-09	-1.72936e-10	0.493176	0.000106626	-1.72936e-10	0.137707	0.000805913	-1.72936e-10	1.18892
45141806	chr1:45141806:T:A	2.69808e-09	0.490223	-1.29377	6.25965e-05	0.779809	-1.17472	0.000158044	0.848198	-1.28838
45142741	chr1:45142741:A:G	1.29871e-09	-1.72936e-10	-1.53472	2.10942e-05	-1.72936e-10	-1.48262	5.91326e-05	-1.72936e-10	-1.42327
45142946	chr1:45142946:G:A	1.67445e-09	-1.72936e-10	-1.28061	2.3664e-05	-1.72936e-10	-1.36766	6.57461e-05	-1.72936e-10	-1.31725
45143092	chr1:45143092:C:T	1.73094e-07	4.6956	-1.33785	3.72829e-05	0.557381	-1.47047	9.35749e-05	0.588452	-1.55274
45143131	chr1:45143131:T:C	1.28226e-09	-1.72936e-10	-1.54747	2.0703e-05	-1.72936e-10	-1.50134	5.78401e-05	-1.72936e-10	-1.44537
45143458	chr1:45143458:A:G	3.00699e-09	0.496828	-1.19198	7.11359e-05	0.788052	-1.05508	0.000176593	0.856535	-1.18574
45143622	chr1:45143622:ACT:A	5.8176e-10	-1.61207	-0.725719	8.43953e-06	-1.51333	-0.885366	4.29885e-05	-1.55268	-0.189445
45144351	chr1:45144351:G:C	1.35968e-09	-1.72936e-10	-1.48884	2.06662e-05	-1.72936e-10	-1.50312	5.51113e-05	-1.72936e-10	-1.4937
45144472	chr1:45144472:C:T	1.24262e-09	-1.72936e-10	-1.57886	1.92103e-05	-1.72936e-10	-1.57617	5.06561e-05	-1.72936e-10	-1.578
45144702	chr1:45144702:T:C	1.34837e-09	-1.72936e-10	-1.49719	2.00594e-05	-1.72936e-10	-1.53292	5.12445e-05	-1.72936e-10	-1.56645
45144939	chr1:45144939:A:G	1.5728e-09	-1.72936e-10	-1.34323	2.32609e-05	-1.72936e-10	-1.38484	5.63553e-05	-1.72936e-10	-1.47138
45145232	chr1:45145232:C:T	1.24968e-09	-1.72936e-10	-1.57321	1.97956e-05	-1.72936e-10	-1.54616	5.42894e-05	-1.72936e-10	-1.50873
45145389	chr1:45145389:T:C	3.05445e-08	1.62309	-5.64276e-10	0.000178013	0.650241	-5.64276e-10	0.000472028	0.653982	-5.64276e-10
45145535	chr1:45145535:C:G	5.62771e-10	-1.6175	-0.753474	8.17285e-06	-1.52018	-0.910623	4.11919e-05	-1.55899	-0.225823
45145918	chr1:45145918:T:A	1.24198e-09	-1.72936e-10	-1.57938	1.91798e-05	-1.72936e-10	-1.57776	5.06071e-05	-1.72936e-10	-1.57896
45146366	chr1:45146366:T:C	2.13519e-09	0.284799	-1.32234	4.8684e-05	0.561875	-1.20814	0.00012313	0.627183	-1.31699
45146640	chr1:45146640:A:T	1.24324e-09	-1.72936e-10	-1.57837	1.92294e-05	-1.72936e-10	-1.57518	5.0692e-05	-1.72936e-10	-1.57729
45147000	chr1:45147000:G:A	2.8086e-08	-1.72936e-10	1.53918	0.000705793	-1.72936e-10	2.0277	0.00138126	-1.72936e-10	1.7277
45147907	chr1:45147907:CAG:C	7.77268e-09	0.145297	0.109227	6.29433e-05	-0.0239978	-0.365387	0.000489992	0.211166	0.480167
45148003	chr1:45148003:A:C	6.6926e-09	-1.72936e-10	0.104912	0.000140583	-1.72936e-10	0.414177	0.000969262	-1.72936e-10	1.37348
45148976	chr1:45148976:T:C	2.04205e-09	-1.72936e-10	-1.08214	2.95606e-05	-1.72936e-10	-1.14518	8.54874e-05	-1.72936e-10	-1.05469
45149757	chr1:45149757:A:G	1.54532e-09	-1.36086	-5.64276e-10	3.67548e-05	-0.92735	-5.64276e-10	9.81808e-05	-0.916244	-5.64276e-10
45150141	chr1:45150141:G:T	5.2737e-10	-1.7345	-0.701448	2.33177e-05	-1.31808	-0.0643265	3.93764e-05	-1.27896	-0.550931
45150188	chr1:45150188:A:G	1.65993e-09	-1.72936e-10	-1.28932	2.46345e-05	-1.72936e-10	-1.32747	5.85607e-05	-1.72936e-10	-1.43299
45150793	chr1:45150793:C:T	2.54378e-09	0.440378	-1.30282	5.88219e-05	0.728401	-1.18551	0.000148692	0.7961	-1.29728
45151323	chr1:45151323:A:G	1.2427e-09	-1.72936e-10	-1.5788	1.91482e-05	-1.72936e-10	-1.57941	5.05891e-05	-1.72936e-10	-1.57932
45151622	chr1:45151622:G:A	1.02124e-08	-1.72936e-10	0.527513	0.000216951	-1.72936e-10	0.848054	0.000319889	-1.72936e-10	0.264918
45151640	chr1:45151640:G:A	3.45791e-10	-1.29101	-1.567	8.79359e-06	-0.791046	-1.56655	2.32672e-05	-0.778586	-1.57743
45152293	chr1:45152293:A:T	2.02756e-09	-1.72936e-10	-1.08926	2.93612e-05	-1.72936e-10	-1.15194	8.48595e-05	-1.72936e-10	-1.06206
45152332	chr1:45152332:G:A	1.24297e-09	-1.72936e-10	-1.57858	2.22974e-05	-1.72936e-10	-1.42715	5.13863e-05	-1.72936e-10	-1.56368
45152361	chr1:45152361:T:A	1.25654e-09	-1.72936e-10	-1.56773	1.92614e-05	-1.72936e-10	-1.57352	5.11834e-05	-1.72936e-10	-1.56764
45152640	chr1:45152640:A:G	1.29347e-09	-1.72936e-10	-1.53876	1.92095e-05	-1.72936e-10	-1.57621	5.09574e-05	-1.72936e-10	-1.57207
45152770	chr1:45152770:A:C	1.77431e-09	-1.72936e-10	-1.22268	2.61668e-05	-1.72936e-10	-1.26713	6.13801e-05	-1.72936e-10	-1.38597
45153013	chr1:45153013:A:G	2.51287e-09	0.33166	-1.20632	0.000288149	1.9473	-0.815442	0.000436807	1.98523	-1.40879
45153641	chr1:45153641:T:C	2.79396e-09	0.493826	-1.26246	6.71844e-05	0.81185	-1.13603	0.000168491	0.879509	-1.25568
45153750	chr1:45153750:T:C	2.66083e-07	3.78772	-5.64276e-10	0.000409609	1.48358	-5.64276e-10	0.0011372	1.53327	-5.64276e-10
45153787	chr1:45153787:TAA:T	6.64201e-10	-1.62458	-0.580677	9.72513e-06	-1.5263	-0.730601	5.41435e-05	-1.56461	0.0531882
45153979	chr1:45153979:G:C	9.44645e-10	-1.70354	-0.149496	1.27642e-05	-1.62652	-0.358456	5.92143e-05	-1.65589	0.233993
45154462	chr1:45154462:C:T	1.26646e-07	4.30283	-1.25752	3.1573e-05	0.335796	-1.41511	7.72538e-05	0.365019	-1.52098
45154864	chr1:45154864:AAG:A	9.94219e-09	-0.0993982	0.600095	9.38381e-05	-0.252213	0.262166	0.000888494	-0.0319164	1.31839
45154908	chr1:45154908:G:A	1.27012e-09	-1.72936e-10	-1.55698	2.01812e-05	-1.72936e-10	-1.52687	5.3635e-05	-1.72936e-10	-1.52085
45155166	chr1:45155166:G:A	5.71879e-09	-1.02582	0.973486	0.000219563	-0.552253	1.41227	0.000321918	-0.462989	0.734231
45155618	chr1:45155618:G:A	1.25278e-09	-1.72936e-10	-1.57073	1.99033e-05	-1.72936e-10	-1.54073	5.46915e-05	-1.72936e-10	-1.50135
45155799	chr1:45155799:G:A	3.37133e-08	-1.72936e-10	1.7218	0.000860718	-1.72936e-10	2.22615	0.00167533	-1.72936e-10	1.92071
45155820	chr1:45155820:G:A	2.69529e-09	0.453477	-1.25806	6.25569e-05	0.737579	-1.13312	0.000157023	0.805207	-1.25187
45156134	chr1:45156134:A:G	1.48742e-09	-1.72936e-10	-1.39905	2.57545e-05	-1.72936e-10	-1.28301	6.65421e-05	-1.72936e-10	-1.30522
45156270	chr1:45156270:G:A	2.11247e-09	-1.72936e-10	-1.04823	3.75302e-05	-1.72936e-10	-0.906473	0.000103214	-1.72936e-10	-0.866248
45156303	chr1:45156303:A:AG	2.38289e-09	0.25911	-1.18689	0.000268998	1.85198	-0.788895	0.000402055	1.88941	-1.39588
45156555	chr1:45156555:G:A	2.91687e-09	-0.725579	-5.64276e-10	0.000122034	0.272683	-5.64276e-10	0.000332473	0.303503	-5.64276e-10
45156891	chr1:45156891:C:G	5.42091e-10	-1.75624	-0.652168	2.59059e-05	-1.24723	-0.0299133	4.46235e-05	-1.20353	-0.501262
45157199	chr1:45157199:G:C	1.25343e-09	-1.72936e-10	-1.5702	1.99256e-05	-1.72936e-10	-1.53961	5.47805e-05	-1.72936e-10	-1.49972
45157213	chr1:45157213:C:T	2.85111e-09	-0.748383	-5.64276e-10	2.17177e-05	-1.45349	-5.64276e-10	5.74269e-05	-1.45254	-5.64276e-10
45157279	chr1:45157279:A:G	1.01098e-08	-1.72936e-10	0.517412	0.000214576	-1.72936e-10	0.837047	0.000316831	-1.72936e-10	0.255313
45157394	chr1:45157394:C:T	2.98451e-09	0.547171	-1.24982	7.03342e-05	0.84443	-1.12279	0.000176356	0.913554	-1.2441
45157590	chr1:45157590:C:T	1.24323e-09	-1.72936e-10	-1.57837	1.92292e-05	-1.72936e-10	-1.57519	5.06915e-05	-1.72936e-10	-1.5773
45157731	chr1:45157731:T:C	2.08507e-09	-1.72936e-10	-1.06129	2.64341e-05	-1.72936e-10	-1.25696	8.1026e-05	-1.72936e-10	-1.10829
45157858	chr1:45157858:T:C	1.72039e-09	-1.72936e-10	-1.25354	2.54115e-05	-1.72936e-10	-1.29642	6.00031e-05	-1.72936e-10	-1.40866
45157966	chr1:45157966:T:A	2.52062e-09	0.298439	-1.17003	0.000278683	1.86372	-0.765263	0.000411566	1.90145	-1.38454
45158370	chr1:45158370:C:T	1.10882e-09	-0.173287	-1.51951	4.1794e-05	0.741629	-1.5405	0.000112288	0.782264	-1.56425
45158466	chr1:45158466:G:T	1.01811e-09	-1.77814	-5.64276e-10	1.74783e-05	-1.67066	-5.64276e-10	4.59165e-05	-1.67623	-5.64276e-10
45158685	chr1:45158685:G:T	1.42781e-09	-1.72936e-10	-1.43995	2.0789e-05	-1.72936e-10	-1.49719	5.6686e-05	-1.72936e-10	-1.46553
45158690	chr1:45158690:T:C	1.8041e-09	-1.72936e-10	-1.20603	2.5441e-05	-1.72936e-10	-1.29526	7.06082e-05	-1.72936e-10	-1.24591
45158853	chr1:45158853:T:C	1.7239e-09	-1.72936e-10	-1.2515	2.54621e-05	-1.72936e-10	-1.29443	6.00931e-05	-1.72936e-10	-1.40716
45159713	chr1:45159713:C:T	1.14828e-09	-1.65783	-5.64276e-10	2.18498e-05	-1.44743	-5.64276e-10	5.7315e-05	-1.45449	-5.64276e-10
45159885	chr1:45159885:G:A	3.92357e-09	-1.72936e-10	-0.429088	8.04848e-05	-1.72936e-10	-0.14355	0.000204022	-1.72936e-10	-0.184828
45160159	chr1:45160159:AC:A	1.00279e-08	0.00393666	0.50534	9.52038e-05	-0.151211	0.175613	0.000887766	0.0761754	1.20948
45160564	chr1:45160564:C:T	2.60051e-09	0.328237	-1.16862	0.00029054	1.9034	-0.76328	0.000428755	1.94135	-1.38352
45160879	chr1:45160879:T:C	2.05443e-09	-1.72936e-10	-1.07609	4.05827e-05	-1.72936e-10	-0.828276	0.000101781	-1.72936e-10	-0.88023
45161071	chr1:45161071:T:C	1.74938e-09	-1.72936e-10	-1.23683	2.56695e-05	-1.72936e-10	-1.28632	6.08778e-05	-1.72936e-10	-1.39419
45161332	chr1:45161332:C:T	2.65677e-10	-1.73979	-1.38177	4.72562e-06	-1.53651	-1.44211	1.19701e-05	-1.52663	-1.49402
45161436	chr1:45161436:A:G	1.61956e-09	-1.31394	-5.64276e-10	1.64446e-05	-1.73162	-5.64276e-10	4.33625e-05	-1.73346	-5.64276e-10
45161991	chr1:45161991:C:T	9.71458e-09	-0.0740408	0.551578	9.22854e-05	-0.225001	0.218269	0.000865794	-0.00266297	1.26325
45162298	chr1:45162298:C:T	1.25278e-09	-1.72936e-10	-1.57073	1.99033e-05	-1.72936e-10	-1.54073	5.46915e-05	-1.72936e-10	-1.50135
45162419	chr1:45162419:C:T	1.06127e-08	0.00206098	0.563898	0.000100447	-0.151723	0.229734	0.000949776	0.0755863	1.27758
45162566	chr1:45162566:C:G	1.14187e-09	-1.66342	-5.64276e-10	1.56782e-05	-1.77935	-5.64276e-10	4.14161e-05	-1.77938	-5.64276e-10
45162721	chr1:45162721:G:GC	2.36019e-09	0.355456	-1.2928	5.4382e-05	0.638058	-1.17364	0.00013701	0.704465	-1.28747
45162783	chr1:45162783:C:G	7.82635e-08	-1.72936e-10	2.56399	0.00360607	-1.72936e-10	3.65876	0.0267592	-1.72936e-10	4.69158
45162790	chr1:45162790:T:C	1.60758e-09	-0.298561	-1.0228	1.85409e-05	-0.421971	-1.18967	7.15451e-05	-0.217246	-1.01548
45163068	chr1:45163068:C:T	1.69965e-09	-1.72936e-10	-1.26567	2.23935e-05	-1.72936e-10	-1.42285	6.67379e-05	-1.72936e-10	-1.30228
45163197	chr1:45163197:C:T	1.08522e-08	0.0682492	0.520028	0.000102695	-0.088677	0.18882	0.000965192	0.14291	1.22636
45163316	chr1:45163316:T:C	1.58361e-08	0.342171	0.624028	0.000147754	0.179569	0.284364	0.00144616	0.427304	1.34631
45163457	chr1:45163457:A:C	1.24562e-09	-1.72936e-10	-1.57645	1.9198e-05	-1.72936e-10	-1.57681	5.14878e-05	-1.72936e-10	-1.56171
45163549	chr1:45163549:C:A	1.03159e-09	-1.76499	-5.64276e-10	1.5809e-05	-1.77104	-5.64276e-10	4.17283e-05	-1.77188	-5.64276e-10
45163753	chr1:45163753:G:A	1.00348e-08	-0.062311	0.572276	9.51189e-05	-0.213167	0.236677	0.000897452	0.00995427	1.28655
45163900	chr1:45163900:G:C	1.64661e-09	-1.29737	-5.64276e-10	0.000100771	0.0812337	-5.64276e-10	0.000269667	0.0941319	-5.64276e-10
45163997	chr1:45163997:C:G	9.61935e-10	-1.6988	-0.136098	1.27419e-05	-1.62152	-0.365205	5.87141e-05	-1.65142	0.221041
45164075	chr1:45164075:G:C	1.24325e-09	-1.72936e-10	-1.57836	1.92297e-05	-1.72936e-10	-1.57516	5.06925e-05	-1.72936e-10	-1.57728
45164523	chr1:45164523:G:A	1.25328e-09	-1.72936e-10	-1.57033	1.99195e-05	-1.72936e-10	-1.53992	5.4756e-05	-1.72936e-10	-1.50017
45164962	chr1:45164962:A:G	1.24322e-09	-1.72936e-10	-1.57839	1.92288e-05	-1.72936e-10	-1.57521	5.06908e-05	-1.72936e-10	-1.57731
45165540	chr1:45165540:A:G	1.24332e-09	-1.72936e-10	-1.5783	1.9232e-05	-1.72936e-10	-1.57505	5.06967e-05	-1.72936e-10	-1.5772
45165563	chr1:45165563:C:A	3.01554e-09	-0.69231	-5.64276e-10	0.000127121	0.31352	-5.64276e-10	0.00034639	0.344509	-5.64276e-10
45165564	chr1:45165564:C:T	1.7483e-09	-1.72936e-10	-1.23745	2.57785e-05	-1.72936e-10	-1.28208	6.07068e-05	-1.72936e-10	-1.397
45165565	chr1:45165565:A:G	1.90054e-09	-1.72936e-10	-1.15395	2.78033e-05	-1.72936e-10	-1.20646	6.45209e-05	-1.72936e-10	-1.33607
45165623	chr1:45165623:G:A	1.32054e-09	-1.72936e-10	-1.51805	1.96275e-05	-1.72936e-10	-1.55469	5.33901e-05	-1.72936e-10	-1.52543
45165626	chr1:45165626:A:G	2.00261e-09	-1.72936e-10	-1.10164	2.90276e-05	-1.72936e-10	-1.16337	8.38066e-05	-1.72936e-10	-1.07454
45165694	chr1:45165694:C:T	3.58825e-09	-1.72936e-10	-0.518425	3.88861e-05	-1.72936e-10	-0.870981	9.42442e-05	-1.72936e-10	-0.957166
45165781	chr1:45165781:C:T	1.65584e-09	-0.307522	-0.984257	0.00013079	1.13313	-0.791152	0.000313907	1.16837	-0.922326
45165854	chr1:45165854:C:A	1.38966e-09	-1.72936e-10	-1.46703	2.05953e-05	-1.72936e-10	-1.50656	5.23409e-05	-1.72936e-10	-1.54528
45166374	chr1:45166374:T:C	5.62694e-09	-0.991993	0.923468	0.000224164	-0.485657	1.36642	0.000330412	-0.39225	0.689533
45166440	chr1:45166440:T:G	1.25457e-09	-1.72936e-10	-1.5693	1.92282e-05	-1.72936e-10	-1.57524	5.09551e-05	-1.72936e-10	-1.57211
45167317	chr1:45167317:C:T	5.9484e-09	-0.913348	0.90038	0.000240219	-0.389623	1.33955	0.000357339	-0.292878	0.668509
45167389	chr1:45167389:A:T	3.81362e-08	1.18567	0.659403	0.000329288	0.974673	0.290642	0.00330644	1.26659	1.33398
45167878	chr1:45167878:A:T	1.52285e-08	0.331208	0.595872	0.000140391	0.154872	0.25794	0.00136498	0.401486	1.31436
45168117	chr1:45168117:A:C	3.3662e-09	0.469638	-1.05194	0.000408538	2.07784	-0.596871	0.000557938	2.11615	-1.29496
45168124	chr1:45168124:G:C	1.09057e-09	-0.17881	-1.53058	4.12819e-05	0.738068	-1.54926	0.000111293	0.778556	-1.56945
45168215	chr1:45168215:A:G	2.06724e-09	-1.72936e-10	-1.06987	2.98989e-05	-1.72936e-10	-1.1338	8.65856e-05	-1.72936e-10	-1.04192
45168250	chr1:45168250:C:T	1.24224e-09	-1.72936e-10	-1.57917	1.91938e-05	-1.72936e-10	-1.57703	5.06289e-05	-1.72936e-10	-1.57853
45168502	chr1:45168502:A:T	4.23511e-09	1.12435	-1.47703	9.05324e-05	1.37603	-1.40194	0.000346441	1.44458	-1.09992
45169503	chr1:45169503:A:C	1.7626e-09	-1.72936e-10	-1.2293	3.35058e-05	-1.72936e-10	-1.0199	8.46511e-05	-1.72936e-10	-1.06452
45169812	chr1:45169812:A:G	1.31923e-09	-1.72936e-10	-1.51904	2.00985e-05	-1.72936e-10	-1.53097	5.55944e-05	-1.72936e-10	-1.48497
45169918	chr1:45169918:T:C	1.24253e-09	-1.72936e-10	-1.57894	1.91491e-05	-1.72936e-10	-1.57936	5.05862e-05	-1.72936e-10	-1.57938
45170130	chr1:45170130:G:A	3.29698e-09	0.570345	-1.17343	0.000388757	2.20371	-0.772372	0.000577839	2.24264	-1.3864
45170868	chr1:45170868:G:A	1.75278e-09	-1.72936e-10	-1.23489	2.58388e-05	-1.72936e-10	-1.27974	6.08193e-05	-1.72936e-10	-1.39515
45170904	chr1:45170904:A:C	6.29179e-10	-1.63763	-0.621796	9.12138e-06	-1.56153	-0.759468	5.01342e-05	-1.598	0.00964962
45170941	chr1:45170941:G:A	1.05432e-09	-1.7432	-5.64276e-10	1.56845e-05	-1.77894	-5.64276e-10	4.14271e-05	-1.77912	-5.64276e-10
45171220	chr1:45171220:A:G	1.45943e-08	0.356955	0.527583	0.000134885	0.178553	0.194254	0.00129232	0.42664	1.2345
45171602	chr1:45171602:T:C	1.24273e-09	-1.72936e-10	-1.57878	1.91481e-05	-1.72936e-10	-1.57941	5.05896e-05	-1.72936e-10	-1.57931
45172303	chr1:45172303:A:G	1.24318e-09	-1.72936e-10	-1.57842	1.92274e-05	-1.72936e-10	-1.57528	5.0688e-05	-1.72936e-10	-1.57737
45172328	chr1:45172328:T:C	2.08585e-09	-1.72936e-10	-1.06091	3.0151e-05	-1.72936e-10	-1.1254	8.73859e-05	-1.72936e-10	-1.03272
45172641	chr1:45172641:T:C	1.42834e-09	-1.72936e-10	-1.43958	2.07942e-05	-1.72936e-10	-1.49694	5.67027e-05	-1.72936e-10	-1.46523
45172689	chr1:45172689:G:A	1.22722e-08	0.147092	0.564158	0.000114306	-0.0211349	0.2284	0.00109096	0.214344	1.27741
45172932	chr1:45172932:G:A	4.19001e-09	-0.363386	-5.64276e-10	3.96002e-05	-0.852784	-5.64276e-10	0.000113277	-0.773221	-5.64276e-10
45173253	chr1:45173253:A:G	7.61484e-09	-1.72936e-10	0.234008	9.07467e-05	-1.72936e-10	-0.0235463	0.000191049	-1.72936e-10	-0.250526
45173570	chr1:45173570:T:C	2.06865e-09	-1.72936e-10	-1.0692	4.08639e-05	-1.72936e-10	-0.821371	0.000102561	-1.72936e-10	-0.872602
45173747	chr1:45173747:G:A	1.24515e-09	-1.72936e-10	-1.57683	1.9151e-05	-1.72936e-10	-1.57926	5.06434e-05	-1.72936e-10	-1.57825
45174012	chr1:45174012:C:T	1.24452e-09	-1.72936e-10	-1.57734	1.9218e-05	-1.72936e-10	-1.57577	5.16021e-05	-1.72936e-10	-1.55949
45174069	chr1:45174069:A:G	1.00369e-09	-1.70083	-0.0915764	1.34286e-05	-1.63728	-0.296954	6.2913e-05	-1.66636	0.305055
45174096	chr1:45174096:A:G	5.57946e-09	-1.03058	0.953582	0.000219162	-0.53693	1.39512	0.000321902	-0.445315	0.716507
45174329	chr1:45174329:A:G	6.72791e-09	-1.72936e-10	0.110173	7.11682e-05	-1.72936e-10	-0.266572	0.000244572	-1.72936e-10	-0.00354673
45174444	chr1:45174444:C:G	7.72203e-10	-1.70486	-0.349742	1.03993e-05	-1.64244	-0.547439	4.616e-05	-1.67096	1.84649e-05
45174740	chr1:45174740:A:G	3.49702e-09	-1.72936e-10	-0.54418	7.08235e-05	-1.72936e-10	-0.271428	0.000179838	-1.72936e-10	-0.310998
45174795	chr1:45174795:A:C	7.65801e-10	-1.69663	-0.366293	1.03883e-05	-1.63129	-0.559649	4.58162e-05	-1.66102	-0.0173955
45174816	chr1:45174816:ACAGTT:A	1.02524e-08	-1.72936e-10	0.531418	0.00021783	-1.72936e-10	0.852097	0.000321012	-1.72936e-10	0.268422
45174874	chr1:45174874:A:T	3.77372e-08	-1.72936e-10	1.83456	0.0015526	-1.72936e-10	2.81607	0.0168081	-1.72936e-10	4.22656
45174966	chr1:45174966:CATT:C	1.75366e-09	-1.72936e-10	-1.23439	2.58499e-05	-1.72936e-10	-1.27931	6.08403e-05	-1.72936e-10	-1.3948
45175782	chr1:45175782:A:C	6.03995e-09	-0.985808	0.988113	0.000241404	-0.479845	1.4347	0.000353694	-0.386211	0.751587
45175973	chr1:45175973:T:C	1.01697e-09	-1.77926	-5.64276e-10	1.64706e-05	-1.73004	-5.64276e-10	4.34519e-05	-1.7314	-5.64276e-10
45176003	chr1:45176003:A:G	3.84664e-09	0.837853	-1.28674	8.29933e-05	1.06755	-1.18041	0.000211007	1.1372	-1.28837
45176196	chr1:45176196:G:A	1.26723e-09	-1.72936e-10	-1.55926	2.01137e-05	-1.72936e-10	-1.53022	5.34307e-05	-1.72936e-10	-1.52467
45176288	chr1:45176288:G:A	1.68277e-09	-1.72936e-10	-1.27565	2.49913e-05	-1.72936e-10	-1.31309	5.91275e-05	-1.72936e-10	-1.42336
45178380	chr1:45178380:C:T	1.26061e-09	-1.72936e-10	-1.5645	1.91627e-05	-1.72936e-10	-1.57865	5.07373e-05	-1.72936e-10	-1.57639
45178696	chr1:45178696:G:A	1.24299e-09	-1.72936e-10	-1.57857	1.92217e-05	-1.72936e-10	-1.57558	5.06774e-05	-1.72936e-10	-1.57758
45178970	chr1:45178970:A:C	1.25353e-09	-1.72936e-10	-1.57013	1.99278e-05	-1.72936e-10	-1.5395	5.47871e-05	-1.72936e-10	-1.4996
45179397	chr1:45179397:C:T	5.31355e-09	-1.00189	0.876058	0.000209421	-0.499956	1.31269	0.000311353	-0.407072	0.644943
45179978	chr1:45179978:C:G	1.02096e-08	-1.72936e-10	0.527238	0.000216854	-1.72936e-10	0.847604	0.000319758	-1.72936e-10	0.26451
45180056	chr1:45180056:C:A	1.24194e-09	-1.72936e-10	-1.57942	1.9174e-05	-1.72936e-10	-1.57806	5.06023e-05	-1.72936e-10	-1.57906
45180145	chr1:45180145:G:A	1.16242e-08	0.146932	0.510068	0.000108887	-0.0202036	0.178895	0.00102604	0.215301	1.2151
45180215	chr1:45180215:G:A	1.26756e-09	-1.72936e-10	-1.55899	1.91922e-05	-1.72936e-10	-1.57712	5.06441e-05	-1.72936e-10	-1.57823
45180233	chr1:45180233:T:C	1.71378e-09	-1.72936e-10	-1.25739	2.53142e-05	-1.72936e-10	-1.30025	5.98298e-05	-1.72936e-10	-1.41155
45180285	chr1:45180285:T:C	7.64018e-10	-1.70447	-0.360787	1.03388e-05	-1.64191	-0.553808	4.56389e-05	-1.67049	-0.0118071
45180646	chr1:45180646:T:C	8.42051e-10	-1.70668	-0.261321	1.12526e-05	-1.64491	-0.466116	5.08953e-05	-1.67316	0.0998698
45180710	chr1:45180710:C:T	6.97405e-09	0.825556	-0.67945	0.000941816	2.49313	-0.17694	0.00102439	2.53355	-1.10476
45181493	chr1:45181493:A:G	1.25013e-09	-1.72936e-10	-1.57284	1.91954e-05	-1.72936e-10	-1.57695	5.09171e-05	-1.72936e-10	-1.57286
45181523	chr1:45181523:C:CAGG	7.00271e-10	-1.73111	-0.421264	8.68666e-06	-1.67838	-0.691449	3.88574e-05	-1.70276	-0.140395
45181806	chr1:45181806:C:A	4.1174e-09	0.902785	-1.28365	8.92234e-05	1.13629	-1.17676	0.00022692	1.20685	-1.28531
45182212	chr1:45182212:C:T	1.47052e-09	-1.41048	-5.64276e-10	2.15243e-05	-1.46243	-5.64276e-10	5.65765e-05	-1.46746	-5.64276e-10
45182273	chr1:45182273:T:G	9.26964e-10	-1.73651	-0.135424	1.21201e-05	-1.67652	-0.360238	5.60601e-05	-1.70036	0.223725
45182359	chr1:45182359:G:A	1.48633e-09	-1.72936e-10	-1.39978	2.13569e-05	-1.72936e-10	-1.47024	5.98574e-05	-1.72936e-10	-1.41109
45183090	chr1:45183090:A:G	2.49451e-09	0.270189	-1.15219	0.000274815	1.82464	-0.740158	0.000401012	1.86214	-1.3712
45183105	chr1:45183105:C:T	1.24192e-09	-1.72936e-10	-1.57943	1.93795e-05	-1.72936e-10	-1.56741	5.24664e-05	-1.72936e-10	-1.54288
45183363	chr1:45183363:TC:T	1.33984e-09	-1.72936e-10	-1.50354	1.98144e-05	-1.72936e-10	-1.54521	5.41197e-05	-1.72936e-10	-1.51186
45183764	chr1:45183764:A:G	1.24191e-09	-1.72936e-10	-1.57944	1.91637e-05	-1.72936e-10	-1.5786	5.05884e-05	-1.72936e-10	-1.57933
45183890	chr1:45183890:C:T	1.31662e-09	-1.72936e-10	-1.52103	2.00552e-05	-1.72936e-10	-1.53313	5.54479e-05	-1.72936e-10	-1.48761
45183980	chr1:45183980:A:G	2.45102e-09	0.263754	-1.16334	0.000268168	1.8158	-0.755811	0.000394289	1.85292	-1.37889
45183983	chr1:45183983:G:C	1.07072e-08	0.0172455	0.55758	0.000101251	-0.137219	0.223208	0.000956487	0.0908549	1.26936
45183993	chr1:45183993:T:A	3.62736e-08	-1.72936e-10	1.795	0.00148731	-1.72936e-10	2.77311	0.0159679	-1.72936e-10	4.17528
45184189	chr1:45184189:A:T	2.22411e-09	0.164801	-1.16153	0.000235712	1.6846	-0.753606	0.000345965	1.72102	-1.37773
45184361	chr1:45184361:C:A	1.2443e-09	-1.72936e-10	-1.57752	2.26007e-05	-1.72936e-10	-1.41364	5.1696e-05	-1.72936e-10	-1.55768
45184436	chr1:45184436:T:C	2.65566e-10	-1.77863	-1.34335	5.49896e-06	-1.68939	-1.13767	1.25603e-05	-1.68287	-1.28965
45184494	chr1:45184494:G:A	1.36755e-09	-1.72936e-10	-1.48307	2.0252e-05	-1.72936e-10	-1.52337	5.56958e-05	-1.72936e-10	-1.48315
45184747	chr1:45184747:A:C	1.27656e-09	-1.72936e-10	-1.55192	2.04192e-05	-1.72936e-10	-1.51514	5.23087e-05	-1.72936e-10	-1.54589
45185272	chr1:45185272:T:C	4.05686e-10	-1.39902	-1.29925	6.72655e-06	-1.25448	-1.37108	2.64122e-05	-1.30625	-0.922977
45185351	chr1:45185351:A:C	1.24972e-09	-1.72936e-10	-1.57317	1.9179e-05	-1.72936e-10	-1.57781	5.07822e-05	-1.72936e-10	-1.57551
45185498	chr1:45185498:T:C	6.3187e-09	-1.72936e-10	0.0474235	7.61285e-05	-1.72936e-10	-0.199196	0.000162565	-1.72936e-10	-0.411976
45186636	chr1:45186636:C:T	2.3577e-09	0.342958	-1.28136	5.44373e-05	0.625485	-1.16005	0.000136844	0.691716	-1.27593
45186637	chr1:45186637:G:A	1.3101e-08	-1.72936e-10	0.776597	0.000321742	-1.72936e-10	1.24213	0.000421909	-1.72936e-10	0.541735
45186827	chr1:45186827:G:A	3.42626e-09	-0.564622	-5.64276e-10	0.000196914	0.751151	-5.64276e-10	0.000535786	0.78068	-5.64276e-10
45188030	chr1:45188030:T:C	1.2419e-09	-1.72936e-10	-1.57945	1.91664e-05	-1.72936e-10	-1.57846	5.05908e-05	-1.72936e-10	-1.57929
45188169	chr1:45188169:C:T	2.40241e-09	-1.72936e-10	-0.919616	2.79048e-05	-1.72936e-10	-1.20282	8.89076e-05	-1.72936e-10	-1.01546
45188869	chr1:45188869:C:G	2.87856e-08	1.56378	-5.64276e-10	8.32004e-05	-0.110367	-5.64276e-10	0.000227592	-0.0755023	-5.64276e-10
45189051	chr1:45189051:C:T	1.20216e-08	0.119283	0.57133	0.000113436	-0.0363019	0.235923	0.00108277	0.198685	1.28553
45189625	chr1:45189625:G:A	2.55151e-09	0.334989	-1.19439	0.000281938	1.9096	-0.79953	0.000424159	1.94758	-1.40053
45189844	chr1:45189844:A:G	2.74285e-09	-1.6769	0.889807	4.09643e-05	-1.59325	0.77433	0.000231865	-1.62584	1.56894
45189878	chr1:45189878:A:C	7.30316e-09	0.192217	-5.64276e-10	5.13932e-05	-0.592112	-5.64276e-10	0.000137889	-0.576606	-5.64276e-10
45190152	chr1:45190152:G:GA	1.48489e-09	-1.72936e-10	-1.40075	2.58974e-05	-1.72936e-10	-1.27748	6.66103e-05	-1.72936e-10	-1.3042
45190618	chr1:45190618:G:T	2.78319e-09	0.468857	-1.24135	6.51429e-05	0.759345	-1.11438	0.000163013	0.827814	-1.23704
45191245	chr1:45191245:G:T	5.3638e-09	-1.03368	0.917266	0.000202637	-0.573301	1.3531	0.000298825	-0.484792	0.681594
45191297	chr1:45191297:T:A	1.32151e-09	-1.72936e-10	-1.51731	1.96365e-05	-1.72936e-10	-1.55423	5.34225e-05	-1.72936e-10	-1.52482
45192649	chr1:45192649:C:T	1.26919e-09	-1.72936e-10	-1.55771	1.92019e-05	-1.72936e-10	-1.57661	5.06293e-05	-1.72936e-10	-1.57852
45192688	chr1:45192688:C:T	1.16159e-08	0.0410194	0.615265	0.000109308	-0.114514	0.277062	0.00104823	0.115337	1.33646
45193118	chr1:45193118:A:T	1.26866e-09	-1.72936e-10	-1.55813	1.92086e-05	-1.72936e-10	-1.57626	5.43529e-05	-1.72936e-10	-1.50756
45193460	chr1:45193460:G:A	1.02825e-09	-1.76823	-5.64276e-10	1.58544e-05	-1.76817	-5.64276e-10	4.18425e-05	-1.76914	-5.64276e-10
45193776	chr1:45193776:C:T	2.07049e-09	-1.72936e-10	-1.06831	4.08886e-05	-1.72936e-10	-0.820768	0.000102654	-1.72936e-10	-0.871695
45194138	chr1:45194138:C:T	2.51266e-09	-1.72936e-10	-0.87475	3.06993e-05	-1.72936e-10	-1.10738	9.73384e-05	-1.72936e-10	-0.924862
45194297	chr1:45194297:G:A	1.26717e-09	-1.72936e-10	-1.55931	1.91913e-05	-1.72936e-10	-1.57716	5.06476e-05	-1.72936e-10	-1.57816
45194351	chr1:45194351:T:C	1.27618e-09	-1.72936e-10	-1.55222	1.92439e-05	-1.72936e-10	-1.57442	5.05908e-05	-1.72936e-10	-1.57928
45194491	chr1:45194491:C:T	1.0286e-09	-0.213654	-1.55424	1.36182e-05	-0.341816	-1.57839	4.55325e-05	-0.131303	-1.55332
45194872	chr1:45194872:G:A	1.73089e-09	-1.72936e-10	-1.24746	2.55453e-05	-1.72936e-10	-1.29116	6.02582e-05	-1.72936e-10	-1.40442
45195049	chr1:45195049:T:C	1.27828e-09	-1.72936e-10	-1.55057	1.92588e-05	-1.72936e-10	-1.57365	5.05856e-05	-1.72936e-10	-1.57939
45195077	chr1:45195077:T:C	8.1519e-09	0.0765343	0.225626	7.87915e-05	-0.0806614	-0.0841514	0.00069047	0.151427	0.88289
45195601	chr1:45195601:T:C	2.50183e-07	4.47787	-0.751766	4.40049e-05	0.409648	-1.15697	0.000101432	0.439989	-1.32366
45196023	chr1:45196023:ACACC:A	1.24298e-09	-1.72936e-10	-1.57858	1.9251e-05	-1.72936e-10	-1.57405	5.17874e-05	-1.72936e-10	-1.55591
45196159	chr1:45196159:G:A	1.72049e-09	-1.72936e-10	-1.25348	2.54236e-05	-1.72936e-10	-1.29594	6.00369e-05	-1.72936e-10	-1.4081
45196278	chr1:45196278:T:C	1.43742e-09	-1.72936e-10	-1.43324	2.2947e-05	-1.72936e-10	-1.39843	5.98458e-05	-1.72936e-10	-1.41128
45196786	chr1:45196786:A:G	1.02254e-08	-1.72936e-10	0.52878	0.00021721	-1.72936e-10	0.849247	0.000320218	-1.72936e-10	0.265946
45197135	chr1:45197135:A:G	4.59119e-09	-1.0631	0.79115	0.000169889	-0.610609	1.21414	0.000255314	-0.523437	0.562875
45197193	chr1:45197193:T:C	1.28748e-09	-1.72936e-10	-1.5434	1.93238e-05	-1.72936e-10	-1.57028	5.05902e-05	-1.72936e-10	-1.5793
45197366	chr1:45197366:G:A	4.94773e-10	-1.65216	-0.84759	7.45066e-06	-1.56243	-0.960883	3.62984e-05	-1.59779	-0.313498
45197579	chr1:45197579:C:T	4.70253e-10	-1.62516	-0.92542	7.03377e-06	-1.5271	-1.05379	3.4085e-05	-1.56534	-0.408852
45198177	chr1:45198177:C:T	1.24297e-09	-1.72936e-10	-1.57858	2.22974e-05	-1.72936e-10	-1.42715	5.13863e-05	-1.72936e-10	-1.56368
45198264	chr1:45198264:C:T	2.09994e-09	0.381554	-1.43574	4.70692e-05	0.666814	-1.34681	0.000122239	0.73367	-1.43075
45198764	chr1:45198764:A:G	1.60283e-09	-1.72936e-10	-1.32432	2.59168e-05	-1.72936e-10	-1.27673	7.17346e-05	-1.72936e-10	-1.23008
45198769	chr1:45198769:C:T	2.14442e-09	-1.72936e-10	-1.03322	3.09445e-05	-1.72936e-10	-1.09942	8.98891e-05	-1.72936e-10	-1.00448
45198942	chr1:45198942:C:T	7.00908e-10	-1.68045	-0.471019	9.53395e-06	-1.59567	-0.681092	4.08045e-05	-1.62806	-0.166204
45198945	chr1:45198945:T:C	2.93424e-09	0.344273	-1.06392	0.000346365	1.92511	-0.609237	0.000474967	1.96311	-1.30292
45199073	chr1:45199073:C:T	1.03565e-09	-1.76106	-5.64276e-10	1.57688e-05	-1.77358	-5.64276e-10	4.16282e-05	-1.77428	-5.64276e-10
45199355	chr1:45199355:G:A	2.72089e-09	0.497928	-1.29306	6.33344e-05	0.790489	-1.17368	0.000159875	0.85899	-1.28765
45199362	chr1:45199362:G:A	1.14098e-08	-1.72936e-10	0.638385	0.00024465	-1.72936e-10	0.968212	0.000354808	-1.72936e-10	0.36852
45199732	chr1:45199732:A:C	1.72009e-09	-1.72936e-10	-1.25371	2.54072e-05	-1.72936e-10	-1.29659	5.99947e-05	-1.72936e-10	-1.4088
45199755	chr1:45199755:C:T	5.72218e-10	-1.63201	-0.722311	8.43403e-06	-1.53708	-0.86226	4.46841e-05	-1.57453	-0.128911
45199908	chr1:45199908:G:A	2.73429e-09	0.414055	-1.20427	0.000309079	2.01433	-0.812351	0.000468296	2.05284	-1.4068
45200080	chr1:45200080:G:A	5.04269e-09	-1.72936e-10	-0.178152	8.85666e-05	-1.72936e-10	-0.0478641	0.000235916	-1.72936e-10	-0.0395795
45200267	chr1:45200267:G:A	4.79137e-09	-1.03702	0.807743	0.00017922	-0.574695	1.23169	0.000269091	-0.486218	0.578211
45200315	chr1:45200315:T:A	1.72786e-09	-1.72936e-10	-1.24921	2.5504e-05	-1.72936e-10	-1.29278	6.0192e-05	-1.72936e-10	-1.40552
45201768	chr1:45201768:G:A	2.76271e-09	0.415763	-1.19564	0.000313338	2.01616	-0.800494	0.00047177	2.05451	-1.40108
45202684	chr1:45202684:T:C	6.52866e-10	-1.29067	-0.931801	8.77276e-06	-1.75776	-0.602211	1.97479e-05	-1.7571	-0.762904
45202943	chr1:45202943:A:G	2.72294e-09	0.504448	-1.29883	6.35173e-05	0.800524	-1.18083	0.00016057	0.869246	-1.29357
45202977	chr1:45202977:T:C	1.8157e-09	-1.72936e-10	-1.19962	3.47665e-05	-1.72936e-10	-0.982963	8.77174e-05	-1.72936e-10	-1.02894
45203062	chr1:45203062:T:C	6.2108e-10	-1.73749	-0.5349	7.82426e-06	-1.67608	-0.79831	3.41876e-05	-1.70008	-0.271111
45203327	chr1:45203327:T:C	2.04129e-09	-1.72936e-10	-1.08251	2.95492e-05	-1.72936e-10	-1.14556	8.54516e-05	-1.72936e-10	-1.0551
45203401	chr1:45203401:C:T	1.26334e-09	-1.72936e-10	-1.56233	1.91734e-05	-1.72936e-10	-1.5781	5.06954e-05	-1.72936e-10	-1.57722
45203556	chr1:45203556:T:C	1.24645e-09	-1.72936e-10	-1.57579	1.93106e-05	-1.72936e-10	-1.57097	5.08603e-05	-1.72936e-10	-1.57397
45203736	chr1:45203736:C:T	2.07072e-09	-1.72936e-10	-1.06819	4.08943e-05	-1.72936e-10	-0.820627	0.000102667	-1.72936e-10	-0.87156
45204773	chr1:45204773:C:T	2.54882e-09	0.432344	-1.2928	5.91101e-05	0.721426	-1.17364	0.000149096	0.789003	-1.28747
45204843	chr1:45204843:A:G	2.03883e-09	-1.72936e-10	-1.08371	2.95159e-05	-1.72936e-10	-1.14669	8.53474e-05	-1.72936e-10	-1.05633
45205017	chr1:45205017:T:C	2.05616e-09	-1.72936e-10	-1.07525	2.97517e-05	-1.72936e-10	-1.13873	8.60909e-05	-1.72936e-10	-1.04765
45205164	chr1:45205164:A:C	1.25524e-09	-1.72936e-10	-1.56876	1.99757e-05	-1.72936e-10	-1.5371	5.49914e-05	-1.72936e-10	-1.49588
45205271	chr1:45205271:C:T	1.8231e-09	-1.72936e-10	-1.19555	3.49434e-05	-1.72936e-10	-0.97789	8.81481e-05	-1.72936e-10	-1.02404
45205509	chr1:45205509:AAG:A	5.12686e-09	-1.72936e-10	-0.161596	9.01062e-05	-1.72936e-10	-0.0306292	0.000240024	-1.72936e-10	-0.0223179
45205538	chr1:45205538:T:C	1.24344e-09	-1.72936e-10	-1.57821	1.92354e-05	-1.72936e-10	-1.57486	5.07019e-05	-1.72936e-10	-1.57709
45206294	chr1:45206294:A:G	5.88306e-09	-1.04217	1.01816	0.000227282	-0.5817	1.47627	0.000323551	-0.493443	0.769743
45206881	chr1:45206881:A:G	8.16734e-09	-0.0329686	0.337021	7.85097e-05	-0.185896	0.0174995	0.000703061	0.0390769	1.01331
45207111	chr1:45207111:T:C	5.94063e-09	-1.11043	1.09615	0.000227002	-0.668678	1.56202	0.000318312	-0.583696	0.843671
45207139	chr1:45207139:T:G	1.51309e-09	-1.38194	-5.64276e-10	3.4962e-05	-0.977356	-5.64276e-10	0.000111817	-0.786188	-5.64276e-10
45207261	chr1:45207261:C:T	8.55097e-09	0.0403761	0.309578	8.2168e-05	-0.116253	-0.00659947	0.000734117	0.113501	0.982112
45207860	chr1:45207860:G:A	9.73011e-09	-1.72936e-10	0.479135	0.000206534	-1.72936e-10	0.798848	0.000305899	-1.72936e-10	0.2202
45208518	chr1:45208518:T:A	1.255e-09	-1.72936e-10	-1.56896	1.92158e-05	-1.72936e-10	-1.57588	5.05831e-05	-1.72936e-10	-1.57944
45209448	chr1:45209448:A:G	5.60839e-09	-1.04851	0.976685	0.000215643	-0.589538	1.43154	0.000308765	-0.501576	0.731103
45209558	chr1:45209558:A:G	6.72791e-09	-1.72936e-10	0.110173	7.11682e-05	-1.72936e-10	-0.266572	0.000244572	-1.72936e-10	-0.00354673
45210257	chr1:45210257:A:G	1.28997e-09	-1.72936e-10	-1.54147	1.92204e-05	-1.72936e-10	-1.57565	5.06217e-05	-1.72936e-10	-1.57867
45210403	chr1:45210403:T:C	2.83143e-09	0.562087	-1.3174	6.56777e-05	0.856326	-1.20319	0.000166784	0.925863	-1.31222
45210644	chr1:45210644:G:T	1.26033e-09	-1.72936e-10	-1.56471	2.00065e-05	-1.72936e-10	-1.53556	5.15679e-05	-1.72936e-10	-1.56016
45211735	chr1:45211735:G:A	2.56527e-09	-1.72936e-10	-0.854025	3.59266e-05	-1.72936e-10	-0.95014	8.59649e-05	-1.72936e-10	-1.04912
45212146	chr1:45212146:C:A	1.66422e-09	0.11469	-1.40143	0.000161276	1.6231	-1.0716	0.000280894	1.65952	-1.5246
45212288	chr1:45212288:C:G	9.72196e-09	0.0845653	0.393731	9.26275e-05	-0.0738184	0.0707857	0.00084426	0.158762	1.07664
45212310	chr1:45212310:T:C	2.56728e-09	-1.72936e-10	-0.853243	3.59578e-05	-1.72936e-10	-0.949271	8.6036e-05	-1.72936e-10	-1.04829
45212453	chr1:45212453:C:G	6.02625e-10	-1.63507	-0.667482	8.81594e-06	-1.54172	-0.813337	4.77375e-05	-1.57881	-0.058533
45212723	chr1:45212723:G:C	6.10916e-10	-1.61179	-0.677094	1.78664e-05	-1.57294	-0.0757581	3.05796e-05	-1.54514	-0.537582
45212802	chr1:45212802:T:C	7.52691e-10	-1.74976	-0.330433	9.23482e-06	-1.69696	-0.611677	4.26188e-05	-1.71823	-0.0325329
45213196	chr1:45213196:G:A	1.30896e-09	-1.75672	0.229868	1.58259e-05	-1.7099	-0.0600711	8.18554e-05	-1.72931	0.631208
45213252	chr1:45213252:T:G	9.86132e-09	0.162441	0.330089	0.000442503	1.24991	0.310917	0.00095225	1.29596	0.05981
45213618	chr1:45213618:G:T	6.74792e-09	-1.72936e-10	0.113144	7.1354e-05	-1.72936e-10	-0.263965	0.000245267	-1.72936e-10	-0.000706334
45214021	chr1:45214021:T:C	1.25054e-09	-1.72936e-10	-1.57252	1.98177e-05	-1.72936e-10	-1.54504	5.43822e-05	-1.72936e-10	-1.50702
45214307	chr1:45214307:T:TATC	1.88471e-09	-1.72936e-10	-1.16231	3.64292e-05	-1.72936e-10	-0.936248	9.18122e-05	-1.72936e-10	-0.98331
45214467	chr1:45214467:T:C	8.70606e-09	0.367928	-5.64276e-10	4.98215e-05	-0.623173	-5.64276e-10	0.000133554	-0.608553	-5.64276e-10
45214935	chr1:45214935:C:T	3.76741e-09	-1.72936e-10	-0.469703	6.3824e-05	-1.72936e-10	-0.37549	0.000176258	-1.72936e-10	-0.331107
45215412	chr1:45215412:G:T	1.26709e-09	-1.72936e-10	-1.55937	2.08243e-05	-1.72936e-10	-1.4955	5.50086e-05	-1.72936e-10	-1.49557
45216104	chr1:45216104:G:A	1.30481e-09	-1.72936e-10	-1.53003	2.03997e-05	-1.72936e-10	-1.5161	5.3388e-05	-1.72936e-10	-1.52547
45217203	chr1:45217203:C:T	1.21377e-08	-1.72936e-10	0.700226	0.000295898	-1.72936e-10	1.1584	0.000392482	-1.72936e-10	0.469434
45217328	chr1:45217328:C:T	1.27986e-09	-1.72936e-10	-1.54934	1.92357e-05	-1.72936e-10	-1.57485	5.05949e-05	-1.72936e-10	-1.5792
45217747	chr1:45217747:G:A	9.36584e-09	0.0800931	0.360886	0.000408395	1.13906	0.341559	0.000876342	1.18435	0.0883531
45218357	chr1:45218357:A:G	6.50232e-10	-1.75898	-0.467538	8.06211e-06	-1.7131	-0.731344	3.60523e-05	-1.732	-0.186083
45218659	chr1:45218659:A:G	9.47066e-09	0.158177	0.293931	9.05547e-05	-0.00285734	-0.0228075	0.000812167	0.234471	0.962179
45218890	chr1:45218890:C:T	1.99107e-08	1.19517	-5.64276e-10	0.000433633	1.54058	-5.64276e-10	0.00123998	1.6198	-5.64276e-10
45219475	chr1:45219475:T:C	1.24371e-09	-1.72936e-10	-1.57799	1.92413e-05	-1.72936e-10	-1.57456	5.07162e-05	-1.72936e-10	-1.57681
45219813	chr1:45219813:A:G	1.2441e-09	-1.76131	0.183629	1.50463e-05	-1.71828	-0.102204	7.71657e-05	-1.73637	0.57927
45220192	chr1:45220192:G:A	9.2926e-09	-1.72936e-10	0.433128	0.000196583	-1.72936e-10	0.749467	0.000293082	-1.72936e-10	0.177395
45220468	chr1:45220468:G:A	2.66843e-09	-0.8146	-5.64276e-10	2.99711e-05	-1.13139	-5.64276e-10	7.8974e-05	-1.13394	-5.64276e-10
45220501	chr1:45220501:A:G	1.24527e-09	-1.72936e-10	-1.57674	1.92222e-05	-1.72936e-10	-1.57555	5.29727e-05	-1.72936e-10	-1.53328
45220639	chr1:45220639:A:C	1.49663e-09	0.0165945	-1.40947	0.000139006	1.48762	-1.08472	0.000244073	1.52339	-1.52897
45220872	chr1:45220872:C:T	3.75738e-09	-1.72936e-10	-0.472369	6.36521e-05	-1.72936e-10	-0.378187	0.000175769	-1.72936e-10	-0.333885
45220912	chr1:45220912:A:G	2.42446e-09	0.357517	-1.268	5.57642e-05	0.635515	-1.146	0.000139997	0.702426	-1.26386
45221121	chr1:45221121:T:C	9.88744e-10	-0.247249	-1.56016	1.40921e-05	-0.371775	-1.51423	4.37539e-05	-0.163612	-1.56086
45222116	chr1:45222116:G:T	1.47564e-09	-1.407	-5.64276e-10	8.10896e-05	-0.136064	-5.64276e-10	0.000216871	-0.123755	-5.64276e-10
45222369	chr1:45222369:T:C	1.25108e-09	-1.72936e-10	-1.57208	1.92561e-05	-1.72936e-10	-1.57379	5.05911e-05	-1.72936e-10	-1.57928
45222578	chr1:45222578:G:C	4.48347e-10	-1.6574	-0.940879	6.62273e-06	-1.57099	-1.07012	3.20595e-05	-1.6056	-0.429858
45223013	chr1:45223013:C:T	1.20775e-08	-1.72936e-10	0.695255	0.000293925	-1.72936e-10	1.15171	0.000392085	-1.72936e-10	0.468424
45223589	chr1:45223589:A:G	2.38156e-10	-1.65912	-1.5718	3.24296e-06	-1.77937	-1.57576	8.7215e-06	-1.77927	-1.558
45223929	chr1:45223929:T:C	2.68493e-09	0.4429	-1.25134	6.25317e-05	0.728502	-1.12445	0.000156509	0.796878	-1.24682
45224131	chr1:45224131:T:C	1.263e-09	-1.72936e-10	-1.5626	1.91726e-05	-1.72936e-10	-1.57814	5.06995e-05	-1.72936e-10	-1.57714
45224153	chr1:45224153:C:T	2.1254e-09	-1.72936e-10	-1.04213	3.04547e-05	-1.72936e-10	-1.11538	7.36141e-05	-1.72936e-10	-1.20422
45224524	chr1:45224524:T:C	9.63306e-10	-1.75019	-0.0832873	1.18946e-05	-1.69906	-0.356471	5.76972e-05	-1.72002	0.272177
45224965	chr1:45224965:ATAAG:A	1.14304e-09	-1.6624	-5.64276e-10	1.66577e-05	-1.71874	-5.64276e-10	4.4099e-05	-1.71662	-5.64276e-10
45225111	chr1:45225111:C:T	1.27921e-09	-1.72936e-10	-1.54985	1.92658e-05	-1.72936e-10	-1.57329	5.05844e-05	-1.72936e-10	-1.57941
45225235	chr1:45225235:C:T	1.28337e-09	-1.72936e-10	-1.5466	1.92952e-05	-1.72936e-10	-1.57176	5.05831e-05	-1.72936e-10	-1.57944
45225500	chr1:45225500:A:G	1.68445e-09	0.0538824	-1.32853	0.000168249	1.54179	-0.947964	0.00027093	1.57792	-1.47911
45225667	chr1:45225667:G:C	1.24198e-09	-1.72936e-10	-1.57939	1.93653e-05	-1.72936e-10	-1.56814	5.10164e-05	-1.72936e-10	-1.57091
45225833	chr1:45225833:A:G	1.3709e-09	-1.72936e-10	-1.48062	2.08219e-05	-1.72936e-10	-1.49561	5.55568e-05	-1.72936e-10	-1.48565
45226377	chr1:45226377:T:G	2.60867e-09	0.61844	-1.45569	5.19986e-05	0.883067	-1.46347	0.0001372	0.952439	-1.53405
45226665	chr1:45226665:C:T	4.20684e-09	-0.246632	-0.112745	4.30176e-05	-0.3847	-0.38531	0.00031247	-0.174284	0.415737
45226720	chr1:45226720:G:A	1.8085e-09	-1.72936e-10	-1.20359	2.64741e-05	-1.72936e-10	-1.25545	7.55429e-05	-1.72936e-10	-1.17836
45227061	chr1:45227061:T:A	3.42261e-09	0.345041	-0.910728	0.000431416	1.92707	-0.391613	0.00053072	1.96527	-1.19409
45227262	chr1:45227262:C:A	1.27921e-09	-1.72936e-10	-1.54985	1.92658e-05	-1.72936e-10	-1.57329	5.05844e-05	-1.72936e-10	-1.57941
45227835	chr1:45227835:C:T	2.22156e-09	0.135791	-1.13367	0.00023065	1.6414	-0.732112	0.000334674	1.67822	-1.36811
45227920	chr1:45227920:A:AT	2.31147e-09	-1.72936e-10	-0.958205	3.20139e-05	-1.72936e-10	-1.06545	7.86084e-05	-1.72936e-10	-1.13858
45227921	chr1:45227921:G:T	2.31515e-09	-1.72936e-10	-0.956614	3.20593e-05	-1.72936e-10	-1.06403	7.87271e-05	-1.72936e-10	-1.13707
45227926	chr1:45227926:T:TTTGC	2.30709e-09	-1.72936e-10	-0.960105	3.19632e-05	-1.72936e-10	-1.06703	7.84883e-05	-1.72936e-10	-1.14011
45227940	chr1:45227940:C:T	1.44388e-09	-1.72936e-10	-1.42875	2.11678e-05	-1.72936e-10	-1.47914	5.88727e-05	-1.72936e-10	-1.42768
45228345	chr1:45228345:T:C	3.86651e-09	-0.282752	-0.160986	3.97294e-05	-0.420377	-0.429151	0.000284375	-0.212466	0.359705
45229000	chr1:45229000:A:G	5.58131e-09	-1.04782	0.971152	0.000214194	-0.586046	1.42131	0.000305978	-0.497988	0.718444
45229124	chr1:45229124:C:T	5.11781e-09	-1.01674	0.853375	0.000195602	-0.546619	1.29108	0.000284664	-0.45716	0.605415
45229797	chr1:45229797:A:G	3.91752e-09	-1.72936e-10	-0.430632	8.04572e-05	-1.72936e-10	-0.143893	0.00020434	-1.72936e-10	-0.18327
45230477	chr1:45230477:C:G	6.38513e-09	-1.02973	1.08761	0.000245337	-0.565016	1.53603	0.000346665	-0.476202	0.821507
45231975	chr1:45231975:T:G	3.76047e-09	-0.471548	-5.64276e-10	0.000226486	0.891065	-5.64276e-10	0.000616881	0.92162	-5.64276e-10
45232069	chr1:45232069:ATTATGAACCAGCTATTCTTC:A	1.1812e-08	-1.72936e-10	0.673028	0.000253357	-1.72936e-10	1.00318	0.000367144	-1.72936e-10	0.402699
45232247	chr1:45232247:C:T	2.64358e-09	0.495368	-1.31932	6.05159e-05	0.776839	-1.20555	0.00015359	0.845473	-1.31424
45233047	chr1:45233047:G:C	2.5188e-09	0.631841	-1.50415	4.98967e-05	0.894699	-1.51636	0.000134721	0.964225	-1.56408
45233060	chr1:45233060:A:G	1.06012e-08	-1.72936e-10	0.564876	0.000225144	-1.72936e-10	0.885123	0.000330289	-1.72936e-10	0.296913
45233075	chr1:45233075:A:T	1.3734e-09	-1.72936e-10	-1.4788	2.57545e-05	-1.72936e-10	-1.28301	5.51743e-05	-1.72936e-10	-1.49256
45233098	chr1:45233098:T:C	1.25329e-09	-1.72936e-10	-1.57032	1.92272e-05	-1.72936e-10	-1.57529	5.10546e-05	-1.72936e-10	-1.57016
45233348	chr1:45233348:A:G	7.50168e-09	0.219037	-5.64276e-10	0.000225946	0.888677	-5.64276e-10	0.000619363	0.925637	-5.64276e-10
45233396	chr1:45233396:A:T	2.46267e-09	0.423016	-1.31786	5.61647e-05	0.700458	-1.20379	0.000142369	0.768124	-1.31276
45233528	chr1:45233528:T:C	2.27455e-09	0.570964	-1.54527	4.51625e-05	0.831048	-1.5524	0.000124558	0.89974	-1.57802
45233642	chr1:45233642:G:T	1.99108e-09	-1.72936e-10	-1.10741	2.86654e-05	-1.72936e-10	-1.17593	8.25197e-05	-1.72936e-10	-1.09002
45233912	chr1:45233912:A:G	5.47859e-09	-1.06907	0.973827	0.00020729	-0.613233	1.41573	0.000296335	-0.526267	0.714704
45234153	chr1:45234153:C:A	3.88489e-08	-1.72936e-10	1.86359	0.00160643	-1.72936e-10	2.85015	0.0173898	-1.72936e-10	4.26058
45234571	chr1:45234571:A:G	3.43215e-08	0.932733	0.806948	0.000278615	0.71811	0.380101	0.00181547	0.994045	1.007
45234683	chr1:45234683:C:A	1.98619e-09	-1.72936e-10	-1.10987	2.85982e-05	-1.72936e-10	-1.17828	8.23074e-05	-1.72936e-10	-1.09259
45236233	chr1:45236233:T:G	1.16374e-09	-1.75038	0.105929	1.36799e-05	-1.69978	-0.215919	6.9036e-05	-1.72062	0.452195
45236891	chr1:45236891:T:C	1.76528e-09	-1.72936e-10	-1.22778	2.33099e-05	-1.72936e-10	-1.38274	6.50437e-05	-1.72936e-10	-1.328
45237548	chr1:45237548:T:C	3.12493e-08	-0.235649	1.88155	0.000320684	-0.371837	1.61068	0.00387946	-0.160148	2.92054
45237620	chr1:45237620:A:G	2.03669e-09	-1.08477	-5.64276e-10	2.36416e-05	-1.36861	-5.64276e-10	6.3794e-05	-1.3474	-5.64276e-10
45238168	chr1:45238168:A:G	1.01652e-09	-1.64572	-0.133986	1.91237e-05	-1.75418	0.173494	3.96695e-05	-1.75711	-0.0653571
45238306	chr1:45238306:G:T	1.58282e-09	-1.33688	-5.64276e-10	9.34736e-05	0.00606083	-5.64276e-10	0.00025014	0.0189638	-5.64276e-10
45238537	chr1:45238537:G:A	3.90605e-09	-1.72936e-10	-0.433565	8.00256e-05	-1.72936e-10	-0.149271	0.000203104	-1.72936e-10	-0.189338
45238816	chr1:45238816:T:C	1.67399e-09	0.116303	-1.39718	5.47367e-06	-1.28883	-1.54284	1.42744e-05	-1.27165	-1.57294
45238842	chr1:45238842:C:T	1.21771e-08	-1.72936e-10	0.70347	0.000263465	-1.72936e-10	1.0423	0.000372409	-1.72936e-10	0.416938
45239100	chr1:45239100:C:T	3.07556e-09	-1.72936e-10	-0.672602	0.000115738	-1.72936e-10	0.219714	9.16204e-05	-1.72936e-10	-0.985401
45239428	chr1:45239428:T:C	2.02828e-09	-1.0889	-5.64276e-10	2.35581e-05	-1.37215	-5.64276e-10	6.35609e-05	-1.35106	-5.64276e-10
45239491	chr1:45239491:G:A	1.17729e-08	-1.72936e-10	0.669711	0.00025187	-1.72936e-10	0.997295	0.000364278	-1.72936e-10	0.394861
45239591	chr1:45239591:G:C	1.24626e-09	-1.72936e-10	-1.57594	1.96569e-05	-1.72936e-10	-1.55319	5.37443e-05	-1.72936e-10	-1.51882
45239642	chr1:45239642:C:T	2.64877e-09	-1.72936e-10	-0.821996	3.59791e-05	-1.72936e-10	-0.94868	8.78563e-05	-1.72936e-10	-1.02735
45239672	chr1:45239672:A:G	1.36746e-09	-1.72936e-10	-1.48314	2.07943e-05	-1.72936e-10	-1.49694	5.54343e-05	-1.72936e-10	-1.48786
45240037	chr1:45240037:C:A	1.02862e-08	-1.03013	1.56484	0.000422853	-0.561479	2.07689	0.000553265	-0.472611	1.28539
45240129	chr1:45240129:G:A	1.38885e-09	-1.46761	-5.64276e-10	2.04515e-05	-1.51356	-5.64276e-10	5.37827e-05	-1.5181	-5.64276e-10
45240866	chr1:45240866:C:T	1.24203e-09	-1.72936e-10	-1.57934	1.93147e-05	-1.72936e-10	-1.57075	5.22113e-05	-1.72936e-10	-1.54776
45241369	chr1:45241369:A:G	1.36548e-09	-1.72936e-10	-1.48459	2.07669e-05	-1.72936e-10	-1.49826	5.53576e-05	-1.72936e-10	-1.48924
45241444	chr1:45241444:T:C	1.33741e-09	-1.72936e-10	-1.50535	2.1699e-05	-1.72936e-10	-1.45435	5.55359e-05	-1.72936e-10	-1.48603
45242436	chr1:45242436:G:A	7.50582e-09	0.190204	0.0293838	7.80169e-05	0.0232997	-0.197993	0.000600676	0.260225	0.634776
45242443	chr1:45242443:G:A	2.75386e-09	0.412919	-1.19601	4.21096e-05	0.245373	-1.03672	0.000121314	0.492578	-1.19725
45243144	chr1:45243144:G:A	1.04153e-07	3.50542	-0.655641	2.58472e-05	-0.198723	-1.08069	5.86866e-05	-0.172763	-1.25808
45244377	chr1:45244377:G:A	1.76323e-09	-1.72936e-10	-1.22894	2.53723e-05	-1.72936e-10	-1.29796	6.05891e-05	-1.72936e-10	-1.39894
45245522	chr1:45245522:A:C	9.95845e-09	-0.9517	1.45403	0.00042444	-0.465569	1.98472	0.000558089	-0.372514	1.19398
45245893	chr1:45245893:G:C	2.76444e-09	-1.72936e-10	-0.779253	3.77637e-05	-1.72936e-10	-0.900269	9.18884e-05	-1.72936e-10	-0.982481
45246077	chr1:45246077:A:G	1.263e-09	-1.72936e-10	-1.5626	2.06963e-05	-1.72936e-10	-1.50166	5.33062e-05	-1.72936e-10	-1.527
45246147	chr1:45246147:T:C	2.30648e-09	-1.72936e-10	-0.960367	3.10511e-05	-1.72936e-10	-1.09599	8.79258e-05	-1.72936e-10	-1.02656
45246280	chr1:45246280:T:C	1.5199e-08	-0.110183	1.03532	0.000158185	-0.261526	0.793675	0.00162916	-0.0417406	1.9345
45246334	chr1:45246334:G:T	2.24008e-09	0.320964	-1.31054	5.06415e-05	0.589409	-1.19626	0.000128007	0.65549	-1.30646
45246562	chr1:45246562:C:T	1.35293e-09	-1.72936e-10	-1.49382	2.0593e-05	-1.72936e-10	-1.50667	5.48247e-05	-1.72936e-10	-1.49891
45246636	chr1:45246636:G:A	1.25805e-09	-1.72936e-10	-1.56653	1.91507e-05	-1.72936e-10	-1.57928	5.08353e-05	-1.72936e-10	-1.57446
45246945	chr1:45246945:A:G	2.24787e-08	-1.72936e-10	1.31648	0.000848317	-1.72936e-10	2.21164	0.00825011	-1.72936e-10	3.51493
45247137	chr1:45247137:C:T	2.29708e-09	0.360026	-1.32448	5.21206e-05	0.633592	-1.21165	0.000132186	0.700256	-1.3191
45247212	chr1:45247212:C:T	6.49249e-09	-1.72936e-10	0.0745555	7.31602e-05	-1.72936e-10	-0.238967	0.000251346	-1.72936e-10	0.0237734
45247372	chr1:45247372:C:T	1.94514e-09	-1.72936e-10	-1.13075	2.79825e-05	-1.72936e-10	-1.20004	8.04387e-05	-1.72936e-10	-1.11556
45247537	chr1:45247537:T:C	1.91072e-09	-1.72936e-10	-1.14861	2.75228e-05	-1.72936e-10	-1.2166	7.90014e-05	-1.72936e-10	-1.13359
45247816	chr1:45247816:G:A	1.65285e-08	-0.0559176	1.06491	0.000172544	-0.204178	0.823212	0.0017943	0.0194108	1.9699
45247861	chr1:45247861:G:A	1.78013e-09	-1.72936e-10	-1.2194	3.38874e-05	-1.72936e-10	-1.00857	8.57406e-05	-1.72936e-10	-1.05173
45248394	chr1:45248394:G:A	1.35182e-09	-1.72936e-10	-1.49464	2.0576e-05	-1.72936e-10	-1.50749	5.47822e-05	-1.72936e-10	-1.49969
45248498	chr1:45248498:C:T	1.35293e-09	-1.72936e-10	-1.49382	2.0593e-05	-1.72936e-10	-1.50667	5.48247e-05	-1.72936e-10	-1.49891
45248918	chr1:45248918:C:T	2.39964e-09	-1.72936e-10	-0.920773	3.34002e-05	-1.72936e-10	-1.02306	8.06039e-05	-1.72936e-10	-1.11351
45249124	chr1:45249124:G:A	7.41093e-10	-1.65585	-0.439874	1.13508e-05	-1.57078	-0.531543	6.59016e-05	-1.60554	0.290643
45249216	chr1:45249216:AT:A	2.38752e-09	0.270263	-1.1961	0.000273186	1.83273	-0.754196	0.000394816	1.87051	-1.39514
45249473	chr1:45249473:T:C	1.5804e-08	-0.129831	1.094	0.000164438	-0.277972	0.848888	0.00171176	-0.0593637	2.00159
45249821	chr1:45249821:C:T	1.55189e-09	-1.72936e-10	-1.35662	2.30174e-05	-1.72936e-10	-1.39537	5.56994e-05	-1.72936e-10	-1.48309
45250181	chr1:45250181:G:A	9.95912e-10	-0.601503	-1.19868	1.69394e-05	-0.381478	-1.3205	4.66547e-05	-0.332693	-1.32759
45250190	chr1:45250190:T:C	1.96989e-09	-1.7719	0.653784	2.44188e-05	-1.74028	0.404013	0.000131786	-1.7545	1.13262
45250374	chr1:45250374:A:C	1.41454e-09	-1.72936e-10	-1.44928	2.14868e-05	-1.72936e-10	-1.46418	5.7353e-05	-1.72936e-10	-1.45383
45250868	chr1:45250868:G:A	1.19117e-09	-0.0599048	-1.56125	1.67081e-05	-0.200244	-1.51548	5.25342e-05	0.020118	-1.56171
45251548	chr1:45251548:C:G	2.01493e-09	-1.72936e-10	-1.09551	3.82818e-05	-1.72936e-10	-0.886643	9.44634e-05	-1.72936e-10	-0.954843
45251779	chr1:45251779:C:T	1.92309e-09	0.194865	-1.33702	4.28802e-05	0.453529	-1.22674	0.000108738	0.51767	-1.33178
45252022	chr1:45252022:G:A	1.25947e-09	-1.72936e-10	-1.5654	1.91551e-05	-1.72936e-10	-1.57905	5.07916e-05	-1.72936e-10	-1.57532
45252027	chr1:45252027:A:G	3.93864e-09	0.366423	-0.791678	0.000510317	1.95159	-0.248178	0.000591748	1.98999	-1.10996
45252493	chr1:45252493:G:A	2.17334e-09	-1.72936e-10	-1.01983	4.19428e-05	-1.72936e-10	-0.795311	0.000102952	-1.72936e-10	-0.868796
45253426	chr1:45253426:C:T	2.30918e-09	-1.72936e-10	-0.959198	3.22777e-05	-1.72936e-10	-1.05724	7.80991e-05	-1.72936e-10	-1.14508
45253515	chr1:45253515:A:G	1.24289e-09	-1.72936e-10	-1.57865	1.92442e-05	-1.72936e-10	-1.57441	5.18036e-05	-1.72936e-10	-1.5556
45253586	chr1:45253586:G:A	6.2373e-09	-1.72936e-10	0.0344562	6.65774e-05	-1.72936e-10	-0.333253	0.000227326	-1.72936e-10	-0.0766721
45253599	chr1:45253599:T:C	1.92872e-09	-1.76536	0.626125	2.3357e-05	-1.72565	0.344928	0.000125797	-1.74259	1.0742
45253955	chr1:45253955:G:A	2.47439e-09	0.379321	-1.26942	5.71862e-05	0.657685	-1.14299	0.000143592	0.724875	-1.26095
45254053	chr1:45254053:C:T	2.27185e-09	-1.72936e-10	-0.975496	3.17446e-05	-1.72936e-10	-1.0739	7.68477e-05	-1.72936e-10	-1.16123
45254118	chr1:45254118:G:A	1.26838e-09	-0.0159666	-1.54238	1.64022e-05	-0.159355	-1.57485	5.60568e-05	0.0640443	-1.54073
45254303	chr1:45254303:C:G	4.1376e-09	0.485874	-0.861849	0.000545259	2.109	-0.339358	0.000656971	2.1482	-1.16362
45254438	chr1:45254438:G:A	1.94804e-09	0.157107	-1.28637	0.000205078	1.68211	-0.890337	0.000319645	1.71909	-1.45493
45254452	chr1:45254452:A:C	1.24427e-09	-1.72936e-10	-1.57754	1.92067e-05	-1.72936e-10	-1.57636	5.15715e-05	-1.72936e-10	-1.56009
45255214	chr1:45255214:G:T	1.07533e-08	-0.889042	1.46817	0.000447765	-0.389411	1.96206	0.000599427	-0.293708	1.18663
45255277	chr1:45255277:G:A	1.24361e-09	-1.72936e-10	-1.57807	1.92213e-05	-1.72936e-10	-1.5756	5.16669e-05	-1.72936e-10	-1.55824
45256262	chr1:45256262:A:G	8.89827e-09	-0.840875	1.23064	0.00036834	-0.331019	1.70841	0.000509377	-0.233025	0.963157
45256607	chr1:45256607:T:C	1.24251e-09	-1.72936e-10	-1.57896	1.92613e-05	-1.72936e-10	-1.57352	5.19061e-05	-1.72936e-10	-1.55362
45256694	chr1:45256694:G:C	2.3577e-08	1.36418	-5.64276e-10	0.000146785	0.457349	-5.64276e-10	0.000396283	0.479074	-5.64276e-10
45257513	chr1:45257513:G:A	2.50472e-08	-0.0861651	1.51084	0.00024125	-0.239953	1.19417	0.00271693	-0.0186999	2.4229
45257530	chr1:45257530:T:C	6.18e-09	-1.72936e-10	0.0252276	6.6045e-05	-1.72936e-10	-0.341283	0.000225321	-1.72936e-10	-0.0855292
45257731	chr1:45257731:T:A	1.88625e-09	-1.72936e-10	-1.1615	2.61081e-05	-1.72936e-10	-1.26937	7.30256e-05	-1.72936e-10	-1.21224
45257763	chr1:45257763:A:G	1.24287e-09	-1.72936e-10	-1.57867	1.92448e-05	-1.72936e-10	-1.57438	5.18098e-05	-1.72936e-10	-1.55548
45257904	chr1:45257904:G:T	2.24852e-09	-1.72936e-10	-0.985818	3.13754e-05	-1.72936e-10	-1.08559	7.62609e-05	-1.72936e-10	-1.16889
45257977	chr1:45257977:G:A	1.83583e-08	-0.103307	1.2173	0.000179855	-0.255892	0.916422	0.00191032	-0.0357024	2.08767
45258300	chr1:45258300:T:C	1.24352e-09	-1.72936e-10	-1.57814	1.92228e-05	-1.72936e-10	-1.57552	5.16787e-05	-1.72936e-10	-1.55801
45259315	chr1:45259315:C:T	1.3064e-09	-1.72936e-10	-1.52881	1.9647e-05	-1.72936e-10	-1.55369	5.08836e-05	-1.72936e-10	-1.57351
45259634	chr1:45259634:C:T	1.25215e-09	-1.72936e-10	-1.57123	1.91499e-05	-1.72936e-10	-1.57932	5.10475e-05	-1.72936e-10	-1.5703
45259721	chr1:45259721:C:T	2.35862e-09	0.263938	-1.20195	5.47395e-05	0.534563	-1.0636	0.000135704	0.600053	-1.19264
45260060	chr1:45260060:G:T	7.16217e-09	-1.72936e-10	0.172722	0.000146119	-1.72936e-10	0.452805	0.000227141	-1.72936e-10	-0.0774841
45260850	chr1:45260850:T:C	1.24284e-09	-1.72936e-10	-1.57869	1.92462e-05	-1.72936e-10	-1.57431	5.18183e-05	-1.72936e-10	-1.55531
45261099	chr1:45261099:A:T	2.35703e-09	0.35961	-1.2983	5.39031e-05	0.632988	-1.17742	0.000135984	0.699756	-1.29027
45262372	chr1:45262372:T:C	1.24199e-09	-1.72936e-10	-1.57938	1.93142e-05	-1.72936e-10	-1.57078	5.22e-05	-1.72936e-10	-1.54797
45262617	chr1:45262617:T:C	3.75764e-08	-1.72936e-10	1.83029	0.00154722	-1.72936e-10	2.8126	0.0166493	-1.72936e-10	4.21707
45262992	chr1:45262992:T:C	1.32336e-09	-1.72936e-10	-1.51592	2.03647e-05	-1.72936e-10	-1.51782	5.38412e-05	-1.72936e-10	-1.51702
45263014	chr1:45263014:A:G	2.52493e-09	-1.76199	0.892111	3.01236e-05	-1.71921	0.592904	0.000169019	-1.73724	1.3642
45263562	chr1:45263562:C:T	2.04254e-09	0.27007	-1.35197	0.000214619	1.83109	-0.99384	0.000355994	1.86883	-1.49697
45264022	chr1:45264022:G:A	1.2422e-09	-1.72936e-10	-1.5792	1.9337e-05	-1.72936e-10	-1.5696	5.0954e-05	-1.72936e-10	-1.57213
45264187	chr1:45264187:T:G	2.95925e-09	0.533544	-1.2447	6.93385e-05	0.822742	-1.11536	0.000173862	0.892637	-1.23743
45264938	chr1:45264938:T:C	1.44896e-09	-1.72936e-10	-1.42525	2.20444e-05	-1.72936e-10	-1.43856	6.36224e-05	-1.72936e-10	-1.35009
45266205	chr1:45266205:C:A	1.23788e-09	-0.339022	-1.24367	2.18109e-05	-0.0899063	-1.3593	6.0489e-05	-0.0360477	-1.36455
45266238	chr1:45266238:A:G	3.43192e-09	-0.239598	-0.323373	4.59511e-05	-0.363379	-0.34066	0.000345713	-0.152259	0.494813
45266425	chr1:45266425:T:C	4.5735e-09	-1.72936e-10	-0.275812	7.9818e-05	-1.72936e-10	-0.151869	0.000220591	-1.72936e-10	-0.106743
45266642	chr1:45266642:T:A	4.80752e-10	-1.65648	-0.872015	1.50663e-05	-1.49058	-0.328584	2.72108e-05	-1.45758	-0.741856
45267183	chr1:45267183:C:T	1.72926e-09	-1.72936e-10	-1.2484	3.26694e-05	-1.72936e-10	-1.04518	8.28052e-05	-1.72936e-10	-1.08656
45267384	chr1:45267384:G:A	1.32079e-09	-0.140358	-1.37751	2.45362e-05	0.133388	-1.46486	6.83646e-05	0.190697	-1.4689
45267731	chr1:45267731:T:C	9.82293e-10	-1.76315	-0.0508073	1.27505e-05	-1.72099	-0.265059	6.05591e-05	-1.7387	0.339262
45267909	chr1:45267909:C:T	5.95038e-09	-0.00578984	-0.00684511	6.40029e-05	-0.162967	-0.209723	0.000520772	0.0634522	0.688805
45268802	chr1:45268802:CAGA:C	2.41919e-09	-1.72936e-10	-0.912656	3.36187e-05	-1.72936e-10	-1.01654	8.12078e-05	-1.72936e-10	-1.10604
45269433	chr1:45269433:G:A	1.03264e-09	-0.490678	-1.27329	1.80535e-05	-0.25879	-1.37949	4.98736e-05	-0.207759	-1.3858
45269844	chr1:45269844:G:A	1.09987e-09	-0.453904	-1.24699	1.92087e-05	-0.21812	-1.35814	5.30813e-05	-0.166422	-1.36481
45269850	chr1:45269850:A:G	2.94698e-09	0.426286	-1.1416	6.97275e-05	0.710691	-0.997714	0.000171854	0.77895	-1.13536
45270075	chr1:45270075:C:G	1.76825e-09	-1.72936e-10	-1.2261	2.45596e-05	-1.72936e-10	-1.33052	6.87761e-05	-1.72936e-10	-1.2722
45270668	chr1:45270668:C:T	1.64447e-09	-1.72936e-10	-1.29867	3.02426e-05	-1.72936e-10	-1.12237	7.17449e-05	-1.72936e-10	-1.22994
45270770	chr1:45270770:T:C	9.78277e-09	-0.92771	1.41224	0.00029563	-0.282977	1.44047	0.000569783	-0.249476	1.09168
45270841	chr1:45270841:C:A	5.28719e-10	-0.861727	-1.57166	7.0248e-06	-1.01683	-1.56534	2.11834e-05	-0.874934	-1.5749
45271180	chr1:45271180:A:T	4.89827e-09	-1.66689	1.45969	0.00018303	-1.51797	2.19601	0.000102015	-1.52477	0.646828
45271556	chr1:45271556:G:A	4.72873e-09	-1.72936e-10	-0.242435	0.000105113	-1.72936e-10	0.123419	0.000233634	-1.72936e-10	-0.0492983
45271618	chr1:45271618:A:G	4.51052e-10	-1.72818	-0.864079	5.76262e-06	-1.65957	-1.12066	2.80044e-05	-1.6851	-0.485592
45271728	chr1:45271728:G:A	2.6831e-09	-0.627925	-0.181191	3.38319e-05	-0.770294	-0.23992	0.000261691	-0.601431	0.66554
45271766	chr1:45271766:T:C	4.26377e-08	-0.804712	2.76136	0.00128558	-0.588834	3.21618	0.00125881	-0.500087	2.13496
45272182	chr1:45272182:G:A	2.62042e-09	-0.629881	-0.202874	3.30438e-05	-0.772445	-0.261338	0.000253942	-0.603753	0.637804
45272733	chr1:45272733:A:T	2.36822e-09	0.212663	-1.14662	5.42417e-05	0.465825	-1.00399	0.00013309	0.52993	-1.14196
45273023	chr1:45273023:A:T	6.16565e-09	0.619896	-0.596992	0.00047079	1.69061	-0.0678169	0.00050903	1.73091	-1.00146
45273465	chr1:45273465:A:C	1.25712e-09	-1.72936e-10	-1.56727	1.91953e-05	-1.72936e-10	-1.57695	5.06387e-05	-1.72936e-10	-1.57834
45273909	chr1:45273909:G:A	1.30171e-09	-1.72936e-10	-1.53241	1.95992e-05	-1.72936e-10	-1.55613	5.08228e-05	-1.72936e-10	-1.57471
45274281	chr1:45274281:TGA:T	1.25686e-09	-1.72936e-10	-1.56748	1.92684e-05	-1.72936e-10	-1.57315	5.12216e-05	-1.72936e-10	-1.56689
45274435	chr1:45274435:G:T	4.54754e-08	-0.806155	2.82724	0.00138669	-0.586479	3.28953	0.00134453	-0.497602	2.19835
45274797	chr1:45274797:T:C	4.78852e-10	-1.76293	-0.769522	7.12342e-06	-1.69562	-0.872607	1.59269e-05	-1.69326	-1.04179
45275029	chr1:45275029:A:G	4.49333e-10	-1.72779	-0.868288	5.74708e-06	-1.66005	-1.12287	2.79365e-05	-1.68552	-0.487602
45275380	chr1:45275380:C:T	3.35919e-09	-0.629967	0.0455778	4.30524e-05	-0.77194	0.00273979	0.00033987	-0.603237	0.928746
45277208	chr1:45277208:C:T	1.14739e-09	-1.6586	-5.64276e-10	2.18095e-05	-1.44927	-5.64276e-10	5.72007e-05	-1.45649	-5.64276e-10
45277242	chr1:45277242:C:T	2.53399e-09	-0.6949	-0.171395	3.20907e-05	-0.832897	-0.230155	0.000247761	-0.669148	0.678557
45277436	chr1:45277436:A:G	3.3158e-09	-0.66761	0.0702199	4.13504e-05	-0.808058	-0.0014784	0.000341855	-0.642265	0.973597
45277589	chr1:45277589:G:A	2.51738e-09	-0.678512	-0.194361	3.18279e-05	-0.817815	-0.253461	0.000244483	-0.652908	0.648999
45277855	chr1:45277855:A:C	3.02607e-09	-0.654365	-0.0344613	3.77782e-05	-0.79595	-0.103937	0.000304085	-0.62915	0.843402
45277957	chr1:45277957:T:C	3.85933e-08	-0.758287	2.61527	0.00117156	-0.534157	3.06863	0.00116877	-0.44341	2.00406
45278267	chr1:45278267:G:C	9.59274e-09	0.464916	-5.64276e-10	4.0431e-05	-0.832022	-5.64276e-10	0.000106744	-0.832618	-5.64276e-10
45278940	chr1:45278940:T:C	3.05078e-09	-0.636238	-0.0444544	3.80896e-05	-0.779017	-0.112661	0.000305875	-0.610846	0.830967
45279027	chr1:45279027:A:G	1.37305e-09	-1.72936e-10	-1.47906	2.12607e-05	-1.72936e-10	-1.47476	5.59548e-05	-1.72936e-10	-1.47851
45279138	chr1:45279138:A:G	2.42642e-09	0.167746	-1.07742	5.59071e-05	0.41831	-0.926236	0.000135785	0.482242	-1.07422
45279483	chr1:45279483:C:T	1.46452e-09	-1.72936e-10	-1.41456	2.61859e-05	-1.72936e-10	-1.2664	6.34287e-05	-1.72936e-10	-1.35314
45279773	chr1:45279773:G:A	4.39195e-08	1.39034	0.595932	0.00465878	2.55299	1.3619	0.00265339	2.59713	-0.216595
45280091	chr1:45280091:T:C	1.81188e-09	-1.20173	-5.64276e-10	5.48821e-05	-0.526432	-5.64276e-10	0.000149023	-0.498953	-5.64276e-10
45280154	chr1:45280154:T:A	2.79392e-09	-0.685124	-0.0835219	3.53201e-05	-0.8233	-0.143866	0.000279373	-0.658794	0.788288
45280663	chr1:45280663:C:T	1.24357e-09	-1.72936e-10	-1.5781	1.91659e-05	-1.72936e-10	-1.57848	5.14706e-05	-1.72936e-10	-1.56204
45280937	chr1:45280937:T:A	9.46065e-09	-1.72936e-10	0.45105	0.00011135	-1.72936e-10	0.181061	0.000232047	-1.72936e-10	-0.056115
45281156	chr1:45281156:T:C	4.28737e-08	-0.908864	2.87103	0.00129446	-0.703671	3.3379	0.00124442	-0.619237	2.24261
45281655	chr1:45281655:C:T	7.12074e-09	-1.72936e-10	0.166922	0.000146822	-1.72936e-10	0.4576	0.000227062	-1.72936e-10	-0.0778333
45281827	chr1:45281827:G:A	9.21566e-09	-1.72936e-10	0.424814	0.000219865	-1.72936e-10	0.861396	0.0003017	-1.72936e-10	0.206377
45281846	chr1:45281846:G:C	8.83559e-10	-0.38736	-1.53253	1.94001e-05	-0.167102	-1.39924	4.86731e-05	-0.115418	-1.50251
45282442	chr1:45282442:C:T	1.5205e-09	-1.37705	-5.64276e-10	1.84954e-05	-1.6141	-5.64276e-10	4.87846e-05	-1.61564	-5.64276e-10
45282473	chr1:45282473:C:T	2.6306e-09	0.282035	-1.11091	6.06618e-05	0.539811	-0.966114	0.000148445	0.605514	-1.10835
45282484	chr1:45282484:G:A	5.31454e-10	-1.62597	-0.802256	1.42267e-05	-1.62229	-0.254203	2.80553e-05	-1.63481	-0.534069
45282897	chr1:45282897:A:G	3.64017e-09	0.507934	-1.01199	0.000252757	1.56109	-0.560282	0.000333497	1.60066	-1.29409
45283120	chr1:45283120:T:C	1.24335e-09	-1.72936e-10	-1.57828	1.91592e-05	-1.72936e-10	-1.57884	5.11887e-05	-1.72936e-10	-1.56754
45283171	chr1:45283171:C:A	1.24913e-09	-1.72936e-10	-1.57364	1.91529e-05	-1.72936e-10	-1.57917	5.08146e-05	-1.72936e-10	-1.57487
45283297	chr1:45283297:T:A	6.34123e-09	-0.554281	0.605263	6.66886e-05	-0.71795	0.386365	0.00060041	-0.544389	1.43895
45283769	chr1:45283769:A:AT	4.12011e-10	-1.72761	-0.955182	5.33564e-06	-1.65955	-1.19766	2.48988e-05	-1.68508	-0.603158
45283950	chr1:45283950:C:A	1.01173e-08	-0.55832	1.07648	0.000105096	-0.719801	0.843057	0.00105571	-0.546334	2.00525
45284067	chr1:45284067:T:C	6.73302e-09	-0.996954	1.10789	0.000226926	-0.246703	1.13971	0.000441056	-0.215337	0.801454
45284126	chr1:45284126:T:C	1.2422e-09	-1.72936e-10	-1.57921	1.91975e-05	-1.72936e-10	-1.57684	5.17642e-05	-1.72936e-10	-1.55636
45284323	chr1:45284323:T:C	3.47889e-09	-0.414893	-0.134483	3.31603e-05	-0.593018	-0.437248	0.000248362	-0.409655	0.421488
45284374	chr1:45284374:G:A	5.25568e-09	-0.971382	0.834602	0.000178941	-0.210672	0.86611	0.000355431	-0.17904	0.549317
45284442	chr1:45284442:A:C	2.14357e-08	0.986511	0.282456	0.00189439	2.06521	0.949828	0.00126979	2.10774	-0.464189
45284623	chr1:45284623:A:G	3.92042e-10	-1.7339	-0.998576	5.11011e-06	-1.66919	-1.23121	2.33828e-05	-1.6936	-0.657458
45284687	chr1:45284687:G:A	4.49573e-09	-1.72936e-10	-0.292961	9.94427e-05	-1.72936e-10	0.0679629	0.000221553	-1.72936e-10	-0.102393
45284745	chr1:45284745:C:T	3.97295e-08	-1.72936e-10	1.886	0.00166758	-1.72936e-10	2.88751	0.0178116	-1.72936e-10	4.28455
45284935	chr1:45284935:A:G	4.61987e-08	-0.784959	2.82182	0.00141289	-0.562796	3.28457	0.00137255	-0.473144	2.19451
45285210	chr1:45285210:C:T	7.69749e-09	0.244804	-5.64276e-10	6.40979e-05	-0.371207	-5.64276e-10	0.000171435	-0.358852	-5.64276e-10
45285252	chr1:45285252:C:T	1.62597e-09	-1.72936e-10	-1.30998	2.15596e-05	-1.72936e-10	-1.4608	5.74108e-05	-1.72936e-10	-1.45282
45285274	chr1:45285274:A:G	3.94774e-10	-1.72521	-1.00032	5.17183e-06	-1.6559	-1.23249	2.36014e-05	-1.68183	-0.659925
45285283	chr1:45285283:A:C	3.91087e-10	-1.72631	-1.00861	5.13059e-06	-1.65746	-1.23894	2.33271e-05	-1.68321	-0.670229
45285397	chr1:45285397:A:T	1.25619e-09	-1.72936e-10	-1.56801	1.96964e-05	-1.72936e-10	-1.55118	5.44048e-05	-1.72936e-10	-1.5066
45285425	chr1:45285425:C:G	1.24314e-09	-1.72936e-10	-1.57845	1.91725e-05	-1.72936e-10	-1.57814	5.15409e-05	-1.72936e-10	-1.56068
45285434	chr1:45285434:A:G	1.09026e-08	-1.72936e-10	0.592908	0.000264009	-1.72936e-10	1.04436	0.000352243	-1.72936e-10	0.361266
45285617	chr1:45285617:C:T	4.02977e-09	0.632489	-1.03487	0.000285042	1.7109	-0.589888	0.000381683	1.75144	-1.3099
45285956	chr1:45285956:A:G	2.22553e-09	0.151036	-1.14713	5.06904e-05	0.398785	-1.00467	0.000124272	0.461994	-1.14258
45286781	chr1:45286781:C:A	1.24889e-09	-1.72936e-10	-1.57383	1.92473e-05	-1.72936e-10	-1.57425	5.30129e-05	-1.72936e-10	-1.53252
45287700	chr1:45287700:C:G	1.70564e-09	-1.72936e-10	-1.26215	2.36736e-05	-1.72936e-10	-1.36726	6.6553e-05	-1.72936e-10	-1.30506
45288014	chr1:45288014:A:C	2.90044e-09	-0.673138	-0.058091	3.62425e-05	-0.813639	-0.127748	0.000289367	-0.648278	0.812919
45288302	chr1:45288302:G:A	2.6382e-09	-0.73247	-0.0935231	3.31364e-05	-0.868775	-0.16221	0.000260742	-0.708054	0.768528
45288442	chr1:45288442:G:A	2.33404e-09	-0.661122	-0.287367	2.95106e-05	-0.801635	-0.345235	0.000220938	-0.635363	0.530188
45289393	chr1:45289393:G:A	9.83666e-10	-0.308849	-1.50371	2.24496e-05	-0.0788401	-1.34151	5.53478e-05	-0.0258664	-1.46355
45289745	chr1:45289745:G:A	1.70405e-09	-1.72936e-10	-1.26309	2.7613e-05	-1.72936e-10	-1.21333	7.72003e-05	-1.72936e-10	-1.15665
45289868	chr1:45289868:C:T	3.14104e-09	-1.72936e-10	-0.651536	5.8311e-05	-1.72936e-10	-0.465827	0.000155204	-1.72936e-10	-0.458312
45290250	chr1:45290250:G:A	7.292e-09	0.765065	-0.574377	0.000574035	1.86314	-0.0420695	0.000616121	1.90447	-0.984081
45290623	chr1:45290623:C:G	1.03996e-08	-1.72936e-10	0.545678	0.000219589	-1.72936e-10	0.860139	0.000322189	-1.72936e-10	0.272081
45291452	chr1:45291452:T:C	4.62328e-08	1.22309	0.814512	0.00492142	2.35904	1.61069	0.0025923	2.40233	-0.0450856
45291587	chr1:45291587:A:G	4.02554e-10	-1.6908	-1.01522	5.42315e-06	-1.60285	-1.23809	2.39725e-05	-1.63394	-0.692211
45291643	chr1:45291643:G:A	4.31944e-10	-1.74341	-0.892141	5.19636e-06	-1.68091	-1.20275	2.31543e-05	-1.70387	-0.657004
45291913	chr1:45291913:GA:G	1.24198e-09	-1.72936e-10	-1.57939	1.9216e-05	-1.72936e-10	-1.57588	5.18928e-05	-1.72936e-10	-1.55388
45292247	chr1:45292247:C:T	1.24561e-09	-1.72936e-10	-1.57646	1.91507e-05	-1.72936e-10	-1.57928	5.12355e-05	-1.72936e-10	-1.56662
45292831	chr1:45292831:C:T	4.32969e-10	-1.74255	-0.890625	2.02953e-05	-1.27556	-0.245672	3.71307e-05	-1.22259	-0.666022
45292839	chr1:45292839:A:G	1.46453e-09	-0.347117	-1.06744	6.25109e-05	0.645079	-1.04136	0.000147462	0.680184	-1.18967
45292871	chr1:45292871:A:G	1.59248e-09	-1.72936e-10	-1.3308	2.24968e-05	-1.72936e-10	-1.41824	6.29474e-05	-1.72936e-10	-1.36076
45293764	chr1:45293764:C:T	1.24889e-09	-1.72936e-10	-1.57383	1.95108e-05	-1.72936e-10	-1.56065	5.35397e-05	-1.72936e-10	-1.52263
45294019	chr1:45294019:G:T	4.31055e-08	1.42956	0.537999	0.00463331	2.61821	1.2912	0.00270855	2.66303	-0.261913
45294148	chr1:45294148:A:C	4.04151e-10	-1.72101	-0.981049	5.28487e-06	-1.6496	-1.21717	2.43101e-05	-1.67623	-0.635936
45294500	chr1:45294500:G:A	1.72522e-09	-1.72936e-10	-1.25073	2.60763e-05	-1.72936e-10	-1.27059	7.19425e-05	-1.72936e-10	-1.22719
45295278	chr1:45295278:C:T	1.24873e-09	-1.72936e-10	-1.57396	1.91482e-05	-1.72936e-10	-1.57941	5.10394e-05	-1.72936e-10	-1.57046
45295483	chr1:45295483:A:G	4.37107e-10	-1.71136	-0.912305	5.41223e-06	-1.62285	-1.22011	2.38509e-05	-1.65268	-0.678556
45295568	chr1:45295568:C:T	1.23154e-09	-1.58782	-5.64276e-10	1.70539e-05	-1.69524	-5.64276e-10	4.52644e-05	-1.69053	-5.64276e-10
45295638	chr1:45295638:T:C	4.98377e-09	0.671734	-0.861638	0.000381655	1.77458	-0.361685	0.000461884	1.81591	-1.18365
45295711	chr1:45295711:G:T	6.12011e-10	-0.726932	-1.56016	8.04174e-06	-0.868304	-1.57867	2.53647e-05	-0.709256	-1.56044
45295715	chr1:45295715:C:T	1.24221e-09	-1.72936e-10	-1.5792	1.91851e-05	-1.72936e-10	-1.57748	5.14238e-05	-1.72936e-10	-1.56296
45295788	chr1:45295788:G:A	7.73843e-09	0.834538	-0.584429	0.00062912	1.96527	-0.0525616	0.000678026	2.00757	-0.991441
45296232	chr1:45296232:C:T	1.24563e-09	-1.72936e-10	-1.57645	1.91512e-05	-1.72936e-10	-1.57925	5.12485e-05	-1.72936e-10	-1.56637
45296290	chr1:45296290:A:G	1.2455e-09	-1.72936e-10	-1.57655	1.91511e-05	-1.72936e-10	-1.57926	5.12453e-05	-1.72936e-10	-1.56643
45296904	chr1:45296904:T:C	4.05958e-09	-0.395011	-5.64276e-10	3.92581e-05	-0.861461	-5.64276e-10	0.000104611	-0.852803	-5.64276e-10
45297347	chr1:45297347:C:T	1.24386e-09	-1.72936e-10	-1.57787	1.91623e-05	-1.72936e-10	-1.57867	5.14245e-05	-1.72936e-10	-1.56294
45297444	chr1:45297444:TC:T	5.5344e-09	0.847408	-0.932516	0.000434782	1.99963	-0.456404	0.000548989	2.04255	-1.23753
45297835	chr1:45297835:G:A	5.89671e-09	-0.0216956	-5.64276e-10	0.000169612	0.601893	-5.64276e-10	0.000464061	0.636961	-5.64276e-10
45297870	chr1:45297870:A:G	6.61086e-08	1.57605	0.819161	0.007703	2.80183	1.61591	0.00406838	2.848	-0.0400505
45297957	chr1:45297957:A:T	1.24434e-09	-1.72936e-10	-1.57749	1.91573e-05	-1.72936e-10	-1.57893	5.13595e-05	-1.72936e-10	-1.5642
45298304	chr1:45298304:C:A	1.26827e-09	-1.72936e-10	-1.55843	1.99818e-05	-1.72936e-10	-1.5368	5.56242e-05	-1.72936e-10	-1.48444
45298586	chr1:45298586:C:T	5.04175e-08	-0.87091	2.99516	0.00138974	-0.661853	3.36711	0.00117669	-0.57602	2.14343
45298664	chr1:45298664:A:G	5.16459e-08	-0.813075	2.96139	0.00142246	-0.597071	3.3256	0.00121663	-0.508775	2.10956
45299131	chr1:45299131:C:T	1.1584e-09	-1.62635	-0.0226995	2.97431e-05	-1.47466	0.335642	2.65626e-05	-1.48232	-0.741232
45299851	chr1:45299851:C:T	6.25649e-07	4.32635	0.316352	5.75199e-05	-0.117895	-0.361592	0.000109279	-0.0965839	-0.71257
45299977	chr1:45299977:C:T	6.25967e-09	-1.23781	1.27585	0.000186842	-0.608909	1.30755	0.000358377	-0.581525	0.960055
45300507	chr1:45300507:C:T	2.00222e-09	0.477584	-1.57942	2.99815e-05	0.40818	-1.53922	9.75789e-05	0.652909	-1.5753
45300520	chr1:45300520:A:G	7.3006e-08	0.947969	1.54648	0.00340262	0.719911	2.88077	0.00112606	0.718492	0.804929
45300779	chr1:45300779:G:T	1.98981e-09	0.117048	-1.2251	3.46097e-05	-0.0394205	-0.948065	6.9133e-05	-0.0130701	-1.25395
45300989	chr1:45300989:C:T	1.57314e-09	-1.72936e-10	-1.34301	2.85253e-05	-1.72936e-10	-1.18083	6.63528e-05	-1.72936e-10	-1.30807
45301295	chr1:45301295:A:G	1.38655e-09	-1.72936e-10	-1.46927	3.24124e-05	-1.72936e-10	-1.05308	7.0502e-05	-1.72936e-10	-1.24741
45301319	chr1:45301319:C:T	1.49244e-08	1.98516	-1.07825	0.000105844	0.795236	-0.664889	0.000170025	0.826644	-1.19375
45301350	chr1:45301350:C:A	7.69197e-10	-0.710853	-1.34765	7.73605e-06	-1.09801	-1.38771	2.05694e-05	-1.08618	-1.39307
45301759	chr1:45301759:C:G	1.04151e-07	2.9104	-0.060648	0.00358105	3.37147	0.280325	0.00463632	3.51163	-0.573004
45302603	chr1:45302603:A:G	1.4642e-09	-1.72936e-10	-1.41478	3.59238e-05	-1.72936e-10	-0.95022	7.52027e-05	-1.72936e-10	-1.18287
45303039	chr1:45303039:G:T	1.24331e-09	-1.72936e-10	-1.57832	1.91658e-05	-1.72936e-10	-1.57849	5.06153e-05	-1.72936e-10	-1.5788
45303250	chr1:45303250:C:G	1.28162e-09	-1.72936e-10	-1.54797	2.66378e-05	-1.72936e-10	-1.24929	6.07447e-05	-1.72936e-10	-1.39638
45303288	chr1:45303288:A:G	5.28636e-10	-1.575	-0.858542	1.27621e-05	-1.62282	-0.362325	1.64387e-05	-1.61703	-1.08638
45303780	chr1:45303780:G:A	2.16889e-09	-1.72936e-10	-1.02187	4.46211e-05	-1.72936e-10	-0.733412	7.63835e-05	-1.72936e-10	-1.16729
45305358	chr1:45305358:G:A	4.24204e-09	-1.68992	1.33887	0.000550059	-1.71706	3.49547	0.000135726	-1.71425	1.12184
45305393	chr1:45305393:G:C	9.17528e-09	1.95961	-1.53919	0.000115469	1.4487	-1.23131	0.000297518	1.661	-1.46858
45305605	chr1:45305605:T:C	2.69766e-09	-1.72936e-10	-0.803707	4.64181e-05	-1.72936e-10	-0.693928	0.000166519	-1.72936e-10	-0.387946
45305816	chr1:45305816:G:A	1.0506e-09	-1.74673	-5.64276e-10	1.60473e-05	-1.75608	-5.64276e-10	4.23082e-05	-1.75808	-5.64276e-10
45306061	chr1:45306061:T:G	1.35513e-09	-1.72936e-10	-1.49219	2.06426e-05	-1.72936e-10	-1.50426	5.41997e-05	-1.72936e-10	-1.51038
45306168	chr1:45306168:C:G	3.18432e-09	-1.72936e-10	-0.637851	7.20857e-05	-1.72936e-10	-0.253763	0.0001077	-1.72936e-10	-0.823704
45306666	chr1:45306666:T:C	1.03191e-08	-1.72936e-10	0.537909	0.00148942	-1.72936e-10	2.77452	0.000272512	-1.72936e-10	0.104626
45306841	chr1:45306841:C:G	1.36049e-09	-1.72936e-10	-1.48824	2.00518e-05	-1.72936e-10	-1.5333	5.30379e-05	-1.72936e-10	-1.53205
45307232	chr1:45307232:A:G	1.4419e-08	-1.72936e-10	0.87246	0.00251389	-1.72936e-10	3.29797	0.000371321	-1.72936e-10	0.414012
45307377	chr1:45307377:G:A	1.38842e-09	-1.72936e-10	-1.46793	2.23892e-05	-1.72936e-10	-1.42304	5.76737e-05	-1.72936e-10	-1.44825
45308398	chr1:45308398:G:T	2.06872e-08	-1.72936e-10	1.23343	0.000885598	-1.72936e-10	2.25464	0.00468034	-1.72936e-10	2.94807
45308594	chr1:45308594:A:AC	1.25969e-09	-1.72936e-10	-1.56523	2.49558e-05	-1.72936e-10	-1.31451	5.79388e-05	-1.72936e-10	-1.44367
45308762	chr1:45308762:GA:G	1.45954e-09	-1.72936e-10	-1.41797	2.02294e-05	-1.72936e-10	-1.52448	5.54154e-05	-1.72936e-10	-1.4882
45308768	chr1:45308768:ATT:A	1.45876e-09	-1.72936e-10	-1.41851	2.02238e-05	-1.72936e-10	-1.52476	5.53953e-05	-1.72936e-10	-1.48856
45308861	chr1:45308861:T:C	3.35702e-08	-1.72936e-10	1.71755	0.000507688	-1.72936e-10	1.69825	0.000857781	-1.72936e-10	1.25129
45309006	chr1:45309006:C:T	2.89178e-08	1.42205	0.146314	0.000251598	0.866984	0.129231	0.00041032	1.06983	-0.555952
45309024	chr1:45309024:T:G	4.92551e-09	-1.72936e-10	-0.201662	0.000113523	-1.72936e-10	0.200384	0.000244248	-1.72936e-10	-0.00487214
45309100	chr1:45309100:A:G	8.65354e-08	1.99024	0.674224	0.00049298	1.34242	0.326426	0.000730772	1.56175	-0.470706
45309277	chr1:45309277:AC:A	9.4475e-09	-1.72644	2.1761	0.0011192	-1.75281	4.24157	0.000215488	-1.74886	1.61871
45309280	chr1:45309280:A:T	1.17881e-09	-1.63158	-5.64276e-10	1.74167e-05	-1.67419	-5.64276e-10	4.63785e-05	-1.66622	-5.64276e-10
45309290	chr1:45309290:A:T	5.13101e-09	-1.72936e-10	-0.160787	0.000120312	-1.72936e-10	0.258468	0.00025627	-1.72936e-10	0.0431763
45309586	chr1:45309586:A:C	2.74193e-10	-1.53088	-1.55913	3.80125e-06	-1.61776	-1.57853	1.04369e-05	-1.60267	-1.55504
45309675	chr1:45309675:C:G	6.99386e-09	-1.72936e-10	0.148942	8.01315e-05	-1.72936e-10	-0.147949	0.000168457	-1.72936e-10	-0.376373
45309950	chr1:45309950:T:C	3.65715e-09	-1.7735	1.27409	0.000187304	-1.77933	2.48044	7.14657e-05	-1.77938	0.545539
45309984	chr1:45309984:C:T	2.43976e-09	-1.73197	0.827786	8.99109e-05	-1.76221	1.72941	4.68347e-05	-1.75908	0.102649
45310044	chr1:45310044:A:G	2.6699e-10	-1.7664	-1.35023	4.51312e-06	-1.5014	-1.52323	1.28156e-05	-1.49981	-1.45258
45310160	chr1:45310160:A:C	1.80272e-09	-1.72936e-10	-1.20679	3.14063e-05	-1.72936e-10	-1.08461	6.37176e-05	-1.72936e-10	-1.34859
45310274	chr1:45310274:T:C	1.35946e-09	-1.72936e-10	-1.489	1.99123e-05	-1.72936e-10	-1.54028	5.10245e-05	-1.72936e-10	-1.57075
45311311	chr1:45311311:C:G	1.87007e-08	-1.72936e-10	1.13247	0.00265121	-1.72936e-10	3.35115	0.000656816	-1.72936e-10	0.984348
45311338	chr1:45311338:C:G	7.6523e-09	-1.72936e-10	0.238915	0.000708696	-1.72936e-10	2.03181	0.000204695	-1.72936e-10	-0.181533
45311430	chr1:45311430:A:G	3.74033e-09	-1.77762	1.3007	0.000193679	-1.77745	2.51203	7.32214e-05	-1.77828	0.568715
45311578	chr1:45311578:A:G	2.65756e-09	-1.74358	0.924895	0.000100078	-1.7693	1.84363	5.04049e-05	-1.76687	0.183905
45311780	chr1:45311780:T:C	1.25682e-09	-1.72936e-10	-1.56751	2.46849e-05	-1.72936e-10	-1.32543	5.74924e-05	-1.72936e-10	-1.4514
45312001	chr1:45312001:G:A	1.25581e-09	-1.72936e-10	-1.56831	2.4593e-05	-1.72936e-10	-1.32916	5.73364e-05	-1.72936e-10	-1.45412
45312730	chr1:45312730:T:C	2.32632e-09	-1.72936e-10	-0.951801	2.77283e-05	-1.72936e-10	-1.20916	8.21508e-05	-1.72936e-10	-1.0945
45313270	chr1:45313270:C:T	1.24659e-09	-1.72936e-10	-1.57568	2.35758e-05	-1.72936e-10	-1.3714	5.57038e-05	-1.72936e-10	-1.48301
45313603	chr1:45313603:G:A	2.80853e-09	-1.72936e-10	-0.763431	5.48483e-05	-1.72936e-10	-0.527047	0.00022222	-1.72936e-10	-0.0993858
45313628	chr1:45313628:G:A	2.41415e-09	-0.914741	-5.64276e-10	3.03647e-05	-1.11834	-5.64276e-10	8.09183e-05	-1.10962	-5.64276e-10
45313839	chr1:45313839:C:A	1.37167e-09	-1.72936e-10	-1.48006	2.06342e-05	-1.72936e-10	-1.50467	5.16026e-05	-1.72936e-10	-1.55948
45313969	chr1:45313969:C:T	2.07312e-09	-1.72936e-10	-1.06703	3.8618e-05	-1.72936e-10	-0.8779	0.000143898	-1.72936e-10	-0.533954
45314096	chr1:45314096:G:A	4.57748e-08	-1.72936e-10	2.02764	0.000384891	-1.72936e-10	1.42134	0.00154518	-1.72936e-10	1.83984
45314343	chr1:45314343:C:T	1.51411e-09	-1.72936e-10	-1.38127	2.28864e-05	-1.72936e-10	-1.40108	7.01691e-05	-1.72936e-10	-1.25215
45314473	chr1:45314473:G:A	1.28715e-09	-1.72936e-10	-1.54366	1.91557e-05	-1.72936e-10	-1.57902	5.07736e-05	-1.72936e-10	-1.57568
45314508	chr1:45314508:C:T	1.4134e-08	-1.72936e-10	0.852495	0.000373467	-1.72936e-10	1.39121	0.00189982	-1.72936e-10	2.04646
45315406	chr1:45315406:T:C	1.25044e-09	-1.72936e-10	-1.57259	2.41531e-05	-1.72936e-10	-1.34721	5.65591e-05	-1.72936e-10	-1.46777
45315571	chr1:45315571:T:C	4.0722e-09	-1.76632	1.37441	0.000210875	-1.73835	2.55799	7.98931e-05	-1.74263	0.620268
45315718	chr1:45315718:T:C	5.03179e-09	-1.77618	1.59587	0.000783098	-1.7782	3.90984	0.00017229	-1.77774	1.42387
45315740	chr1:45315740:A:AT	1.33251e-09	-1.72936e-10	-1.50902	1.91619e-05	-1.72936e-10	-1.57869	5.06093e-05	-1.72936e-10	-1.57892
45315843	chr1:45315843:C:T	1.96951e-09	-1.72936e-10	-1.1183	3.93322e-05	-1.72936e-10	-0.859575	7.03504e-05	-1.72936e-10	-1.24957
45315899	chr1:45315899:T:C	1.24329e-09	-1.72936e-10	-1.57833	2.19294e-05	-1.72936e-10	-1.44379	5.31942e-05	-1.72936e-10	-1.52911
45316027	chr1:45316027:A:AC	2.32312e-08	-1.72936e-10	1.34941	0.00336971	-1.72936e-10	3.59096	0.000803663	-1.72936e-10	1.18613
45316281	chr1:45316281:G:GT	5.01252e-09	-1.72936e-10	-0.184151	0.000116153	-1.72936e-10	0.223288	0.000249328	-1.72936e-10	0.0157121
45316406	chr1:45316406:C:T	1.25413e-09	-1.72936e-10	-1.56965	1.91771e-05	-1.72936e-10	-1.5779	5.06099e-05	-1.72936e-10	-1.57891
45316661	chr1:45316661:G:A	1.25055e-09	-1.72936e-10	-1.57251	2.41634e-05	-1.72936e-10	-1.34678	5.65769e-05	-1.72936e-10	-1.46746
45316966	chr1:45316966:G:A	1.32208e-09	-1.72936e-10	-1.51688	2.90743e-05	-1.72936e-10	-1.16177	6.501e-05	-1.72936e-10	-1.32851
45317114	chr1:45317114:C:T	1.05631e-09	-1.74131	-5.64276e-10	1.59913e-05	-1.75957	-5.64276e-10	4.2167e-05	-1.76142	-5.64276e-10
45317120	chr1:45317120:G:T	9.53378e-09	-1.72936e-10	0.458751	0.000918156	-1.72936e-10	2.29075	0.000246034	-1.72936e-10	0.00241538
45317648	chr1:45317648:A:G	1.24813e-09	-1.72936e-10	-1.57445	1.93133e-05	-1.72936e-10	-1.57082	5.05902e-05	-1.72936e-10	-1.5793
45317650	chr1:45317650:T:A	4.16681e-09	-1.72936e-10	-0.368939	9.41805e-05	-1.72936e-10	0.0135948	0.00020478	-1.72936e-10	-0.18112
45317672	chr1:45317672:AG:A	1.25093e-09	-1.72936e-10	-1.5722	2.4114e-05	-1.72936e-10	-1.34883	5.65602e-05	-1.72936e-10	-1.46775
45317712	chr1:45317712:A:G	9.41665e-09	2.00015	-1.55376	0.000115498	1.507	-1.28936	0.000307511	1.72259	-1.49713
45317862	chr1:45317862:A:G	2.14604e-08	-1.72936e-10	1.27012	0.00058064	-1.72936e-10	1.83251	0.000668282	-1.72936e-10	1.00166
45317971	chr1:45317971:C:T	1.44345e-09	-1.72936e-10	-1.42905	2.19289e-05	-1.72936e-10	-1.44381	5.73935e-05	-1.72936e-10	-1.45312
45317984	chr1:45317984:G:A	1.152e-06	3.28867	1.9645	7.11243e-05	-1.07983	0.812637	0.000111934	-1.06769	0.282542
45318329	chr1:45318329:T:C	3.43222e-09	-1.72936e-10	-0.562884	6.2482e-05	-1.72936e-10	-0.396739	0.000213208	-1.72936e-10	-0.140788
45318391	chr1:45318391:TTAGG:T	1.24536e-09	-1.72936e-10	-1.57666	2.34032e-05	-1.72936e-10	-1.37875	5.53935e-05	-1.72936e-10	-1.48859
45318899	chr1:45318899:C:T	1.83345e-09	-1.18989	-5.64276e-10	1.74806e-05	-1.67053	-5.64276e-10	4.64959e-05	-1.66369	-5.64276e-10
45319284	chr1:45319284:T:C	1.54089e-09	-1.36373	-5.64276e-10	1.82932e-05	-1.62509	-5.64276e-10	4.84682e-05	-1.62215	-5.64276e-10
45319620	chr1:45319620:T:A	1.24676e-09	-1.72936e-10	-1.57555	2.35219e-05	-1.72936e-10	-1.37369	5.56646e-05	-1.72936e-10	-1.48371
45319939	chr1:45319939:C:T	5.59995e-09	-1.72936e-10	-0.0733332	0.000131266	-1.72936e-10	0.345604	0.000280041	-1.72936e-10	0.131882
45320089	chr1:45320089:C:CCTT	4.71354e-09	-1.76044	1.51479	0.00025141	-1.72861	2.72408	9.05793e-05	-1.73337	0.736545
45320478	chr1:45320478:A:G	1.70363e-09	-1.26333	-5.64276e-10	4.25403e-05	-0.781167	-5.64276e-10	0.000113899	-0.767747	-5.64276e-10
45320661	chr1:45320661:G:A	1.79233e-08	-1.72936e-10	1.09001	0.000485891	-1.72936e-10	1.65437	0.00251804	-1.72936e-10	2.32818
45320693	chr1:45320693:GCCACCACA:G	5.61091e-09	-1.72936e-10	-0.0713781	0.000131555	-1.72936e-10	0.347809	0.000280632	-1.72936e-10	0.133988
45320729	chr1:45320729:A:G	2.34989e-09	-1.77429	0.832566	8.54294e-05	-1.77897	1.69505	4.52545e-05	-1.77931	0.0885532
45321513	chr1:45321513:T:C	4.56574e-09	-1.73315	1.45564	0.00018168	-1.7666	2.43724	8.85005e-05	-1.76552	0.745474
45321514	chr1:45321514:G:A	9.05425e-09	-1.72936e-10	0.407144	0.000840817	-1.72936e-10	2.20276	0.000233167	-1.72936e-10	-0.0512988
45321603	chr1:45321603:T:G	4.17095e-09	-1.72936e-10	-0.367948	9.44396e-05	-1.72936e-10	0.0163424	0.000205876	-1.72936e-10	-0.175781
45322037	chr1:45322037:T:C	7.19586e-09	-1.72936e-10	0.177415	8.17131e-05	-1.72936e-10	-0.128404	0.000171719	-1.72936e-10	-0.357193
45322861	chr1:45322861:A:G	1.93151e-09	-1.72936e-10	-1.13779	3.8633e-05	-1.72936e-10	-0.877512	6.90343e-05	-1.72936e-10	-1.26845
45323079	chr1:45323079:G:A	1.43756e-08	-1.72936e-10	0.869439	0.00038021	-1.72936e-10	1.40911	0.00192713	-1.72936e-10	2.06073
45323087	chr1:45323087:G:A	1.39343e-09	-1.72936e-10	-1.46433	2.0405e-05	-1.72936e-10	-1.51584	5.39751e-05	-1.72936e-10	-1.51453
45323105	chr1:45323105:A:G	1.53965e-09	-1.72936e-10	-1.36454	2.09501e-05	-1.72936e-10	-1.48948	5.77839e-05	-1.72936e-10	-1.44634
45323212	chr1:45323212:T:C	6.11639e-08	1.38192	0.935546	0.000450406	0.674439	0.904092	0.000518174	0.762466	-0.0152102
45323423	chr1:45323423:G:T	4.20176e-08	2.92472	-0.982725	0.000752156	3.33446	-1.24314	0.00244342	3.4869	-1.1888
45323651	chr1:45323651:C:A	1.43131e-09	-1.72936e-10	-1.4375	2.14077e-05	-1.72936e-10	-1.46787	5.26561e-05	-1.72936e-10	-1.53927
45323655	chr1:45323655:G:A	9.49729e-09	-1.72936e-10	0.454916	0.000167433	-1.72936e-10	0.588967	0.000803626	-1.72936e-10	1.18608
45323903	chr1:45323903:G:T	3.14086e-09	-1.72936e-10	-0.651593	5.72493e-05	-1.72936e-10	-0.484202	0.00012451	-1.72936e-10	-0.678666
45323930	chr1:45323930:T:C	1.24619e-09	-1.72936e-10	-1.576	2.35195e-05	-1.72936e-10	-1.37379	5.56194e-05	-1.72936e-10	-1.48452
45324400	chr1:45324400:A:G	1.37277e-09	-1.72936e-10	-1.47926	1.94793e-05	-1.72936e-10	-1.56227	5.2628e-05	-1.72936e-10	-1.53981
45324672	chr1:45324672:C:T	1.30266e-09	-1.72936e-10	-1.53168	1.91885e-05	-1.72936e-10	-1.57731	5.18225e-05	-1.72936e-10	-1.55523
45324848	chr1:45324848:A:G	1.66002e-09	-1.72936e-10	-1.28926	3.24434e-05	-1.72936e-10	-1.05212	7.71191e-05	-1.72936e-10	-1.1577
45325306	chr1:45325306:AAAAT:A	1.7084e-09	-0.982012	-0.278522	2.08157e-05	-0.94034	-0.555569	3.34103e-05	-0.87796	-1.11623
45325314	chr1:45325314:TA:T	6.83032e-09	1.68708	-1.5618	0.0006246	3.48448	-1.57899	0.0018361	3.57243	-1.56009
45325353	chr1:45325353:A:G	2.30602e-09	-1.72936e-10	-0.960566	3.88233e-05	-1.72936e-10	-0.872599	9.34456e-05	-1.72936e-10	-0.965676
45325434	chr1:45325434:A:G	1.48771e-09	-1.72936e-10	-1.39885	2.07768e-05	-1.72936e-10	-1.49778	5.90041e-05	-1.72936e-10	-1.42545
45325482	chr1:45325482:G:A	3.3399e-09	-0.0195088	-0.57064	0.000109562	0.792298	-0.62743	0.000193111	0.873206	-1.113
45325517	chr1:45325517:T:A	2.40276e-09	0.605562	-1.52503	3.36449e-05	0.518341	-1.5341	8.94274e-05	0.567494	-1.57712
45326359	chr1:45326359:G:A	1.59553e-09	-1.72936e-10	-1.32888	2.24305e-05	-1.72936e-10	-1.4212	5.79082e-05	-1.72936e-10	-1.4442
45327143	chr1:45327143:A:G	2.751e-09	-1.72936e-10	-0.784126	2.98862e-05	-1.72936e-10	-1.13422	7.06567e-05	-1.72936e-10	-1.24522
45327178	chr1:45327178:C:T	1.25208e-09	-1.72936e-10	-1.57128	2.00829e-05	-1.72936e-10	-1.53175	5.0997e-05	-1.72936e-10	-1.57129
45328343	chr1:45328343:G:A	7.21273e-09	-1.72936e-10	0.179756	0.000618649	-1.72936e-10	1.89592	0.000146051	-1.72936e-10	-0.519102
45328429	chr1:45328429:G:T	2.49263e-09	-1.72936e-10	-0.88275	2.78979e-05	-1.72936e-10	-1.20307	6.65528e-05	-1.72936e-10	-1.30506
45328498	chr1:45328498:A:G	1.67249e-09	-1.72936e-10	-1.28178	2.29481e-05	-1.72936e-10	-1.39839	5.55892e-05	-1.72936e-10	-1.48507
45328754	chr1:45328754:T:TG	2.90984e-05	9.77398	-1.29163	0.00109126	3.8817	-1.41823	0.00272632	3.96646	-1.55881
45329355	chr1:45329355:C:T	4.60413e-09	-1.72936e-10	-0.269137	4.41713e-05	-1.72936e-10	-0.743542	0.000100371	-1.72936e-10	-0.894186
45330682	chr1:45330682:G:T	5.8933e-08	3.77045	-1.49014	1.01011e-05	-0.642842	-1.57613	2.66758e-05	-0.644664	-1.57463
45331833	chr1:45331833:C:G	2.35281e-05	9.68507	-1.41521	0.000204048	2.3584	-1.57167	0.000583105	2.43254	-1.56723
45332838	chr1:45332838:T:C	1.25848e-09	-1.72936e-10	-1.56618	2.13802e-05	-1.72936e-10	-1.46915	5.98244e-05	-1.72936e-10	-1.41164
45333899	chr1:45333899:T:C	7.75354e-09	-1.72936e-10	0.252059	0.000310007	-1.72936e-10	1.20498	0.000962705	-1.72936e-10	1.36669
45334240	chr1:45334240:C:T	9.34392e-10	-0.686296	-1.17765	3.79951e-06	-1.76545	-1.4313	9.37093e-06	-1.76718	-1.49827
45334361	chr1:45334361:T:C	2.13533e-08	1.26511	-5.64276e-10	4.79792e-05	-0.660851	-5.64276e-10	0.000131156	-0.626667	-5.64276e-10
45334724	chr1:45334724:C:T	1.43947e-09	-1.72936e-10	-1.43182	2.05953e-05	-1.72936e-10	-1.50656	5.48507e-05	-1.72936e-10	-1.49844
45335526	chr1:45335526:T:C	1.28464e-09	-1.72936e-10	-1.54561	2.5348e-05	-1.72936e-10	-1.29892	5.09844e-05	-1.72936e-10	-1.57154
45336309	chr1:45336309:C:T	1.13176e-09	-1.67232	-5.64276e-10	1.62203e-05	-1.74536	-5.64276e-10	4.29307e-05	-1.74347	-5.64276e-10
45336894	chr1:45336894:T:TTAC	6.92213e-08	-1.72936e-10	2.44122	0.000550812	-1.72936e-10	1.77977	0.00229595	-1.72936e-10	2.23585
45336998	chr1:45336998:A:C	1.21207e-06	6.59523	-1.29124	0.000678992	1.78269	0.206303	0.000689054	1.84513	-0.812863
45337741	chr1:45337741:A:G	2.119e-10	-1.77606	-1.57167	9.57353e-06	-0.71431	-1.55831	2.73271e-05	-0.683322	-1.51185
45337869	chr1:45337869:A:G	1.40292e-09	-1.72936e-10	-1.45753	1.97488e-05	-1.72936e-10	-1.54853	5.33073e-05	-1.72936e-10	-1.52698
45338274	chr1:45338274:G:A	1.32933e-09	-1.72936e-10	-1.51141	2.1321e-05	-1.72936e-10	-1.47192	5.27547e-05	-1.72936e-10	-1.5374
45338283	chr1:45338283:C:T	4.21274e-09	-1.72936e-10	-0.357976	0.000108428	-1.72936e-10	0.154466	0.000235259	-1.72936e-10	-0.04237
45338378	chr1:45338378:C:T	2.19805e-05	9.42169	-1.21987	0.000178774	2.17694	-1.52244	0.000481712	2.25141	-1.57712
45339301	chr1:45339301:C:G	1.40088e-09	-1.72936e-10	-1.45899	1.97397e-05	-1.72936e-10	-1.54899	5.32647e-05	-1.72936e-10	-1.52778
45340381	chr1:45340381:G:A	7.35961e-09	0.199917	-5.64276e-10	0.000402554	1.46621	-5.64276e-10	0.00111728	1.5156	-5.64276e-10
45340760	chr1:45340760:C:T	4.5268e-05	10.0733	-1.14903	0.000308915	2.61695	-1.41551	0.00077684	2.69525	-1.54307
45341261	chr1:45341261:G:A	9.76146e-07	5.52403	-0.436511	0.000228007	1.89813	-1.00037	0.000515803	1.94505	-1.20238
45341506	chr1:45341506:T:C	1.29698e-09	-1.72936e-10	-1.53605	1.94398e-05	-1.72936e-10	-1.5643	5.17677e-05	-1.72936e-10	-1.55629
45343191	chr1:45343191:G:A	1.39022e-08	0.835958	-5.64276e-10	3.71995e-05	-0.915323	-5.64276e-10	0.000101275	-0.885219	-5.64276e-10
45343310	chr1:45343310:G:A	4.30938e-09	-1.72936e-10	-0.335297	0.000112682	-1.72936e-10	0.192947	0.000190014	-1.72936e-10	-0.255956
45343735	chr1:45343735:A:G	1.26812e-09	-1.72936e-10	-1.55856	1.92148e-05	-1.72936e-10	-1.57594	5.09789e-05	-1.72936e-10	-1.57164
45344269	chr1:45344269:C:T	1.20206e-09	-1.61205	-5.64276e-10	2.57667e-05	-1.28254	-5.64276e-10	6.87247e-05	-1.27295	-5.64276e-10
45344272	chr1:45344272:G:T	2.01568e-08	1.20745	-5.64276e-10	0.000107757	0.148259	-5.64276e-10	0.000292012	0.173741	-5.64276e-10
45344419	chr1:45344419:A:G	1.07441e-06	6.45609	-1.27266	0.000278782	0.613303	0.485508	0.000238779	0.665605	-0.693122
45344558	chr1:45344558:T:A	1.17045e-09	-1.6387	-5.64276e-10	1.56957e-05	-1.77823	-5.64276e-10	4.14857e-05	-1.77771	-5.64276e-10
45345251	chr1:45345251:G:A	5.16754e-09	-0.980061	0.826366	0.000566361	-1.01616	2.82377	0.00011839	-0.982284	0.253211
45345464	chr1:45345464:C:T	1.94889e-09	-1.72936e-10	-1.12883	2.3533e-05	-1.72936e-10	-1.37322	6.72221e-05	-1.72936e-10	-1.29505
45345623	chr1:45345623:C:A	4.85935e-09	-1.72936e-10	-0.215186	0.000173707	-1.72936e-10	0.625753	0.000528132	-1.72936e-10	0.76629
45346336	chr1:45346336:C:T	3.00467e-09	-1.72936e-10	-0.695921	6.9323e-05	-1.72936e-10	-0.292842	0.000216249	-1.72936e-10	-0.126626
45346500	chr1:45346500:CTTCT:C	1.02802e-09	-1.76845	-5.64276e-10	1.60433e-05	-1.75633	-5.64276e-10	4.22684e-05	-1.75901	-5.64276e-10
45347362	chr1:45347362:C:T	1.03741e-06	6.27891	-1.13052	0.000311554	0.530995	0.67896	0.000257025	0.582081	-0.535962
45347505	chr1:45347505:C:T	1.03412e-09	-1.76254	-5.64276e-10	1.58256e-05	-1.76999	-5.64276e-10	4.18463e-05	-1.76905	-5.64276e-10
45347769	chr1:45347769:T:C	1.13776e-06	6.33543	-1.0947	0.000350179	0.562388	0.764438	0.000280709	0.61381	-0.479547
45348045	chr1:45348045:G:A	1.85699e-09	-1.72936e-10	-1.17713	4.60281e-05	-1.72936e-10	-0.702367	0.000132287	-1.72936e-10	-0.618078
45348148	chr1:45348148:G:A	1.16477e-06	6.37986	-1.11567	0.00034186	0.585738	0.717043	0.00027835	0.637442	-0.511618
45348335	chr1:45348335:T:C	1.29758e-09	-1.72936e-10	-1.53559	1.97234e-05	-1.72936e-10	-1.54981	5.41926e-05	-1.72936e-10	-1.51051
45348336	chr1:45348336:A:G	1.27219e-09	-1.72936e-10	-1.55535	1.92416e-05	-1.72936e-10	-1.57455	5.10818e-05	-1.72936e-10	-1.56963
45348386	chr1:45348386:A:G	2.50958e-06	7.06526	-1.03348	0.000348477	0.977036	0.344919	0.000304348	1.03563	-0.820513
45349908	chr1:45349908:A:G	1.15319e-06	6.34896	-1.09476	0.000351554	0.572819	0.757926	0.000282749	0.624341	-0.482835
45350161	chr1:45350161:C:T	1.75063e-09	-1.72936e-10	-1.23612	2.2342e-05	-1.72936e-10	-1.42515	6.37335e-05	-1.72936e-10	-1.34834
45350592	chr1:45350592:C:T	1.3455e-09	-1.72936e-10	-1.49932	1.94912e-05	-1.72936e-10	-1.56165	5.08071e-05	-1.72936e-10	-1.57502
45351458	chr1:45351458:C:T	1.28274e-09	-1.72936e-10	-1.54709	1.9156e-05	-1.72936e-10	-1.579	5.09044e-05	-1.72936e-10	-1.57311
45351648	chr1:45351648:C:T	3.84826e-09	-1.72936e-10	-0.44847	3.76636e-05	-1.72936e-10	-0.902925	8.81673e-05	-1.72936e-10	-1.02382
45351837	chr1:45351837:TTA:T	1.00962e-09	-0.207654	-1.57887	1.1002e-05	-0.605471	-1.52807	2.86955e-05	-0.569794	-1.57652
45353397	chr1:45353397:C:T	1.63992e-05	9.35417	-1.44527	0.000162566	2.13631	-1.57685	0.000472169	2.21053	-1.55625
45353562	chr1:45353562:G:T	8.79447e-09	-1.72936e-10	0.378032	0.000251705	-1.72936e-10	0.996641	0.000285735	-1.72936e-10	0.152008
45353817	chr1:45353817:T:C	9.23998e-07	6.31707	-1.28445	0.000250458	0.536952	0.454721	0.0002167	0.588508	-0.71305
45354200	chr1:45354200:G:A	3.08115e-05	9.83847	-1.29892	0.000237495	2.44338	-1.50485	0.000630259	2.51992	-1.57685
45354492	chr1:45354492:G:A	1.6072e-08	1.02545	-0.0444654	0.000267687	0.926725	0.131476	0.000600259	0.981255	-0.0869487
45354713	chr1:45354713:G:A	1.98723e-09	-1.72936e-10	-1.10935	2.36629e-05	-1.72936e-10	-1.36771	5.81259e-05	-1.72936e-10	-1.44044
45354995	chr1:45354995:C:A	3.04096e-05	9.77594	-1.24952	0.000235325	2.40762	-1.47827	0.000611927	2.48382	-1.57026
45355246	chr1:45355246:T:C	2.22614e-08	-1.72936e-10	1.30676	0.00420142	-1.72936e-10	3.81156	0.000509928	-1.72936e-10	0.731213
45355721	chr1:45355721:A:G	1.00146e-06	6.41706	-1.30394	0.000251384	0.591936	0.403427	0.000221413	0.644004	-0.74703
45355806	chr1:45355806:A:G	2.24338e-08	-1.72936e-10	1.31448	0.00424474	-1.72936e-10	3.82182	0.00051339	-1.72936e-10	0.737981
45356768	chr1:45356768:G:A	7.09391e-10	-0.951339	-1.1881	3.72793e-06	-1.77893	-1.43684	9.22658e-06	-1.77854	-1.50242
45356916	chr1:45356916:G:A	1.56558e-09	-1.72936e-10	-1.34783	2.10738e-05	-1.72936e-10	-1.48359	5.77069e-05	-1.72936e-10	-1.44768
45357355	chr1:45357355:G:A	2.53561e-09	-1.72936e-10	-0.865658	2.81118e-05	-1.72936e-10	-1.19543	6.70265e-05	-1.72936e-10	-1.29797
45357361	chr1:45357361:G:C	2.10883e-09	-1.72936e-10	-1.04996	4.53115e-05	-1.72936e-10	-0.718057	0.000138256	-1.72936e-10	-0.57395
45357565	chr1:45357565:A:G	7.61615e-09	-1.72936e-10	0.23418	0.000673681	-1.72936e-10	1.98114	0.000153011	-1.72936e-10	-0.472544
45357960	chr1:45357960:C:T	5.56098e-09	-1.72936e-10	-0.0803166	0.000209073	-1.72936e-10	0.811064	0.000636937	-1.72936e-10	0.953615
45358767	chr1:45358767:T:G	1.2732e-09	-1.72936e-10	-1.55455	1.92485e-05	-1.72936e-10	-1.57418	5.11078e-05	-1.72936e-10	-1.56912
45359536	chr1:45359536:G:C	3.79547e-09	-1.72936e-10	-0.462282	8.56371e-05	-1.72936e-10	-0.0815001	0.000129694	-1.72936e-10	-0.637878
45359902	chr1:45359902:C:T	2.04452e-09	-1.08093	-5.64276e-10	1.81807e-05	-1.63126	-5.64276e-10	4.84382e-05	-1.62277	-5.64276e-10
45360242	chr1:45360242:C:T	2.87856e-09	-1.72936e-10	-0.738799	3.07613e-05	-1.72936e-10	-1.10536	7.25232e-05	-1.72936e-10	-1.21915
45360600	chr1:45360600:T:TA	3.51101e-05	9.92632	-1.25617	0.000255811	2.49497	-1.48215	0.000667508	2.57182	-1.57132
45361534	chr1:45361534:C:T	1.25823e-09	-1.72936e-10	-1.56638	2.08605e-05	-1.72936e-10	-1.49376	5.15786e-05	-1.72936e-10	-1.55995
45362072	chr1:45362072:G:A	1.06503e-09	-1.73309	-5.64276e-10	1.9317e-05	-1.57064	-5.64276e-10	5.08312e-05	-1.57455	-5.64276e-10
45362296	chr1:45362296:G:T	3.48574e-05	9.92049	-1.25756	0.000253961	2.48834	-1.48278	0.000663016	2.56526	-1.57152
45363271	chr1:45363271:G:A	3.0568e-05	9.73862	-1.207	0.000227042	2.34862	-1.4551	0.000581034	2.42393	-1.56218
45363877	chr1:45363877:T:G	2.34784e-10	-1.73419	-1.51098	1.4476e-05	-0.285077	-1.57405	3.95657e-05	-0.248625	-1.57647
45364453	chr1:45364453:G:A	2.06389e-09	-1.72936e-10	-1.0715	0.000147225	-1.72936e-10	0.460343	6.35743e-05	-1.72936e-10	-1.35085
45365152	chr1:45365152:A:G	1.15535e-06	6.38415	-1.12808	0.000317974	0.568556	0.661795	0.000261827	0.61996	-0.55533
45365382	chr1:45365382:T:C	1.30783e-09	-1.72936e-10	-1.52772	1.92964e-05	-1.72936e-10	-1.5717	5.07816e-05	-1.72936e-10	-1.57552
45366061	chr1:45366061:G:A	5.54538e-09	-1.72936e-10	-0.0831247	0.000438072	-1.72936e-10	1.55077	0.000119721	-1.72936e-10	-0.71789
45366243	chr1:45366243:G:C	1.01675e-06	6.25413	-1.12586	0.000297815	0.497164	0.66769	0.000244596	0.547719	-0.551166
45367044	chr1:45367044:G:C	1.81549e-08	-1.72936e-10	1.10285	0.00318251	-1.72936e-10	3.53381	0.000423433	-1.72936e-10	0.545339
45367088	chr1:45367088:T:C	1.25735e-09	-1.56709	-5.64276e-10	1.56989e-05	-1.77803	-5.64276e-10	4.14438e-05	-1.77872	-5.64276e-10
45367520	chr1:45367520:T:G	2.76221e-08	-1.72936e-10	1.52253	0.000439842	-1.72936e-10	1.5548	0.000781302	-1.72936e-10	1.15791
45367850	chr1:45367850:G:A	5.6643e-09	-1.72936e-10	-0.0619074	0.000452896	-1.72936e-10	1.58404	0.000121464	-1.72936e-10	-0.703437
45367964	chr1:45367964:C:A	1.3786e-09	-1.72936e-10	-1.47502	2.47484e-05	-1.72936e-10	-1.32286	5.28332e-05	-1.72936e-10	-1.53591
45368056	chr1:45368056:G:A	1.49716e-09	-1.72936e-10	-1.39252	2.10684e-05	-1.72936e-10	-1.48384	5.61859e-05	-1.72936e-10	-1.47439
45368080	chr1:45368080:C:T	1.35622e-09	-1.72936e-10	-1.49139	2.22602e-05	-1.72936e-10	-1.42882	5.36964e-05	-1.72936e-10	-1.51971
45368176	chr1:45368176:A:T	1.2829e-08	-1.72936e-10	0.755622	0.00188481	-1.72936e-10	3.00997	0.000303298	-1.72936e-10	0.211659
45368627	chr1:45368627:G:A	1.75316e-09	-1.72936e-10	-1.23467	2.27754e-05	-1.72936e-10	-1.40594	6.38575e-05	-1.72936e-10	-1.3464
45369099	chr1:45369099:G:C	2.26914e-09	-1.72936e-10	-0.976691	2.56024e-05	-1.72936e-10	-1.28893	6.0985e-05	-1.72936e-10	-1.39243
45369101	chr1:45369101:A:G	3.29867e-05	9.90302	-1.29525	0.000239325	2.45016	-1.50395	0.000633863	2.52552	-1.57674
45369369	chr1:45369369:T:C	1.10744e-06	6.47289	-1.25917	0.000259813	0.588092	0.440252	0.000238433	0.640238	-0.669207
45369571	chr1:45369571:G:T	1.67027e-08	-1.72936e-10	1.01948	0.00283734	-1.72936e-10	3.419	0.000393351	-1.72936e-10	0.471648
45369678	chr1:45369678:G:A	3.49114e-09	-1.72936e-10	-0.545864	8.28635e-05	-1.72936e-10	-0.114424	0.000261523	-1.72936e-10	0.0634673
45370172	chr1:45370172:G:C	1.66568e-08	-1.72936e-10	1.01673	0.00282991	-1.72936e-10	3.41638	0.000392422	-1.72936e-10	0.469282
45370864	chr1:45370864:G:A	3.18405e-09	-1.72936e-10	-0.637936	3.36708e-05	-1.72936e-10	-1.01499	8.02491e-05	-1.72936e-10	-1.11792
45372121	chr1:45372121:G:A	3.15083e-09	-1.72936e-10	-0.648426	0.000588081	-1.72936e-10	1.84525	9.38939e-05	-1.72936e-10	-0.96089
45372803	chr1:45372803:C:G	1.52361e-08	0.866424	0.0611555	0.000264253	0.77107	0.274218	0.000572017	0.824111	0.0220027
45372946	chr1:45372946:C:T	2.9983e-09	-1.72936e-10	-0.698044	3.17447e-05	-1.72936e-10	-1.07389	7.66724e-05	-1.72936e-10	-1.16351
45373864	chr1:45373864:G:C	2.27263e-09	-1.72936e-10	-0.975152	2.56366e-05	-1.72936e-10	-1.2876	6.10487e-05	-1.72936e-10	-1.39138
45373917	chr1:45373917:G:T	1.3784e-09	-1.72936e-10	-1.47516	1.93586e-05	-1.72936e-10	-1.56848	5.24648e-05	-1.72936e-10	-1.54291
45373971	chr1:45373971:A:G	3.52865e-05	9.96643	-1.29126	0.000249563	2.49002	-1.50192	0.000660091	2.56569	-1.57637
45374092	chr1:45374092:T:C	1.81537e-09	-1.72936e-10	-1.1998	2.45426e-05	-1.72936e-10	-1.33121	6.59614e-05	-1.72936e-10	-1.31399
45376619	chr1:45376619:A:T	1.02779e-09	-1.76868	-5.64276e-10	2.67325e-05	-1.24574	-5.64276e-10	7.02976e-05	-1.25032	-5.64276e-10
45377062	chr1:45377062:A:G	1.25431e-09	-1.72936e-10	-1.5695	1.9695e-05	-1.72936e-10	-1.55125	5.06833e-05	-1.72936e-10	-1.57746
45377206	chr1:45377206:C:G	6.61322e-09	0.0929802	-5.64276e-10	2.3471e-05	-1.37585	-5.64276e-10	6.31675e-05	-1.35727	-5.64276e-10
45377213	chr1:45377213:A:T	8.97924e-09	-1.72936e-10	0.398825	0.00491426	-1.72936e-10	3.96828	0.000318873	-1.72936e-10	0.261737
45377479	chr1:45377479:T:C	6.14336e-07	5.78185	-1.1574	0.000216295	0.250732	0.594292	0.000181527	0.298489	-0.60014
45378138	chr1:45378138:A:T	2.30277e-06	7.49049	-1.54471	0.000259596	1.11363	-0.0861239	0.00026249	1.17226	-1.1051
45378575	chr1:45378575:T:C	1.81537e-09	-1.72936e-10	-1.1998	2.45426e-05	-1.72936e-10	-1.33121	6.59614e-05	-1.72936e-10	-1.31399
45378605	chr1:45378605:C:T	2.38202e-09	-1.72936e-10	-0.928142	2.68202e-05	-1.72936e-10	-1.24246	6.44592e-05	-1.72936e-10	-1.33702
45379591	chr1:45379591:A:G	7.84924e-09	-1.72936e-10	0.264326	0.00392078	-1.72936e-10	3.74243	0.000280129	-1.72936e-10	0.132194
45379655	chr1:45379655:G:A	1.94773e-09	-1.72936e-10	-1.12942	2.09851e-05	-1.72936e-10	-1.48781	6.14194e-05	-1.72936e-10	-1.38533
45379894	chr1:45379894:T:A	1.46747e-09	-1.72936e-10	-1.41255	2.32638e-05	-1.72936e-10	-1.38472	6.12864e-05	-1.72936e-10	-1.3875
45380088	chr1:45380088:C:T	1.80364e-09	-1.72936e-10	-1.20628	2.36381e-05	-1.72936e-10	-1.36876	6.61169e-05	-1.72936e-10	-1.31163
45380089	chr1:45380089:G:A	1.63302e-09	-1.72936e-10	-1.30566	2.79857e-05	-1.72936e-10	-1.19993	6.32141e-05	-1.72936e-10	-1.35653
45381111	chr1:45381111:C:G	2.30768e-09	-1.72936e-10	-0.959848	5.17964e-05	-1.72936e-10	-0.584297	0.000101009	-1.72936e-10	-0.887843
45381143	chr1:45381143:G:A	4.37401e-09	-1.72936e-10	-0.320411	0.000151987	-1.72936e-10	0.492176	0.000458027	-1.72936e-10	0.623873
45381260	chr1:45381260:G:A	2.66109e-09	-1.72936e-10	-0.817356	2.89621e-05	-1.72936e-10	-1.16563	6.89065e-05	-1.72936e-10	-1.2703
45381678	chr1:45381678:A:T	5.55089e-08	2.22045	-5.64276e-10	0.00748469	4.389	-5.64276e-10	0.050663	5.3299	-5.64276e-10
45382021	chr1:45382021:T:A	2.99865e-09	-1.72936e-10	-0.697927	3.21195e-05	-1.72936e-10	-1.06215	7.69297e-05	-1.72936e-10	-1.16016
45382309	chr1:45382309:G:A	3.05351e-05	9.76253	-1.23199	0.000227149	2.36418	-1.4702	0.00058689	2.43976	-1.56797
45383259	chr1:45383259:G:T	2.07202e-05	9.55919	-1.41642	0.000180895	2.23427	-1.56797	0.000514621	2.30895	-1.56858
45384120	chr1:45384120:C:A	1.12722e-06	6.40466	-1.17324	0.00029087	0.578815	0.562443	0.000247485	0.630327	-0.622033
45386038	chr1:45386038:C:T	2.16899e-09	-1.02183	-5.64276e-10	2.34892e-05	-1.37508	-5.64276e-10	6.24875e-05	-1.36809	-5.64276e-10
45386394	chr1:45386394:AAGAT:A	1.32269e-09	-1.51643	-5.64276e-10	3.10555e-05	-1.09584	-5.64276e-10	8.29846e-05	-1.0844	-5.64276e-10
45386836	chr1:45386836:T:C	5.15441e-09	-1.72936e-10	-0.156238	0.0021	-1.72936e-10	3.11807	0.000185874	-1.72936e-10	-0.277984
45386843	chr1:45386843:G:A	1.8339e-09	-1.72936e-10	-1.18964	2.34359e-05	-1.72936e-10	-1.37735	5.64188e-05	-1.72936e-10	-1.47025
45386892	chr1:45386892:T:C	3.16729e-05	9.89827	-1.33115	0.000130218	1.89535	-1.55776	0.000367399	1.97852	-1.57513
45386893	chr1:45386893:C:A	2.161e-09	0.249569	-1.27509	3.1278e-05	0.0877901	-1.17649	0.000105485	0.14427	-0.988753
45387023	chr1:45387023:T:C	1.91394e-09	-1.72936e-10	-1.14692	2.05142e-05	-1.72936e-10	-1.5105	6.03568e-05	-1.72936e-10	-1.40278
45387755	chr1:45387755:C:T	3.50482e-09	-1.72936e-10	-0.541952	8.3438e-05	-1.72936e-10	-0.107514	0.000264595	-1.72936e-10	0.075145
45387867	chr1:45387867:C:T	3.54107e-05	10.0062	-1.32752	0.000138227	1.95374	-1.55646	0.000389926	2.03849	-1.57559
45388091	chr1:45388091:C:T	1.89243e-09	-1.72936e-10	-1.15823	2.31874e-05	-1.72936e-10	-1.38801	5.75558e-05	-1.72936e-10	-1.4503
45388243	chr1:45388243:T:C	4.62087e-09	-1.72936e-10	-0.265508	0.000138531	-1.72936e-10	0.399477	0.000281166	-1.72936e-10	0.135889
45388415	chr1:45388415:A:T	2.24428e-06	7.44063	-1.52057	0.000240337	0.65027	0.300154	0.000193183	0.713999	-0.953414
45390793	chr1:45390793:C:T	1.56678e-09	-1.72936e-10	-1.34707	1.92832e-05	-1.72936e-10	-1.57238	5.36325e-05	-1.72936e-10	-1.5209
45391504	chr1:45391504:G:C	7.36931e-07	6.12941	-1.323	0.000142309	0.0492972	0.377083	0.000126515	0.102475	-0.765171
45392346	chr1:45392346:C:A	6.60453e-09	-1.72936e-10	0.091666	9.87279e-05	-1.72936e-10	0.0607489	0.00018191	-1.72936e-10	-0.299542
45393315	chr1:45393315:C:T	1.74367e-09	-1.72936e-10	-1.2401	1.96057e-05	-1.72936e-10	-1.5558	5.56341e-05	-1.72936e-10	-1.48426
45393633	chr1:45393633:C:T	1.88852e-09	-1.72936e-10	-1.1603	2.28412e-05	-1.72936e-10	-1.40305	5.64818e-05	-1.72936e-10	-1.46914
45393660	chr1:45393660:G:A	2.35421e-05	9.4542	-1.18375	0.000107052	1.64448	-1.50278	0.000284505	1.7233	-1.5756
45393671	chr1:45393671:A:G	4.70623e-07	5.92852	-1.57055	7.05454e-05	-0.108135	-0.167227	7.28128e-05	-0.0573394	-1.15782
45394064	chr1:45394064:A:T	1.64068e-09	-1.72936e-10	-1.30098	2.16203e-05	-1.72936e-10	-1.45799	5.33645e-05	-1.72936e-10	-1.52591
45394483	chr1:45394483:CAAACCCATG:C	1.25082e-09	-1.72936e-10	-1.57229	1.92914e-05	-1.72936e-10	-1.57196	5.05867e-05	-1.72936e-10	-1.57937
45394641	chr1:45394641:TA:T	1.22655e-05	8.87432	-1.25586	7.75632e-05	1.35834	-1.53887	0.000212277	1.43417	-1.57933
45394756	chr1:45394756:G:A	1.36862e-09	-1.72936e-10	-1.48229	1.93252e-05	-1.72936e-10	-1.57021	5.07886e-05	-1.72936e-10	-1.57538
45395464	chr1:45395464:C:T	1.70612e-09	-1.72936e-10	-1.26187	2.25846e-05	-1.72936e-10	-1.41435	6.2639e-05	-1.72936e-10	-1.36567
45395973	chr1:45395973:T:G	1.45118e-09	-1.72936e-10	-1.42371	2.01853e-05	-1.72936e-10	-1.52666	5.15975e-05	-1.72936e-10	-1.55958
45396109	chr1:45396109:A:T	1.59336e-09	-1.72936e-10	-1.33025	1.93227e-05	-1.72936e-10	-1.57034	5.27082e-05	-1.72936e-10	-1.53828
45396172	chr1:45396172:C:T	1.89108e-09	-1.72936e-10	-1.15894	2.25948e-05	-1.72936e-10	-1.4139	5.53869e-05	-1.72936e-10	-1.48871
45396813	chr1:45396813:T:G	7.43856e-09	0.210587	-5.64276e-10	2.41535e-05	-1.34719	-5.64276e-10	6.50552e-05	-1.32782	-5.64276e-10
45397031	chr1:45397031:C:T	1.33683e-08	0.796799	-5.64276e-10	3.604e-05	-0.946988	-5.64276e-10	9.8072e-05	-0.917354	-5.64276e-10
45397203	chr1:45397203:T:C	1.96354e-09	-1.72936e-10	-1.12134	2.3421e-05	-1.72936e-10	-1.37799	5.75975e-05	-1.72936e-10	-1.44958
45397347	chr1:45397347:C:T	4.04438e-10	-1.31665	-1.3847	3.97413e-05	0.255773	-1.105	0.000129731	0.600023	-1.23761
45397590	chr1:45397590:C:A	1.69295e-09	-1.72936e-10	-1.26962	1.96523e-05	-1.72936e-10	-1.55342	5.47556e-05	-1.72936e-10	-1.50017
45397643	chr1:45397643:C:T	5.01904e-09	-1.72936e-10	-0.182853	0.00200091	-1.72936e-10	3.06974	0.000181717	-1.72936e-10	-0.300604
45397789	chr1:45397789:C:T	1.65058e-09	-1.72936e-10	-1.29496	1.94934e-05	-1.72936e-10	-1.56154	5.5071e-05	-1.72936e-10	-1.49443
45399023	chr1:45399023:C:A	1.50919e-09	-1.72936e-10	-1.38452	0.000206023	-1.72936e-10	0.796371	0.000131985	-1.72936e-10	-0.620365
45399089	chr1:45399089:C:T	1.68163e-05	9.38323	-1.44921	9.38394e-05	1.58874	-1.57878	0.000282953	1.66893	-1.5267
45399843	chr1:45399843:C:T	4.75921e-09	-1.72936e-10	-0.236009	0.00181721	-1.72936e-10	2.97344	0.000172737	-1.72936e-10	-0.351285
45400019	chr1:45400019:C:T	4.8576e-09	-1.72936e-10	-0.215547	0.00188901	-1.72936e-10	3.01219	0.00017626	-1.72936e-10	-0.331097
45400330	chr1:45400330:A:G	1.63118e-09	-1.72936e-10	-1.30678	2.15185e-05	-1.72936e-10	-1.46271	5.32322e-05	-1.72936e-10	-1.52839
45401328	chr1:45401328:C:T	1.48832e-09	-1.39844	-5.64276e-10	3.54141e-05	-0.96451	-5.64276e-10	9.24331e-05	-0.97657	-5.64276e-10
45401853	chr1:45401853:A:C	5.57268e-09	-1.72936e-10	-0.0782135	0.000145708	-1.72936e-10	0.449983	0.000185806	-1.72936e-10	-0.278354
45401956	chr1:45401956:A:G	1.26501e-09	-1.72936e-10	-1.56101	3.31503e-05	-1.72936e-10	-1.03057	6.26183e-05	-1.72936e-10	-1.366
45402091	chr1:45402091:G:A	1.34224e-09	-1.72936e-10	-1.50175	1.93663e-05	-1.72936e-10	-1.56808	5.06493e-05	-1.72936e-10	-1.57813
45402272	chr1:45402272:T:C	0.000199793	11.8437	-1.43472	0.000603765	3.45089	-1.57932	0.00184389	3.55052	-1.53395
45403362	chr1:45403362:G:C	1.54261e-09	-1.72936e-10	-1.36261	2.07267e-05	-1.72936e-10	-1.50019	5.2e-05	-1.72936e-10	-1.55181
45404199	chr1:45404199:C:T	4.50743e-09	-1.72936e-10	-0.290363	0.00165234	-1.72936e-10	2.87833	0.000162054	-1.72936e-10	-0.415129
45404485	chr1:45404485:A:C	4.57846e-09	-1.72936e-10	-0.274728	0.000163225	-1.72936e-10	0.563513	0.000476866	-1.72936e-10	0.664181
45404607	chr1:45404607:G:A	7.46107e-05	10.6814	-1.25748	0.000203695	2.32823	-1.54322	0.00056851	2.41793	-1.57797
45406990	chr1:45406990:T:C	1.0016e-06	6.50052	-1.38726	0.000144014	0.227905	0.210385	0.000139078	0.285278	-0.853301
45410440	chr1:45410440:C:T	4.35093e-09	-1.72936e-10	-0.325702	0.00155416	-1.72936e-10	2.81707	0.000156866	-1.72936e-10	-0.447663
45410549	chr1:45410549:A:G	5.36576e-09	-1.72936e-10	-0.116053	0.000408131	-1.72936e-10	1.47997	0.000127288	-1.72936e-10	-0.656601
45410618	chr1:45410618:T:A	1.83845e-09	-1.72936e-10	-1.18717	2.21605e-05	-1.72936e-10	-1.43331	5.46153e-05	-1.72936e-10	-1.50274
45411327	chr1:45411327:C:T	6.14409e-05	10.5201	-1.29038	0.000183962	2.23276	-1.54965	0.000516841	2.32172	-1.57704
45411959	chr1:45411959:G:A	5.27029e-09	-1.72936e-10	-0.134004	0.000397958	-1.72936e-10	1.45473	0.000125521	-1.72936e-10	-0.670585
45412214	chr1:45412214:A:C	1.22584e-09	-1.59246	-5.64276e-10	2.72432e-05	-1.22682	-5.64276e-10	7.2772e-05	-1.21572	-5.64276e-10
45412297	chr1:45412297:C:T	2.2423e-09	-1.72936e-10	-0.98859	2.92922e-05	-1.72936e-10	-1.1543	7.89215e-05	-1.72936e-10	-1.1346
45413984	chr1:45413984:C:T	1.86645e-09	-1.72936e-10	-1.17205	2.26038e-05	-1.72936e-10	-1.4135	5.60653e-05	-1.72936e-10	-1.47654
45414402	chr1:45414402:G:A	4.16071e-09	-1.72936e-10	-0.370404	0.00142577	-1.72936e-10	2.73085	0.000150315	-1.72936e-10	-0.49032
45414619	chr1:45414619:T:C	4.9371e-09	-1.72936e-10	-0.199312	0.000179779	-1.72936e-10	0.66011	0.000526083	-1.72936e-10	0.762403
45414755	chr1:45414755:G:C	6.25309e-09	-1.72936e-10	0.0369859	0.000500671	-1.72936e-10	1.68433	0.00014229	-1.72936e-10	-0.545189
45414853	chr1:45414853:C:G	1.24684e-09	-1.72936e-10	-1.57548	1.92614e-05	-1.72936e-10	-1.57351	5.0658e-05	-1.72936e-10	-1.57796
45414997	chr1:45414997:C:T	2.62596e-05	9.70322	-1.32352	0.000108376	1.71038	-1.5564	0.000310894	1.794	-1.5576
45415079	chr1:45415079:C:T	7.35026e-07	6.23573	-1.43191	9.01305e-05	0.0659654	-0.0963254	0.000108544	0.121359	-0.93726
45415590	chr1:45415590:G:A	3.81374e-05	9.94452	-1.19166	0.000134368	1.85599	-1.48703	0.00035238	1.94104	-1.57938
45415790	chr1:45415790:C:A	1.42221e-09	-1.72936e-10	-1.44388	2.38846e-05	-1.72936e-10	-1.35838	5.62337e-05	-1.72936e-10	-1.47354
45416487	chr1:45416487:A:T	4.68951e-09	-0.250762	-5.64276e-10	2.1475e-05	-1.46473	-5.64276e-10	5.63695e-05	-1.47113	-5.64276e-10
45417076	chr1:45417076:G:A	3.81137e-09	-1.72936e-10	-0.458101	0.000128981	-1.72936e-10	0.328048	0.000372442	-1.72936e-10	0.417025
45417842	chr1:45417842:C:T	1.60693e-09	0.233512	-1.55528	4.78781e-06	-1.3948	-1.57074	1.28258e-05	-1.37246	-1.57914
45417893	chr1:45417893:C:T	9.54605e-07	6.5145	-1.44929	9.77771e-05	0.199462	-0.148389	0.000120059	0.256812	-0.971882
45417894	chr1:45417894:A:G	1.6165e-09	-1.72936e-10	-1.31583	1.92805e-05	-1.72936e-10	-1.57252	5.35561e-05	-1.72936e-10	-1.52233
45417971	chr1:45417971:C:G	7.07091e-07	6.19004	-1.42497	9.00636e-05	0.0443047	-0.075407	0.000107727	0.0993528	-0.922804
45418064	chr1:45418064:A:G	4.58368e-09	-1.72936e-10	-0.273589	0.00171325	-1.72936e-10	2.91453	0.000164957	-1.72936e-10	-0.397369
45418404	chr1:45418404:A:G	3.51364e-09	-1.72936e-10	-0.539438	9.53853e-05	-1.72936e-10	0.0263057	0.000201495	-1.72936e-10	-0.197291
45419098	chr1:45419098:C:T	2.07315e-09	-1.72936e-10	-1.06702	2.41758e-05	-1.72936e-10	-1.34627	5.91927e-05	-1.72936e-10	-1.42226
45419251	chr1:45419251:C:T	1.84884e-09	-1.72936e-10	-1.18153	2.49416e-05	-1.72936e-10	-1.31508	6.66444e-05	-1.72936e-10	-1.30369
45419268	chr1:45419268:G:A	1.99704e-09	-1.72936e-10	-1.10443	2.35795e-05	-1.72936e-10	-1.37124	5.80015e-05	-1.72936e-10	-1.44259
45419459	chr1:45419459:A:G	9.00426e-09	-1.72936e-10	0.401607	0.000344805	-1.72936e-10	1.31136	0.00142979	-1.72936e-10	1.76223
45419624	chr1:45419624:G:A	2.00085e-09	-1.72936e-10	-1.10252	2.36098e-05	-1.72936e-10	-1.36996	5.80891e-05	-1.72936e-10	-1.44108
45420199	chr1:45420199:AC:A	1.24807e-09	-1.72936e-10	-1.57449	1.92196e-05	-1.72936e-10	-1.57569	5.06543e-05	-1.72936e-10	-1.57803
45420323	chr1:45420323:G:A	1.24781e-09	-1.72936e-10	-1.5747	1.92165e-05	-1.72936e-10	-1.57585	5.06599e-05	-1.72936e-10	-1.57792
45420434	chr1:45420434:G:T	1.24707e-09	-1.72936e-10	-1.5753	1.92659e-05	-1.72936e-10	-1.57328	5.06526e-05	-1.72936e-10	-1.57806
45420960	chr1:45420960:T:C	2.26499e-09	-1.72936e-10	-0.978521	2.79683e-05	-1.72936e-10	-1.20055	7.94589e-05	-1.72936e-10	-1.12782
45421136	chr1:45421136:T:C	4.03982e-09	-1.72936e-10	-0.399892	0.00135088	-1.72936e-10	2.6769	0.0001463	-1.72936e-10	-0.5174
45421219	chr1:45421219:A:G	5.65328e-10	-1.16416	-1.20228	7.38205e-06	-1.77125	-0.761318	1.49365e-05	-1.77018	-1.02907
45421373	chr1:45421373:A:G	4.23371e-09	-1.72936e-10	-0.353012	0.00148208	-1.72936e-10	2.76958	0.000153095	-1.72936e-10	-0.471999
45421838	chr1:45421838:G:A	1.24715e-09	-1.72936e-10	-1.57523	1.92672e-05	-1.72936e-10	-1.57321	5.06506e-05	-1.72936e-10	-1.5781
45422904	chr1:45422904:C:G	5.35175e-09	-1.72936e-10	-0.118667	0.000401772	-1.72936e-10	1.46427	0.00012598	-1.72936e-10	-0.666933
45423164	chr1:45423164:G:T	1.57608e-09	-1.72936e-10	-1.34115	2.02774e-05	-1.72936e-10	-1.52211	5.77457e-05	-1.72936e-10	-1.44701
45423426	chr1:45423426:G:A	6.46243e-09	-1.72936e-10	0.0699146	0.00339221	-1.72936e-10	3.59762	0.000249659	-1.72936e-10	0.0170404
45423496	chr1:45423496:G:A	4.08379e-09	-1.72936e-10	-0.389065	0.00121686	-1.72936e-10	2.57241	0.000139121	-1.72936e-10	-0.567709
45423794	chr1:45423794:T:C	2.50759e-09	-1.72936e-10	-0.876767	3.20722e-05	-1.72936e-10	-1.06363	8.63579e-05	-1.72936e-10	-1.04456
45424057	chr1:45424057:C:T	3.96487e-09	-1.72936e-10	-0.418618	0.000110198	-1.72936e-10	0.170658	0.000120755	-1.72936e-10	-0.709291
45424483	chr1:45424483:T:C	1.7312e-08	1.88082	-0.825512	8.69688e-05	-1.62288	1.55681	6.18174e-05	-1.62021	0.241337
45424511	chr1:45424511:T:C	3.6913e-05	9.91294	-1.19271	0.000130907	1.83032	-1.48745	0.000343363	1.9151	-1.57937
45424727	chr1:45424727:C:T	7.80754e-07	6.31481	-1.45064	8.81077e-05	0.0985655	-0.151624	0.00010812	0.154455	-0.974265
45424737	chr1:45424737:C:G	2.08989e-09	-1.72936e-10	-1.05898	2.43408e-05	-1.72936e-10	-1.33946	5.95062e-05	-1.72936e-10	-1.41698
45425757	chr1:45425757:C:G	1.51191e-09	-1.72936e-10	-1.38272	1.91508e-05	-1.72936e-10	-1.57928	5.20847e-05	-1.72936e-10	-1.55018
45425786	chr1:45425786:C:T	3.93734e-05	9.98939	-1.20464	0.000135855	1.87326	-1.4933	0.000358695	1.95853	-1.57911
45425790	chr1:45425790:G:A	1.51526e-09	-1.72936e-10	-1.3805	1.9152e-05	-1.72936e-10	-1.57921	5.21241e-05	-1.72936e-10	-1.54943
45425887	chr1:45425887:G:A	4.50576e-09	-1.72936e-10	-0.290734	0.00166486	-1.72936e-10	2.88588	0.000162418	-1.72936e-10	-0.412882
45426086	chr1:45426086:G:A	7.64272e-07	6.2714	-1.42856	9.26969e-05	0.0829941	-0.0852778	0.000111263	0.138592	-0.929752
45426372	chr1:45426372:C:T	1.57563e-09	-1.72936e-10	-1.34143	1.92118e-05	-1.72936e-10	-1.57609	5.29432e-05	-1.72936e-10	-1.53384
45426710	chr1:45426710:T:C	3.42839e-10	-1.5646	-1.30199	7.36197e-06	-1.22463	-1.31067	2.22085e-05	-1.19895	-1.20363
45427037	chr1:45427037:G:A	2.55872e-09	-1.72936e-10	-0.856582	3.08459e-05	-1.72936e-10	-1.10261	8.83515e-05	-1.72936e-10	-1.02173
45428139	chr1:45428139:G:A	1.07157e-09	-0.154574	-1.57239	9.50563e-05	1.59234	-1.56948	0.000267498	1.66513	-1.57908
45428701	chr1:45428701:G:A	3.17441e-09	-1.72936e-10	-0.64097	8.51654e-05	-1.72936e-10	-0.0870229	9.98488e-05	-1.72936e-10	-0.899398
45428947	chr1:45428947:A:G	1.70405e-09	-1.72936e-10	-1.26308	1.95058e-05	-1.72936e-10	-1.56091	5.51079e-05	-1.72936e-10	-1.49376
45429219	chr1:45429219:G:T	5.91174e-08	3.76671	-1.48327	6.26146e-06	-1.11776	-1.57944	1.87322e-05	-1.11073	-1.46208
45429481	chr1:45429481:A:C	9.69767e-08	2.77838	-5.64276e-10	0.000156364	0.52057	-5.64276e-10	0.000431335	0.563829	-5.64276e-10
45430376	chr1:45430376:A:G	4.14237e-10	-1.35805	-1.31936	8.9482e-06	-0.981042	-1.35912	2.57055e-05	-0.950338	-1.30601
45430627	chr1:45430627:C:T	4.11172e-09	-1.72936e-10	-0.382248	0.00140069	-1.72936e-10	2.7131	0.000148916	-1.72936e-10	-0.499674
45430836	chr1:45430836:T:C	1.07111e-09	-1.7274	-5.64276e-10	4.24766e-05	-0.782666	-5.64276e-10	0.000114177	-0.765308	-5.64276e-10
45430861	chr1:45430861:C:T	1.8581e-09	-1.72936e-10	-1.17654	4.04299e-05	-1.72936e-10	-0.832049	7.85176e-05	-1.72936e-10	-1.13973
45431107	chr1:45431107:G:A	5.28172e-10	-1.18371	-1.25071	1.20581e-05	-0.742179	-1.2997	3.5061e-05	-0.707328	-1.23864
45431113	chr1:45431113:C:T	1.49668e-09	-1.72936e-10	-1.39284	1.91475e-05	-1.72936e-10	-1.57945	5.18717e-05	-1.72936e-10	-1.55428
45431248	chr1:45431248:C:T	2.26018e-10	-1.74493	-1.5383	2.79634e-05	0.373766	-1.57449	8.02202e-05	0.424886	-1.54317
45431863	chr1:45431863:A:G	4.2037e-09	-1.72936e-10	-0.360126	0.00146247	-1.72936e-10	2.75626	0.000152019	-1.72936e-10	-0.479049
45432404	chr1:45432404:T:C	4.21682e-09	-1.72936e-10	-0.35701	0.00147111	-1.72936e-10	2.76215	0.000152383	-1.72936e-10	-0.476662
45432406	chr1:45432406:C:T	2.17246e-09	-1.02023	-5.64276e-10	9.53498e-05	0.0259334	-5.64276e-10	0.000257496	0.0479478	-5.64276e-10
45432519	chr1:45432519:A:G	1.81227e-08	1.8918	-0.790722	8.18559e-05	-1.56842	1.44177	6.33927e-05	-1.56654	0.21283
45433442	chr1:45433442:G:A	2.83224e-05	9.63159	-1.17627	0.000113604	1.67587	-1.47477	0.000293676	1.75876	-1.57934
45433506	chr1:45433506:G:A	2.57885e-10	-1.74701	-1.40432	1.43627e-05	-0.322584	-1.5444	3.82981e-05	-0.281142	-1.57651
45433744	chr1:45433744:A:G	2.96606e-10	-1.61196	-1.39948	5.74617e-06	-1.3426	-1.44048	1.62514e-05	-1.32057	-1.39431
45433959	chr1:45433959:T:G	4.58203e-09	-1.72936e-10	-0.273949	0.000167239	-1.72936e-10	0.587803	0.000446924	-1.72936e-10	0.599332
45434123	chr1:45434123:A:G	3.86048e-05	9.99072	-1.22568	0.000131627	1.8591	-1.51075	0.000354306	1.94444	-1.57733
45434442	chr1:45434442:C:A	1.04793e-08	1.88996	-1.33665	0.000341947	2.52191	-1.21887	0.00088974	2.61695	-1.32907
45434518	chr1:45434518:T:C	3.09312e-10	-1.59526	-1.37424	5.99977e-06	-1.31667	-1.42323	1.70674e-05	-1.29396	-1.37193
45434723	chr1:45434723:T:C	1.04657e-08	-1.72936e-10	0.552013	0.000411989	-1.72936e-10	1.48938	0.00172353	-1.72936e-10	1.94907
45435276	chr1:45435276:G:A	3.00401e-10	-1.42758	-1.57114	7.40273e-06	-1.0419	-1.48787	1.83674e-05	-1.01341	-1.57906
45435698	chr1:45435698:G:A	3.50621e-08	2.56319	-0.802162	9.75769e-05	-1.43789	1.48692	7.34013e-05	-1.43516	0.228046
45436734	chr1:45436734:T:C	4.51155e-08	3.38563	-1.3725	7.10735e-05	-1.25405	0.986145	4.78329e-05	-1.24802	-0.387321
45437614	chr1:45437614:C:T	2.29143e-08	0.852114	0.483555	0.000156124	-0.524198	1.04323	0.000316565	-0.493626	0.748101
45437816	chr1:45437816:C:T	3.25281e-10	-1.37008	-1.54907	8.59503e-06	-0.962341	-1.41809	2.01151e-05	-0.93245	-1.56913
45439143	chr1:45439143:A:G	3.20768e-10	-1.37483	-1.5583	8.35529e-06	-0.968837	-1.43989	1.98839e-05	-0.939054	-1.57409
45439417	chr1:45439417:T:C	6.28369e-09	-1.72936e-10	0.0418662	0.00393434	-1.72936e-10	3.74588	0.000214392	-1.72936e-10	-0.135248
45440710	chr1:45440710:G:A	2.00155e-09	-1.72936e-10	-1.10217	2.30831e-05	-1.72936e-10	-1.39252	5.76848e-05	-1.72936e-10	-1.44806
45441466	chr1:45441466:C:T	2.4443e-10	-1.75139	-1.45352	1.4571e-05	-0.288523	-1.56406	3.95506e-05	-0.246668	-1.57881
45441508	chr1:45441508:A:G	7.79579e-05	10.6453	-1.17748	0.000177414	2.14747	-1.50061	0.000476595	2.23586	-1.57225
45442591	chr1:45442591:T:C	2.3203e-10	-1.75623	-1.50075	1.49854e-05	-0.245462	-1.57908	4.2225e-05	-0.203068	-1.55697
45443102	chr1:45443102:G:A	1.39201e-09	-1.72936e-10	-1.46534	3.28944e-05	-1.72936e-10	-1.03831	5.91259e-05	-1.72936e-10	-1.42339
45443110	chr1:45443110:C:T	7.25139e-05	10.6088	-1.21334	0.000174623	2.13316	-1.50215	0.000470797	2.22139	-1.57001
45443125	chr1:45443125:A:AT	7.12704e-05	10.5872	-1.20909	0.00017037	2.12028	-1.51393	0.000466049	2.20853	-1.56729
45444230	chr1:45444230:C:T	1.29037e-09	-1.72936e-10	-1.54116	2.25314e-05	-1.72936e-10	-1.41671	5.63038e-05	-1.72936e-10	-1.47229
45444322	chr1:45444322:A:G	7.1065e-05	10.5861	-1.21087	0.000172647	2.12065	-1.50102	0.000464703	2.20875	-1.5704
45444916	chr1:45444916:C:CT	3.76903e-10	-1.75807	-1.01379	2.05564e-05	-0.241884	-1.26656	5.17605e-05	-0.199555	-1.35687
45444988	chr1:45444988:TC:T	4.34423e-08	2.71416	-0.738817	0.000113888	-1.43914	1.64274	8.27992e-05	-1.43459	0.347947
45446055	chr1:45446055:G:T	3.38432e-09	-0.576937	-5.64276e-10	2.10842e-05	-1.4831	-5.64276e-10	5.56007e-05	-1.48486	-5.64276e-10
45446333	chr1:45446333:C:T	6.83253e-05	10.568	-1.23208	0.000169162	2.10967	-1.51043	0.000461258	2.19764	-1.56674
45446590	chr1:45446590:A:T	9.9931e-09	0.505805	-5.64276e-10	0.0010971	2.4688	-5.64276e-10	0.00594686	3.18756	-5.64276e-10
45446723	chr1:45446723:C:T	2.51378e-09	-1.72936e-10	-0.874303	0.000469153	-1.72936e-10	1.61931	7.64268e-05	-1.72936e-10	-1.16672
45447226	chr1:45447226:A:C	4.97623e-08	3.44987	-1.3387	8.1343e-05	-1.23385	1.10091	5.28961e-05	-1.2277	-0.307029
45447768	chr1:45447768:C:T	1.38851e-09	-1.72936e-10	-1.46786	3.2394e-05	-1.72936e-10	-1.05364	5.85184e-05	-1.72936e-10	-1.43371
45448188	chr1:45448188:T:C	6.50511e-05	10.4689	-1.18206	0.000158795	2.04175	-1.50576	0.000428846	2.12894	-1.5709
45448376	chr1:45448376:A:T	4.95121e-08	3.45331	-1.34718	7.91882e-05	-1.23208	1.07229	5.1968e-05	-1.22591	-0.32652
45448668	chr1:45448668:A:G	5.81228e-09	-1.72936e-10	-0.0361177	0.0034323	-1.72936e-10	3.60937	0.000199492	-1.72936e-10	-0.207283
45449092	chr1:45449092:G:A	1.40583e-09	-1.72936e-10	-1.45546	3.32752e-05	-1.72936e-10	-1.0268	5.93578e-05	-1.72936e-10	-1.41947
45449467	chr1:45449467:CA:C	1.55428e-09	-1.72936e-10	-1.35508	1.91503e-05	-1.72936e-10	-1.5793	5.26189e-05	-1.72936e-10	-1.53998
45450220	chr1:45450220:A:T	5.1742e-08	3.47872	-1.32854	8.47716e-05	-1.223	1.13134	5.46007e-05	-1.21674	-0.286264
45450250	chr1:45450250:G:A	2.70119e-10	-1.6637	-1.44129	9.21456e-06	-1.09504	-1.21579	2.13181e-05	-1.0883	-1.3552
45450389	chr1:45450389:G:A	8.5328e-05	10.8154	-1.25727	0.000151711	2.01618	-1.52583	0.000421873	2.101	-1.55935
45450934	chr1:45450934:C:T	2.89136e-09	-1.72936e-10	-0.734364	8.74299e-05	-1.72936e-10	-0.0607815	8.94404e-05	-1.72936e-10	-1.00948
45451223	chr1:45451223:T:G	4.11771e-09	-1.72936e-10	-0.380792	0.000148225	-1.72936e-10	0.467115	0.000373997	-1.72936e-10	0.421192
45451610	chr1:45451610:C:T	3.61629e-09	-0.510643	-5.64276e-10	3.26227e-05	-1.04661	-5.64276e-10	9.21583e-05	-0.979547	-5.64276e-10
45451841	chr1:45451841:C:G	1.19341e-08	2.00746	-1.32415	0.000377299	2.60819	-1.20677	0.000981748	2.70299	-1.31671
45453562	chr1:45453562:A:C	9.90222e-05	10.9796	-1.27262	0.000165284	2.10801	-1.53196	0.000464837	2.19396	-1.55533
45453787	chr1:45453787:A:G	7.40164e-09	0.205611	-5.64276e-10	2.43115e-05	-1.34067	-5.64276e-10	6.54688e-05	-1.32148	-5.64276e-10
45454133	chr1:45454133:T:C	5.40593e-09	1.45214	-1.56073	7.58741e-05	1.34269	-1.54524	0.000209675	1.41657	-1.57407
45455041	chr1:45455041:A:G	1.06905e-09	-1.72932	-5.64276e-10	1.59107e-05	-1.76462	-5.64276e-10	4.19633e-05	-1.76626	-5.64276e-10
45456444	chr1:45456444:G:A	3.13016e-10	-1.41019	-1.5474	7.60604e-06	-1.09664	-1.40604	1.7567e-05	-1.07065	-1.56638
45457996	chr1:45457996:T:C	3.23731e-10	-1.38457	-1.53936	7.9962e-06	-1.06442	-1.38824	1.82489e-05	-1.03783	-1.56112
45458179	chr1:45458179:C:G	3.21506e-10	-1.39233	-1.53851	8.49414e-06	-0.995006	-1.39724	1.95699e-05	-0.965733	-1.56333
45458307	chr1:45458307:G:A	5.96634e-09	-1.72936e-10	-0.00995699	0.00360085	-1.72936e-10	3.65731	0.000204514	-1.72936e-10	-0.182421
45458537	chr1:45458537:C:T	3.12076e-10	-1.42022	-1.54038	7.60549e-06	-1.1127	-1.39005	1.73622e-05	-1.08701	-1.56175
45458558	chr1:45458558:C:T	0.000109153	11.0425	-1.23811	0.000171852	2.14636	-1.53135	0.000481183	2.2328	-1.55961
45459546	chr1:45459546:A:T	4.00887e-09	-0.407581	-5.64276e-10	1.70829e-05	-1.69354	-5.64276e-10	4.48302e-05	-1.70017	-5.64276e-10
45459837	chr1:45459837:T:C	4.78975e-08	-1.72936e-10	2.07297	0.000390138	-1.72936e-10	1.43488	0.00158571	-1.72936e-10	1.86573
45460259	chr1:45460259:A:T	6.51349e-08	3.69892	-1.31855	9.42159e-05	-1.1459	1.15987	6.02638e-05	-1.13918	-0.265142
45460679	chr1:45460679:G:C	2.14401e-09	-1.72936e-10	-1.03341	2.46814e-05	-1.72936e-10	-1.32557	6.00135e-05	-1.72936e-10	-1.40849
45460691	chr1:45460691:C:T	3.0759e-10	-1.44159	-1.53348	7.49617e-06	-1.14152	-1.37571	1.69383e-05	-1.11638	-1.5571
45460823	chr1:45460823:C:G	8.92481e-05	10.8498	-1.24669	0.000155401	2.0359	-1.52151	0.000429335	2.12103	-1.56185
45461845	chr1:45461845:G:T	6.70778e-06	8.37553	-1.36059	0.000499468	0.838756	0.843169	0.000351417	0.90629	-0.547371
45463240	chr1:45463240:T:G	2.19818e-09	-1.72936e-10	-1.00846	2.63727e-05	-1.72936e-10	-1.25929	8.44201e-05	-1.72936e-10	-1.06725
45463917	chr1:45463917:C:T	5.04981e-08	2.76142	-0.635577	0.000140417	-1.42583	1.83883	9.7801e-05	-1.42122	0.501101
45464366	chr1:45464366:A:G	2.96123e-10	-1.44327	-1.5698	7.33192e-06	-1.06464	-1.47474	1.79546e-05	-1.03641	-1.5788
45464574	chr1:45464574:C:T	8.47583e-05	10.4973	-0.945815	0.000175246	2.0486	-1.41402	0.000428078	2.13554	-1.57929
45465578	chr1:45465578:G:C	2.12352e-09	-1.72936e-10	-1.04302	2.57067e-05	-1.72936e-10	-1.28487	8.17686e-05	-1.72936e-10	-1.09916
45465750	chr1:45465750:A:G	5.42496e-09	-1.72936e-10	-0.105079	0.00270259	-1.72936e-10	3.37035	0.000182827	-1.72936e-10	-0.294513
45466592	chr1:45466592:G:A	3.19069e-10	-1.37766	-1.56078	8.25719e-06	-0.974324	-1.44621	1.97475e-05	-0.944695	-1.57533
45467215	chr1:45467215:T:C	3.03151e-10	-1.43914	-1.55047	7.7817e-06	-1.0591	-1.42074	1.8215e-05	-1.03086	-1.56995
45468890	chr1:45468890:G:A	3.01987e-10	-1.44747	-1.54599	7.76371e-06	-1.07102	-1.41114	1.80407e-05	-1.04302	-1.5674
45469546	chr1:45469546:T:C	4.76097e-08	-1.72936e-10	2.06695	0.00038857	-1.72936e-10	1.43085	0.00157748	-1.72936e-10	1.86053
45470345	chr1:45470345:C:G	3.19066e-10	-1.4168	-1.52165	8.48223e-06	-1.03001	-1.36364	1.90908e-05	-1.00136	-1.55249
45470613	chr1:45470613:C:T	3.00095e-10	-1.44189	-1.55786	7.61316e-06	-1.06267	-1.43907	1.80766e-05	-1.03449	-1.57394
45470668	chr1:45470668:C:T	1.24939e-09	-1.72936e-10	-1.57343	2.00911e-05	-1.72936e-10	-1.53134	5.06265e-05	-1.72936e-10	-1.57858
45470679	chr1:45470679:G:A	7.74913e-05	10.3805	-0.918636	0.00016672	1.9848	-1.4001	0.00040164	2.07108	-1.57858
45471033	chr1:45471033:C:T	3.09484e-10	-1.43393	-1.535	8.05505e-06	-1.05498	-1.39034	1.84467e-05	-1.02697	-1.5612
45471612	chr1:45471612:T:C	1.85104e-09	-1.72936e-10	-1.18034	2.33002e-05	-1.72936e-10	-1.38316	6.12591e-05	-1.72936e-10	-1.38794
45471656	chr1:45471656:T:G	2.35876e-09	-1.72936e-10	-0.937956	6.56005e-05	-1.72936e-10	-0.348035	7.64931e-05	-1.72936e-10	-1.16585
45472023	chr1:45472023:G:A	4.92592e-05	10.2975	-1.28875	0.000141701	1.95737	-1.53527	0.000400989	2.04355	-1.55267
45472078	chr1:45472078:C:T	3.6377e-08	2.58155	-0.783705	0.000100773	-1.47419	1.55544	7.47894e-05	-1.46977	0.281394
45472359	chr1:45472359:A:T	2.54494e-09	-1.72936e-10	-0.861983	7.27769e-05	-1.72936e-10	-0.24422	8.14189e-05	-1.72936e-10	-1.10345
45472714	chr1:45472714:C:T	3.94072e-10	-1.21651	-1.5108	1.62278e-05	-0.176286	-1.56861	4.37087e-05	-0.14606	-1.57945
45473464	chr1:45473464:C:T	2.44012e-10	-1.74155	-1.46508	1.3582e-05	-0.354969	-1.56791	3.70013e-05	-0.314385	-1.57772
45473672	chr1:45473672:T:C	1.92515e-09	-1.72936e-10	-1.14109	2.47942e-05	-1.72936e-10	-1.32101	6.90202e-05	-1.72936e-10	-1.26866
45474170	chr1:45474170:C:A	1.03541e-09	-1.76129	-5.64276e-10	1.61563e-05	-1.74931	-5.64276e-10	4.26068e-05	-1.75104	-5.64276e-10
45474458	chr1:45474458:C:T	2.7826e-10	-1.69353	-1.38176	9.55089e-06	-1.15171	-1.12327	2.16817e-05	-1.14482	-1.28177
45474495	chr1:45474495:C:T	2.80424e-09	-1.72936e-10	-0.764957	0.000549115	-1.72936e-10	1.77669	8.26377e-05	-1.72936e-10	-1.08859
45474521	chr1:45474521:C:T	2.82548e-09	-1.72936e-10	-0.757412	8.48089e-05	-1.72936e-10	-0.0912181	8.776e-05	-1.72936e-10	-1.02845
45475082	chr1:45475082:AG:A	2.95157e-10	-1.43707	-1.57927	7.05092e-06	-1.0385	-1.53997	1.85974e-05	-1.01034	-1.56969
45475453	chr1:45475453:T:C	3.00422e-10	-1.44978	-1.54887	7.67845e-06	-1.07631	-1.41689	1.79033e-05	-1.04913	-1.56894
45475549	chr1:45475549:A:G	2.68348e-09	-1.72936e-10	-0.808974	7.90635e-05	-1.72936e-10	-0.161367	8.4168e-05	-1.72936e-10	-1.07024
45475677	chr1:45475677:G:T	7.54223e-05	10.5044	-1.06968	0.000165273	2.05187	-1.47589	0.000431614	2.1388	-1.57433
45476198	chr1:45476198:G:T	2.94754e-09	-1.72936e-10	-0.71512	8.978e-05	-1.72936e-10	-0.0342558	9.08969e-05	-1.72936e-10	-0.993329
45476420	chr1:45476420:A:G	4.27669e-07	4.94553	-0.683267	0.000195283	1.67654	-0.933711	0.00046797	1.71992	-1.07457
45477278	chr1:45477278:C:A	3.22269e-09	-1.72936e-10	-0.625875	0.00179213	-1.72936e-10	2.95954	0.000115587	-1.72936e-10	-0.753033
45477322	chr1:45477322:T:A	1.79976e-09	-1.72936e-10	-1.20844	0.000327147	-1.72936e-10	1.25879	6.04428e-05	-1.72936e-10	-1.40136
45477484	chr1:45477484:T:C	2.13622e-10	-1.7633	-1.57633	3.75807e-06	-1.7434	-1.46431	9.10403e-06	-1.7151	-1.57924
45477796	chr1:45477796:C:A	3.48977e-09	-1.72936e-10	-0.546255	0.00213587	-1.72936e-10	3.13501	0.000124393	-1.72936e-10	-0.679611
45478081	chr1:45478081:C:T	1.05364e-09	-1.74384	-5.64276e-10	1.61305e-05	-1.75091	-5.64276e-10	4.26244e-05	-1.75063	-5.64276e-10
45478646	chr1:45478646:G:C	1.2615e-09	-1.72936e-10	-1.56379	2.16669e-05	-1.72936e-10	-1.45583	6.1643e-05	-1.72936e-10	-1.3817
45478787	chr1:45478787:A:G	1.55237e-09	-1.72936e-10	-1.35631	3.32236e-05	-1.72936e-10	-1.02836	6.84826e-05	-1.72936e-10	-1.27648
45478852	chr1:45478852:T:C	3.01838e-09	-1.72936e-10	-0.691369	0.00155284	-1.72936e-10	2.81622	0.000108355	-1.72936e-10	-0.817642
45479423	chr1:45479423:A:G	2.87666e-09	-1.72936e-10	-0.739459	8.73997e-05	-1.72936e-10	-0.061126	8.87218e-05	-1.72936e-10	-1.01755
45480081	chr1:45480081:CAA:C	2.46059e-10	-1.77937	-1.41891	6.44149e-06	-1.7752	-0.893655	1.07898e-05	-1.76291	-1.36155
45480226	chr1:45480226:C:T	8.82204e-07	6.54829	-1.56196	9.52307e-05	0.527004	-0.502319	0.000141205	0.762243	-1.31508
45480896	chr1:45480896:G:A	2.43905e-09	-1.72936e-10	-0.904483	3.03671e-05	-1.72936e-10	-1.11826	8.55394e-05	-1.72936e-10	-1.05408
45480964	chr1:45480964:G:T	9.9212e-07	6.64975	-1.546	9.06248e-05	0.580927	-0.605818	0.000142426	0.81876	-1.36299
45480982	chr1:45480982:T:C	2.25134e-10	-1.77211	-1.51503	4.45917e-06	-1.75924	-1.27741	9.59466e-06	-1.73684	-1.50501
45481342	chr1:45481342:G:A	3.0967e-09	-1.72936e-10	-0.665754	0.00164737	-1.72936e-10	2.87532	0.000111156	-1.72936e-10	-0.792123
45481748	chr1:45481748:C:T	2.43641e-10	-1.77932	-1.42883	6.33543e-06	-1.77487	-0.910589	1.06904e-05	-1.76228	-1.37143
45483005	chr1:45483005:C:T	3.13668e-09	0.919646	-1.57257	3.85642e-05	0.665272	-1.54457	0.000128258	0.727294	-1.3763
45483271	chr1:45483271:A:G	2.95194e-09	-1.72936e-10	-0.713627	9.07715e-05	-1.72936e-10	-0.023273	9.06281e-05	-1.72936e-10	-0.996291
45485420	chr1:45485420:C:T	1.70637e-09	-1.72936e-10	-1.26172	3.53831e-05	-1.72936e-10	-0.965385	6.35989e-05	-1.72936e-10	-1.35046
45485483	chr1:45485483:A:G	2.33137e-10	-1.77887	-1.47335	5.76743e-06	-1.77267	-1.00672	1.01966e-05	-1.7582	-1.4228
45485652	chr1:45485652:G:A	5.04601e-09	-1.72936e-10	-0.177492	0.000136222	-1.72936e-10	0.382668	0.000289139	-1.72936e-10	0.163853
45486394	chr1:45486394:G:A	2.42684e-10	-1.77854	-1.43355	6.30278e-06	-1.77158	-0.91905	1.07024e-05	-1.75627	-1.37631
45486899	chr1:45486899:C:T	3.93163e-10	-1.73541	-0.994209	2.62055e-05	-1.76348	0.497829	1.20615e-05	-1.77527	-1.23776
45488361	chr1:45488361:G:A	3.78944e-07	5.60866	-1.46737	9.28604e-05	0.080786	-0.0813066	0.000129995	0.292069	-0.92763
45488960	chr1:45488960:C:T	2.5931e-10	-1.57851	-1.56731	6.07887e-06	-1.31944	-1.40736	1.58142e-05	-1.19729	-1.54485
45488978	chr1:45488978:C:T	3.99652e-07	5.66957	-1.47506	9.3098e-05	0.112442	-0.110408	0.000131922	0.325449	-0.946292
45488992	chr1:45488992:G:A	2.97113e-09	-1.72936e-10	-0.707147	0.00149827	-1.72936e-10	2.78044	0.00010696	-1.72936e-10	-0.830605
45489384	chr1:45489384:C:T	2.41168e-10	-1.7791	-1.43925	6.19743e-06	-1.77362	-0.933866	1.05818e-05	-1.7599	-1.38402
45491009	chr1:45491009:G:A	7.71778e-09	-1.72936e-10	0.247436	0.0142871	-1.72936e-10	5.03549	0.000218289	-1.72936e-10	-0.117234
45491028	chr1:45491028:C:A	2.43469e-10	-1.77931	-1.42954	6.33598e-06	-1.77472	-0.910656	1.06925e-05	-1.76198	-1.37153
45491057	chr1:45491057:C:T	4.01484e-09	-1.72936e-10	-0.406094	0.000147974	-1.72936e-10	0.465415	0.000332612	-1.72936e-10	0.303922
45491322	chr1:45491322:A:G	1.41361e-09	-1.72936e-10	-1.44994	1.97766e-05	-1.72936e-10	-1.54712	5.40076e-05	-1.72936e-10	-1.51393
45491489	chr1:45491489:G:A	1.39181e-09	-1.72936e-10	-1.46548	1.95175e-05	-1.72936e-10	-1.56031	5.0705e-05	-1.72936e-10	-1.57703
45491618	chr1:45491618:T:C	2.42062e-10	-1.77876	-1.43589	6.24637e-06	-1.77291	-0.926706	1.06331e-05	-1.75861	-1.38047
45491937	chr1:45491937:G:A	0.000278118	11.0942	-0.354468	0.000165421	1.83959	-1.26271	0.00035204	1.91832	-1.55763
45493111	chr1:45493111:A:G	1.58253e-09	-1.72936e-10	-1.33706	2.09666e-05	-1.72936e-10	-1.48869	5.84314e-05	-1.72936e-10	-1.4352
45493963	chr1:45493963:TAATA:T	3.22597e-09	-1.72936e-10	-0.624858	0.000101689	-1.72936e-10	0.0902999	9.75608e-05	-1.72936e-10	-0.92258
45495161	chr1:45495161:G:A	3.28009e-09	-1.72936e-10	-0.608219	0.000103957	-1.72936e-10	0.112357	9.89216e-05	-1.72936e-10	-0.908728
45496737	chr1:45496737:T:C	0.000361804	11.1763	-0.173569	0.000188493	1.87972	-1.17228	0.000377148	1.95887	-1.52928
45498566	chr1:45498566:T:C	2.45582e-10	-1.77923	-1.42098	6.3956e-06	-1.77697	-0.899036	1.0717e-05	-1.76664	-1.36459
45498741	chr1:45498741:T:C	2.94689e-09	-1.72936e-10	-0.71534	9.03699e-05	-1.72936e-10	-0.0277069	9.06228e-05	-1.72936e-10	-0.99635
45499094	chr1:45499094:T:C	3.31899e-10	-1.44406	-1.45496	3.29732e-05	0.531669	-1.56759	0.000120923	0.86456	-1.57246
45499635	chr1:45499635:G:A	7.73738e-07	6.43263	-1.57749	0.000125878	0.46579	-0.162095	0.000160036	0.697914	-1.12557
45499668	chr1:45499668:T:C	2.44933e-10	-1.77622	-1.42664	6.33001e-06	-1.77935	-0.906968	1.05805e-05	-1.7745	-1.36954
45500626	chr1:45500626:A:G	0.000360732	11.1476	-0.147834	0.000187985	1.86496	-1.16022	0.000373191	1.944	-1.52496
45500910	chr1:45500910:G:A	2.47101e-10	-1.77905	-1.415	6.51244e-06	-1.77356	-0.884339	1.08795e-05	-1.75985	-1.35632
45501357	chr1:45501357:C:T	1.89139e-09	-1.72936e-10	-1.15878	0.000101064	-1.72936e-10	0.0841353	5.93642e-05	-1.72936e-10	-1.41936
45501431	chr1:45501431:A:C	1.96924e-08	-1.72936e-10	1.18414	0.0521208	-1.72936e-10	6.3297	0.000470299	-1.72936e-10	0.650314
45502768	chr1:45502768:G:A	2.13549e-09	-1.0374	-5.64276e-10	2.31793e-05	-1.38836	-5.64276e-10	6.16821e-05	-1.38106	-5.64276e-10
45502832	chr1:45502832:G:A	7.91665e-09	-1.72936e-10	0.272877	0.0148974	-1.72936e-10	5.07732	0.000222318	-1.72936e-10	-0.0989445
45502953	chr1:45502953:C:T	1.2561e-09	-1.72936e-10	-1.56808	1.94203e-05	-1.72936e-10	-1.5653	5.45666e-05	-1.72936e-10	-1.50363
45503014	chr1:45503014:C:G	4.35662e-10	-1.35832	-1.26865	7.4243e-06	-1.00476	-1.5221	1.92873e-05	-0.974752	-1.56886
45503364	chr1:45503364:G:C	2.48761e-10	-1.77922	-1.40813	6.61218e-06	-1.77449	-0.868213	1.09595e-05	-1.76156	-1.34729
45504436	chr1:45504436:A:G	8.66816e-09	-1.72936e-10	0.363566	0.0176897	-1.72936e-10	5.24912	0.000241247	-1.72936e-10	-0.017233
45505160	chr1:45505160:A:G	3.94622e-10	-1.21416	-1.51175	3.25327e-06	-1.77252	-1.57944	8.67609e-06	-1.77512	-1.56737
45505586	chr1:45505586:G:A	1.96689e-09	-1.72936e-10	-1.11964	4.24832e-05	-1.72936e-10	-0.782509	0.000129317	-1.72936e-10	-0.640792
45506087	chr1:45506087:T:C	9.42909e-07	6.58868	-1.5358	8.32817e-05	0.543739	-0.653129	0.000133897	0.779745	-1.38573
45506301	chr1:45506301:G:C	3.45233e-09	-1.72936e-10	-0.557041	0.00207802	-1.72936e-10	3.10755	0.00012261	-1.72936e-10	-0.694046
45507135	chr1:45507135:C:T	3.50763e-09	-1.72936e-10	-0.541149	0.00215682	-1.72936e-10	3.14477	0.000124506	-1.72936e-10	-0.678705
45507452	chr1:45507452:G:C	1.327e-09	-1.72936e-10	-1.51317	2.00814e-05	-1.72936e-10	-1.53183	5.06309e-05	-1.72936e-10	-1.57849
45507763	chr1:45507763:A:AT	2.52759e-10	-1.77936	-1.39205	6.80888e-06	-1.77486	-0.83853	1.11443e-05	-1.76221	-1.32991
45508022	chr1:45508022:C:T	7.47589e-09	-1.72936e-10	0.215593	0.0128057	-1.72936e-10	4.92603	0.000211122	-1.72936e-10	-0.150617
45508256	chr1:45508256:G:A	1.25387e-06	6.83637	-1.49847	8.18074e-05	0.682516	-0.809767	0.000144933	0.925017	-1.4518
45508487	chr1:45508487:C:G	7.09728e-08	2.46621	-5.64276e-10	0.000110258	0.171205	-5.64276e-10	0.00030291	0.210381	-5.64276e-10
45508686	chr1:45508686:T:TAG	2.66241e-09	-1.72936e-10	-0.816861	7.39071e-05	-1.72936e-10	-0.22881	8.31076e-05	-1.72936e-10	-1.08292
45508729	chr1:45508729:A:G	6.2664e-09	-1.72936e-10	0.0391119	0.000275712	-1.72936e-10	1.08774	0.00059234	-1.72936e-10	0.881026
45509104	chr1:45509104:C:T	3.07633e-09	-1.72936e-10	-0.672353	9.34692e-05	-1.72936e-10	0.00601378	9.33171e-05	-1.72936e-10	-0.967053
45509177	chr1:45509177:A:G	1.74485e-09	-1.72936e-10	-1.23942	0.000290677	-1.72936e-10	1.14059	5.89175e-05	-1.72936e-10	-1.42692
45509494	chr1:45509494:A:G	0.000555478	11.6154	-0.183931	0.000219751	2.08758	-1.2267	0.000460517	2.16895	-1.53965
45509628	chr1:45509628:G:A	2.61622e-10	-1.56101	-1.57594	5.96342e-06	-1.34461	-1.40137	1.53757e-05	-1.22573	-1.54454
45510563	chr1:45510563:C:CT	4.68847e-09	-1.72936e-10	-0.250985	0.000179116	-1.72936e-10	0.656415	0.000404036	-1.72936e-10	0.498448
45510809	chr1:45510809:G:A	5.0309e-09	-1.72936e-10	-0.180492	0.000197493	-1.72936e-10	0.754083	0.00043914	-1.72936e-10	0.581764
45510915	chr1:45510915:A:G	2.49218e-10	-1.77922	-1.4063	6.62854e-06	-1.77383	-0.866404	1.09802e-05	-1.76026	-1.34671
45511300	chr1:45511300:C:T	1.01791e-09	-1.77834	-5.64276e-10	2.14313e-05	-1.46677	-5.64276e-10	5.69314e-05	-1.46121	-5.64276e-10
45511456	chr1:45511456:G:T	3.80174e-09	-1.72936e-10	-0.460631	0.000123513	-1.72936e-10	0.284727	0.00011362	-1.72936e-10	-0.770195
45511593	chr1:45511593:T:C	2.92275e-09	-1.72936e-10	-0.723567	8.94058e-05	-1.72936e-10	-0.0384328	9.00158e-05	-1.72936e-10	-1.00307
45512013	chr1:45512013:A:G	2.57131e-10	-1.5848	-1.56946	6.0305e-06	-1.30916	-1.42563	1.58106e-05	-1.18586	-1.55652
45513003	chr1:45513003:T:C	2.62347e-10	-1.77469	-1.35949	7.29027e-06	-1.77928	-0.765802	1.14213e-05	-1.77659	-1.29099
45513251	chr1:45513251:T:C	2.99846e-09	-1.72936e-10	-0.697992	9.21907e-05	-1.72936e-10	-0.00775895	9.18577e-05	-1.72936e-10	-0.982815
45513301	chr1:45513301:A:G	7.88483e-09	-1.72936e-10	0.26885	0.0148891	-1.72936e-10	5.07677	0.000222109	-1.72936e-10	-0.0998859
45513566	chr1:45513566:G:T	2.62848e-10	-1.77513	-1.35714	7.31811e-06	-1.77933	-0.761933	1.14409e-05	-1.77624	-1.28962
45513993	chr1:45513993:C:T	7.71734e-09	-1.72936e-10	0.247379	0.0142975	-1.72936e-10	5.03622	0.000217909	-1.72936e-10	-0.118977
45515190	chr1:45515190:T:G	4.03626e-10	-1.74017	-0.963187	2.89763e-05	-1.76632	0.601185	1.24367e-05	-1.77666	-1.20574
45515267	chr1:45515267:G:C	7.5104e-09	-1.72936e-10	0.220199	0.013572	-1.72936e-10	4.98415	0.000212706	-1.72936e-10	-0.143145
45515408	chr1:45515408:A:G	2.60013e-10	-1.77761	-1.36551	7.22502e-06	-1.77915	-0.774921	1.13922e-05	-1.77318	-1.29695
45515472	chr1:45515472:G:A	4.09207e-10	-1.74014	-0.949486	2.87487e-05	-1.76664	0.593609	1.24665e-05	-1.7768	-1.20321
45515586	chr1:45515586:A:G	2.52932e-10	-1.77469	-1.39604	6.75804e-06	-1.77912	-0.841763	1.10284e-05	-1.77289	-1.32969
45515840	chr1:45515840:T:C	2.55761e-10	-1.77752	-1.38208	6.98234e-06	-1.77916	-0.809074	1.11665e-05	-1.77325	-1.31689
45516636	chr1:45516636:G:A	3.0441e-09	-1.72936e-10	-0.682886	9.41242e-05	-1.72936e-10	0.0129967	9.30443e-05	-1.72936e-10	-0.969979
45516813	chr1:45516813:G:A	0.000477798	11.3607	-0.0798819	0.000207282	1.95209	-1.14963	0.000409998	2.03221	-1.51912
45517172	chr1:45517172:A:G	2.43146e-10	-1.77936	-1.43082	6.2749e-06	-1.77501	-0.920049	1.06349e-05	-1.76251	-1.3764
45517408	chr1:45517408:C:T	8.18777e-07	6.4902	-1.57848	0.000105554	0.488127	-0.360526	0.000147968	0.721167	-1.22723
45517676	chr1:45517676:A:G	2.59758e-10	-1.77932	-1.36477	7.2363e-06	-1.77696	-0.775548	1.14695e-05	-1.7667	-1.29666
45517941	chr1:45517941:G:A	7.63981e-09	-1.72936e-10	0.237282	0.0140029	-1.72936e-10	5.0154	0.000215848	-1.72936e-10	-0.128482
45518228	chr1:45518228:C:T	1.18631e-06	6.78411	-1.5016	8.07993e-05	0.638165	-0.777815	0.000139713	0.87875	-1.44222
45518510	chr1:45518510:A:G	2.91883e-09	-1.72936e-10	-0.724908	2.88958e-05	-1.72936e-10	-1.16792	9.5892e-05	-1.72936e-10	-0.939832
45518681	chr1:45518681:G:A	3.923e-10	-1.73697	-0.994849	2.7305e-05	-1.76465	0.540101	1.21331e-05	-1.77587	-1.23125
45519180	chr1:45519180:ATGT:A	0.000521242	11.4091	-0.041199	0.000222875	1.97771	-1.10272	0.00042752	2.05805	-1.50311
45519860	chr1:45519860:A:T	7.80744e-09	-1.72936e-10	0.258987	0.0146262	-1.72936e-10	5.05895	0.000220259	-1.72936e-10	-0.108251
45519889	chr1:45519889:G:A	0.000399184	11.2353	-0.13423	0.000193487	1.88639	-1.1528	0.000382295	1.96563	-1.52249
45519989	chr1:45519989:C:T	1.47052e-09	-1.72936e-10	-1.41047	1.91782e-05	-1.72936e-10	-1.57785	5.17725e-05	-1.72936e-10	-1.5562
45520044	chr1:45520044:G:A	2.37831e-10	-1.77933	-1.45296	5.9408e-06	-1.77452	-0.97526	1.03319e-05	-1.76156	-1.40626
45520307	chr1:45520307:ATTTGTG:A	2.62069e-10	-1.77645	-1.35879	7.3081e-06	-1.77936	-0.763274	1.14581e-05	-1.77472	-1.28963
45520812	chr1:45520812:A:G	3.10432e-10	-1.76978	-1.1961	9.70658e-06	-1.77784	-0.480975	1.36675e-05	-1.77881	-1.10922
45520979	chr1:45520979:C:G	1.04001e-09	-1.75686	-5.64276e-10	1.90456e-05	-1.58478	-5.64276e-10	5.06552e-05	-1.57801	-5.64276e-10
45522407	chr1:45522407:G:A	3.08282e-09	-1.72936e-10	-0.670246	3.63923e-05	-1.72936e-10	-0.93726	0.000104555	-1.72936e-10	-0.853341
45522443	chr1:45522443:G:A	2.56484e-10	-1.77766	-1.37912	7.02799e-06	-1.7791	-0.802613	1.12134e-05	-1.77296	-1.31298
45523092	chr1:45523092:C:T	1.20108e-06	6.87327	-1.57839	0.000152472	0.688263	-0.192904	0.000199121	0.931189	-1.14033
45523520	chr1:45523520:A:G	1.542e-09	-1.72936e-10	-1.36301	2.7944e-05	-1.72936e-10	-1.20142	8.27221e-05	-1.72936e-10	-1.08757
45523615	chr1:45523615:T:C	3.11865e-09	-1.72936e-10	-0.65869	9.72557e-05	-1.72936e-10	0.0457248	9.4935e-05	-1.72936e-10	-0.949863
45523756	chr1:45523756:T:C	5.62216e-09	-1.72936e-10	-0.0693749	0.00739007	-1.72936e-10	4.37627	0.000165352	-1.72936e-10	-0.394978
45523830	chr1:45523830:A:G	7.49453e-09	-1.72936e-10	0.218082	0.0129074	-1.72936e-10	4.93394	0.000213762	-1.72936e-10	-0.138191
45524091	chr1:45524091:AC:A	3.26609e-09	-1.72936e-10	-0.612496	0.001857	-1.72936e-10	2.9951	0.000116633	-1.72936e-10	-0.744024
45524408	chr1:45524408:T:C	1.45789e-09	-1.72936e-10	-1.4191	1.99118e-05	-1.72936e-10	-1.54031	5.12814e-05	-1.72936e-10	-1.56573
45524514	chr1:45524514:T:C	7.85201e-09	-1.72936e-10	0.264679	0.0147898	-1.72936e-10	5.07008	0.000221246	-1.72936e-10	-0.103781
45524606	chr1:45524606:C:A	2.51268e-10	-1.7767	-1.40062	6.71387e-06	-1.77935	-0.848091	1.09026e-05	-1.7746	-1.33945
45525306	chr1:45525306:G:T	1.00086e-08	-1.72936e-10	0.50735	0.00145235	-1.72936e-10	2.74932	0.000591427	-1.72936e-10	0.879483
45525407	chr1:45525407:G:A	2.64207e-10	-1.55712	-1.56999	5.78921e-06	-1.3488	-1.42682	1.51204e-05	-1.23044	-1.55657
45525565	chr1:45525565:C:T	8.59653e-09	-1.72936e-10	0.355269	0.0175345	-1.72936e-10	5.24031	0.00023985	-1.72936e-10	-0.0230418
45526056	chr1:45526056:C:T	3.49012e-10	-1.38596	-1.46278	6.85035e-05	0.782723	-1.08746	0.000214781	1.13464	-1.26807
45526164	chr1:45526164:C:T	4.39708e-10	-1.7471	-0.870637	3.39147e-05	-1.77247	0.764697	1.33257e-05	-1.77895	-1.13441
45526442	chr1:45526442:T:C	4.35726e-10	-1.74899	-0.877845	3.34497e-05	-1.77326	0.751684	1.32302e-05	-1.77913	-1.14142
45526448	chr1:45526448:T:A	7.86118e-09	-1.72936e-10	0.265847	0.0147505	-1.72936e-10	5.06742	0.000220826	-1.72936e-10	-0.10568
45526628	chr1:45526628:C:G	4.38944e-10	-1.74661	-0.872865	3.37673e-05	-1.77225	0.760122	1.32892e-05	-1.7789	-1.13721
45526788	chr1:45526788:C:T	2.34334e-10	-1.77812	-1.46898	5.82984e-06	-1.76735	-1.00128	1.03044e-05	-1.74917	-1.42131
45527446	chr1:45527446:C:T	4.49961e-10	-1.74408	-0.850608	3.50678e-05	-1.77116	0.796824	1.35376e-05	-1.77859	-1.119
45527768	chr1:45527768:A:G	4.98802e-09	-1.72936e-10	-0.189052	0.000156026	-1.72936e-10	0.518407	0.000307708	-1.72936e-10	0.226095
45527878	chr1:45527878:G:C	1.73011e-09	-1.72936e-10	-1.2479	0.00029246	-1.72936e-10	1.14671	5.88131e-05	-1.72936e-10	-1.42869
45528294	chr1:45528294:T:C	2.50899e-10	-1.77799	-1.4008	6.82013e-06	-1.76778	-0.843963	1.11979e-05	-1.75	-1.33733
45528430	chr1:45528430:G:T	1.02063e-08	-1.72936e-10	0.526916	0.0240495	-1.72936e-10	5.55625	0.000279508	-1.72936e-10	0.129974
45528629	chr1:45528629:G:A	7.33831e-09	-1.72936e-10	0.197018	0.0129349	-1.72936e-10	4.93606	0.000207702	-1.72936e-10	-0.166953
45528655	chr1:45528655:T:C	1.81083e-09	-1.72936e-10	-1.2023	2.20462e-05	-1.72936e-10	-1.43848	5.47109e-05	-1.72936e-10	-1.50099
45528758	chr1:45528758:A:C	3.46488e-09	-0.553412	-5.64276e-10	0.000262085	1.03705	-5.64276e-10	0.000699432	1.04721	-5.64276e-10
45528957	chr1:45528957:G:A	3.32925e-09	-1.72936e-10	-0.593343	0.00192239	-1.72936e-10	3.02971	0.000118596	-1.72936e-10	-0.727331
45529043	chr1:45529043:G:A	3.63249e-10	-1.36549	-1.44327	7.48609e-05	0.833434	-1.04942	0.000233926	1.18872	-1.23677
45529559	chr1:45529559:T:A	4.42119e-10	-1.75459	-0.857679	3.46369e-05	-1.77569	0.788987	1.34514e-05	-1.77938	-1.12459
45529560	chr1:45529560:C:A	4.65419e-10	-1.753	-0.807904	3.79124e-05	-1.77506	0.87872	1.39933e-05	-1.77937	-1.0851
45530033	chr1:45530033:A:C	2.67082e-09	-1.72936e-10	-0.813706	7.95675e-05	-1.72936e-10	-0.155013	8.35039e-05	-1.72936e-10	-1.07816
45530738	chr1:45530738:C:T	3.00246e-09	-1.72936e-10	-0.696659	0.00133625	-1.72936e-10	2.666	0.000100986	-1.72936e-10	-0.888075
45531229	chr1:45531229:G:A	4.2598e-10	-1.75503	-0.894427	3.23746e-05	-1.77592	0.72167	1.30643e-05	-1.77937	-1.1538
45531776	chr1:45531776:C:T	1.15458e-07	2.95281	-5.64276e-10	0.000151802	0.490958	-5.64276e-10	0.000406248	0.503909	-5.64276e-10
45531788	chr1:45531788:C:T	3.46878e-09	-1.72936e-10	-0.552287	0.00209681	-1.72936e-10	3.11656	0.000123177	-1.72936e-10	-0.689431
45531808	chr1:45531808:C:T	7.8953e-09	-1.72936e-10	0.270177	0.0148981	-1.72936e-10	5.07737	0.000221956	-1.72936e-10	-0.100576
45532845	chr1:45532845:G:A	2.47201e-10	-1.77895	-1.4147	6.60165e-06	-1.77688	-0.867421	1.08637e-05	-1.76644	-1.35119
45533124	chr1:45533124:C:T	4.28647e-10	-1.74952	-0.893687	3.23085e-05	-1.77364	0.717353	1.30253e-05	-1.77921	-1.15695
45533139	chr1:45533139:A:G	1.63757e-09	-1.72936e-10	-1.30288	7.46648e-05	-1.72936e-10	-0.218609	5.45798e-05	-1.72936e-10	-1.50339
45533216	chr1:45533216:G:A	1.83888e-08	1.11565	-5.64276e-10	3.13625e-05	-1.086	-5.64276e-10	8.48732e-05	-1.0619	-5.64276e-10
45533373	chr1:45533373:G:A	6.43627e-09	-1.72936e-10	0.0658583	0.00917708	-1.72936e-10	4.59285	0.000176894	-1.72936e-10	-0.327505
45533415	chr1:45533415:T:A	1.08171e-09	-1.71755	-5.64276e-10	1.57272e-05	-1.77622	-5.64276e-10	4.15196e-05	-1.77689	-5.64276e-10
45533610	chr1:45533610:G:A	4.43205e-10	-1.77413	-0.835687	3.59508e-05	-1.77885	0.829382	1.37644e-05	-1.77208	-1.10889
45533689	chr1:45533689:A:G	2.24905e-08	1.317	-5.64276e-10	0.0024579	3.27545	-5.64276e-10	0.0151304	4.12141	-5.64276e-10
45533831	chr1:45533831:G:A	2.30673e-10	-1.7792	-1.48365	5.64837e-06	-1.77151	-1.02875	1.00909e-05	-1.75601	-1.43541
45533898	chr1:45533898:T:A	1.01712e-09	-1.77911	-5.64276e-10	1.57752e-05	-1.77318	-5.64276e-10	4.22531e-05	-1.75938	-5.64276e-10
45534305	chr1:45534305:A:G	3.33967e-09	-1.72936e-10	-0.590218	0.00193424	-1.72936e-10	3.03585	0.000118882	-1.72936e-10	-0.724921
45535365	chr1:45535365:G:A	4.30357e-10	-1.74865	-0.890581	3.25556e-05	-1.7732	0.724526	1.30879e-05	-1.77912	-1.15224
45535658	chr1:45535658:T:G	4.35961e-10	-1.7488	-0.877495	3.32477e-05	-1.77331	0.74568	1.31943e-05	-1.77915	-1.14412
45535819	chr1:45535819:G:A	8.11426e-09	0.297532	-5.64276e-10	2.09749e-05	-1.48829	-5.64276e-10	5.47671e-05	-1.49997	-5.64276e-10
45535878	chr1:45535878:T:C	2.44559e-10	-1.7772	-1.42719	6.41546e-06	-1.7788	-0.894106	1.06438e-05	-1.77167	-1.36641
45535906	chr1:45535906:G:A	1.61572e-09	-1.31631	-5.64276e-10	4.19214e-05	-0.795822	-5.64276e-10	0.000112439	-0.780642	-5.64276e-10
45536296	chr1:45536296:C:T	2.73504e-09	-1.72936e-10	-0.789943	3.29141e-05	-1.72936e-10	-1.03772	9.41055e-05	-1.72936e-10	-0.958639
45536686	chr1:45536686:C:G	8.82292e-09	-1.72936e-10	0.381263	0.0183038	-1.72936e-10	5.28325	0.000244997	-1.72936e-10	-0.00180778
45537407	chr1:45537407:C:T	7.31208e-09	-1.72936e-10	0.193438	0.0128191	-1.72936e-10	4.92707	0.000206909	-1.72936e-10	-0.170778
45537721	chr1:45537721:A:T	7.52348e-09	-1.72936e-10	0.221938	0.0135359	-1.72936e-10	4.98148	0.000212333	-1.72936e-10	-0.144899
45537773	chr1:45537773:T:C	6.45896e-06	7.5161	-0.538968	0.000117873	0.955021	-0.717035	0.000184201	1.21251	-1.49954
45537961	chr1:45537961:C:T	8.51226e-09	-1.72936e-10	0.345417	0.0171172	-1.72936e-10	5.21622	0.000237209	-1.72936e-10	-0.0341122
45537967	chr1:45537967:C:T	1.55406e-09	-1.35522	-5.64276e-10	1.61368e-05	-1.75052	-5.64276e-10	4.28147e-05	-1.74617	-5.64276e-10
45538020	chr1:45538020:G:A	2.57783e-09	-1.72936e-10	-0.849141	7.5727e-05	-1.72936e-10	-0.204484	8.11651e-05	-1.72936e-10	-1.10657
45538655	chr1:45538655:C:A	8.21818e-09	-1.72936e-10	0.310258	0.0159947	-1.72936e-10	5.14839	0.000229718	-1.72936e-10	-0.0662043
45538659	chr1:45538659:CA:C	8.02826e-09	-1.72936e-10	0.286878	0.0152871	-1.72936e-10	5.10315	0.000224826	-1.72936e-10	-0.0877295
45538869	chr1:45538869:G:T	7.33343e-09	-1.72936e-10	0.196353	0.0128885	-1.72936e-10	4.93248	0.000207558	-1.72936e-10	-0.167644
45539320	chr1:45539320:A:G	8.03077e-09	-1.72936e-10	0.28719	0.0152749	-1.72936e-10	5.10235	0.000224947	-1.72936e-10	-0.0871925
45540036	chr1:45540036:G:T	9.76315e-07	6.58476	-1.49707	0.000262842	0.526331	0.513603	0.00025471	0.761322	-0.724251
45540220	chr1:45540220:A:T	1.75773e-09	-1.72936e-10	-1.23207	0.000306381	-1.72936e-10	1.19321	5.94706e-05	-1.72936e-10	-1.41757
45540321	chr1:45540321:G:T	2.86338e-09	-1.72936e-10	-0.744088	3.09834e-05	-1.72936e-10	-1.09817	7.2117e-05	-1.72936e-10	-1.22477
45540513	chr1:45540513:G:GA	4.26175e-06	7.40353	-0.842185	8.28905e-05	0.893376	-1.00747	0.000161503	1.14811	-1.56664
45540633	chr1:45540633:T:C	8.18177e-09	-1.72936e-10	0.305818	0.0158653	-1.72936e-10	5.14027	0.000228913	-1.72936e-10	-0.0697126
45540901	chr1:45540901:T:C	7.93934e-09	-1.72936e-10	0.275739	0.0149843	-1.72936e-10	5.08314	0.000222828	-1.72936e-10	-0.0966569
45541003	chr1:45541003:C:T	0.000104093	10.8376	-1.08062	0.000101576	1.5959	-1.50671	0.000273216	1.66974	-1.56253
45541330	chr1:45541330:T:C	8.837e-06	8.20485	-0.914237	9.84047e-05	1.14997	-1.0925	0.000207402	1.40722	-1.57561
45541459	chr1:45541459:G:T	8.06472e-09	-1.72936e-10	0.291409	0.015437	-1.72936e-10	5.1129	0.000225978	-1.72936e-10	-0.0826167
45541821	chr1:45541821:C:T	8.3167e-09	-1.72936e-10	0.322175	0.0162904	-1.72936e-10	5.16671	0.000231874	-1.72936e-10	-0.0568601
45543241	chr1:45543241:G:A	9.92869e-07	6.68183	-1.57732	0.000141976	0.581564	-0.157522	0.000181413	0.819066	-1.12135
45543641	chr1:45543641:G:C	4.48501e-06	7.74833	-1.13593	8.43306e-05	1.1113	-1.20818	0.000200437	1.37686	-1.57942
45543644	chr1:45543644:T:C	4.27701e-10	-1.37908	-1.26634	7.73379e-06	-0.965791	-1.52023	2.00953e-05	-0.93515	-1.56742
45543681	chr1:45543681:A:G	8.06697e-09	-1.72936e-10	0.291688	0.0150106	-1.72936e-10	5.08489	0.000225674	-1.72936e-10	-0.0839619
45543864	chr1:45543864:A:G	6.38752e-10	-1.37185	-0.872478	1.05969e-05	-0.979499	-1.19156	2.5862e-05	-0.949146	-1.30113
45544146	chr1:45544146:G:T	0.000297733	11.7537	-0.945857	0.000171087	2.07657	-1.46602	0.000437956	2.1556	-1.57654
45544225	chr1:45544225:T:G	2.44924e-09	-1.72936e-10	-0.900311	5.12135e-05	-1.72936e-10	-0.595614	8.68418e-05	-1.72936e-10	-1.03897
45544274	chr1:45544274:G:T	1.2672e-06	6.86414	-1.51567	0.000283152	0.672233	0.442131	0.000281852	0.914135	-0.775809
45544980	chr1:45544980:A:G	8.00577e-06	7.82683	-0.635	0.000118516	1.0967	-0.853265	0.00020647	1.36024	-1.53314
45545333	chr1:45545333:C:T	3.5825e-06	6.35089	0.0368407	0.000112295	0.437977	-0.248463	0.000131546	0.664453	-1.28815
45545337	chr1:45545337:C:T	1.36896e-09	-1.72936e-10	-1.48204	1.98408e-05	-1.72936e-10	-1.54388	5.05888e-05	-1.72936e-10	-1.57933
45545907	chr1:45545907:T:A	1.33559e-09	-1.72936e-10	-1.50671	1.91961e-05	-1.72936e-10	-1.57691	5.14233e-05	-1.72936e-10	-1.56296
45546834	chr1:45546834:T:C	1.02285e-09	-1.77349	-5.64276e-10	1.75296e-05	-1.66773	-5.64276e-10	4.61765e-05	-1.67058	-5.64276e-10
45547076	chr1:45547076:C:G	2.05475e-05	8.63996	-0.505553	0.000141434	1.29333	-0.873112	0.000267122	1.55761	-1.47296
45547090	chr1:45547090:G:A	3.03775e-08	1.61761	-5.64276e-10	8.49289e-05	-0.0898042	-5.64276e-10	0.000232264	-0.0551828	-5.64276e-10
45547431	chr1:45547431:A:C	5.87559e-09	-1.72936e-10	-0.0252842	0.000161816	-1.72936e-10	0.554839	0.000156244	-1.72936e-10	-0.451636
45547437	chr1:45547437:C:T	2.02499e-09	-1.72936e-10	-1.09053	4.11876e-05	-1.72936e-10	-0.813482	6.51639e-05	-1.72936e-10	-1.32615
45547536	chr1:45547536:C:T	1.4987e-05	8.33096	-0.512109	0.000108346	1.08837	-0.934658	0.000219351	1.34298	-1.45536
45547668	chr1:45547668:G:A	6.23587e-09	-1.72936e-10	0.0342275	0.000173311	-1.72936e-10	0.623468	0.000164326	-1.72936e-10	-0.401202
45547775	chr1:45547775:C:T	1.56556e-05	8.35298	-0.490482	0.000111699	1.1024	-0.918214	0.000224251	1.35771	-1.448
45547905	chr1:45547905:G:A	1.62762e-08	0.993616	-5.64276e-10	7.39502e-05	-0.228227	-5.64276e-10	0.000199544	-0.207021	-5.64276e-10
45548061	chr1:45548061:G:C	1.43865e-05	8.31827	-0.54032	0.000104817	1.07811	-0.95751	0.000214873	1.33223	-1.46524
45548220	chr1:45548220:T:A	0.0123353	13.6156	0.916294	0.00069844	2.74147	-0.72424	0.00113452	2.82299	-1.29208
45548234	chr1:45548234:G:A	2.60794e-09	-1.72936e-10	-0.837531	3.12186e-05	-1.72936e-10	-1.09061	8.90181e-05	-1.72936e-10	-1.01422
45548261	chr1:45548261:T:C	1.30466e-05	7.42812	0.252075	0.000144379	0.581362	-0.140542	0.000158405	0.813714	-1.25161
45548376	chr1:45548376:G:A	9.38624e-06	7.23523	0.115677	0.000115867	0.483215	-0.262391	0.000135145	0.710353	-1.30706
45548641	chr1:45548641:T:C	2.38572e-10	-1.72225	-1.50693	5.52884e-06	-1.7366	-1.08504	9.74415e-06	-1.75841	-1.46798
45548747	chr1:45548747:G:A	1.2419e-09	-1.72936e-10	-1.57945	2.29986e-05	-1.72936e-10	-1.39619	5.42594e-05	-1.72936e-10	-1.50928
45549281	chr1:45549281:G:A	7.82531e-09	-1.72936e-10	0.261273	6.43545e-05	-1.72936e-10	-0.367211	0.000232743	-1.72936e-10	-0.053119
45549485	chr1:45549485:A:G	2.40841e-10	-1.7764	-1.44331	3.25247e-06	-1.77929	-1.57291	8.96597e-06	-1.77667	-1.53295
45549599	chr1:45549599:T:G	1.74486e-05	7.76056	0.210365	0.000163577	0.744308	-0.178642	0.000184436	0.984273	-1.27003
45550079	chr1:45550079:G:T	0.0049333	13.4172	0.198198	0.00045689	2.65019	-1.05737	0.000880222	2.73126	-1.45414
45550536	chr1:45550536:T:C	2.59366e-09	-1.72936e-10	-0.843019	3.1082e-05	-1.72936e-10	-1.09499	8.8594e-05	-1.72936e-10	-1.01899
45551015	chr1:45551015:T:C	9.46073e-06	7.95201	-0.593197	8.20264e-05	0.873636	-0.998213	0.000170539	1.11829	-1.48238
45551293	chr1:45551293:CTCT:C	1.76994e-09	-1.72936e-10	-1.22514	0.000141994	-1.72936e-10	0.424167	5.43187e-05	-1.72936e-10	-1.50819
45551313	chr1:45551313:ATC:A	2.06421e-09	-1.72936e-10	-1.07134	4.21905e-05	-1.72936e-10	-0.789422	6.60745e-05	-1.72936e-10	-1.31227
45551536	chr1:45551536:G:A	2.00714e-09	-1.72936e-10	-1.09938	4.07311e-05	-1.72936e-10	-0.824627	6.47492e-05	-1.72936e-10	-1.33253
45551600	chr1:45551600:A:G	4.18988e-09	-0.363419	-5.64276e-10	0.000124051	0.289078	-5.64276e-10	0.000338245	0.320715	-5.64276e-10
45553048	chr1:45553048:C:A	3.30663e-06	7.52134	-1.21375	3.63805e-05	0.632648	-1.57023	0.000127227	0.865031	-1.52211
45553150	chr1:45553150:A:C	2.00541e-09	-1.72936e-10	-1.10024	4.06961e-05	-1.72936e-10	-0.825486	6.47088e-05	-1.72936e-10	-1.33316
45553492	chr1:45553492:A:G	1.33254e-09	-1.72936e-10	-1.509	4.76159e-05	-1.72936e-10	-0.668451	7.13637e-05	-1.72936e-10	-1.23527
45554103	chr1:45554103:G:A	2.05763e-09	-1.72936e-10	-1.07454	4.20055e-05	-1.72936e-10	-0.793818	6.59153e-05	-1.72936e-10	-1.31469
45554390	chr1:45554390:T:TG	1.95549e-09	-1.72936e-10	-1.12545	3.94085e-05	-1.72936e-10	-0.857637	6.35686e-05	-1.72936e-10	-1.35094
45554402	chr1:45554402:T:C	2.07418e-09	-1.72936e-10	-1.06652	4.24284e-05	-1.72936e-10	-0.7838	6.63173e-05	-1.72936e-10	-1.30861
45554736	chr1:45554736:G:A	0.00207854	12.5957	0.155369	0.000291396	2.17801	-1.03495	0.000542024	2.25359	-1.46134
45554879	chr1:45554879:T:C	9.34077e-06	7.12319	0.222868	0.000118338	0.410188	-0.168265	0.000130557	0.633697	-1.26495
45554960	chr1:45554960:G:A	3.50222e-06	7.5506	-1.18553	3.72043e-05	0.647439	-1.56263	0.000127464	0.880126	-1.53535
45555094	chr1:45555094:T:C	6.7534e-09	-1.72936e-10	0.113955	0.000190147	-1.72936e-10	0.716182	0.000175927	-1.72936e-10	-0.332986
45555123	chr1:45555123:T:C	1.19084e-05	7.38025	0.208662	0.000134777	0.551836	-0.179833	0.000150685	0.782642	-1.2705
45555254	chr1:45555254:A:G	2.11702e-09	-1.72936e-10	-1.04608	4.35176e-05	-1.72936e-10	-0.758453	6.72927e-05	-1.72936e-10	-1.294
45555356	chr1:45555356:G:A	1.55456e-09	-1.3549	-5.64276e-10	8.42001e-05	-0.0984224	-5.64276e-10	0.000228141	-0.0730913	-5.64276e-10
45555884	chr1:45555884:C:A	0.0013097	12.3696	-0.0803603	0.00021849	2.04816	-1.19304	0.000444725	2.1218	-1.52739
45556616	chr1:45556616:C:T	1.63333e-09	-1.72936e-10	-1.30547	2.08732e-05	-1.72936e-10	-1.49315	5.26962e-05	-1.72936e-10	-1.53851
45556641	chr1:45556641:G:A	1.39963e-09	-1.72936e-10	-1.45989	1.94938e-05	-1.72936e-10	-1.56152	5.07132e-05	-1.72936e-10	-1.57687
45556674	chr1:45556674:C:T	1.25076e-09	-1.72936e-10	-1.57234	2.03884e-05	-1.72936e-10	-1.51665	5.08162e-05	-1.72936e-10	-1.57484
45557436	chr1:45557436:C:G	1.55288e-09	-1.72936e-10	-1.35598	2.84508e-05	-1.72936e-10	-1.18344	5.46855e-05	-1.72936e-10	-1.50146
45557684	chr1:45557684:A:T	0.000938561	11.0402	0.915823	2.19437e-05	-0.45113	-0.992007	3.89043e-05	-0.431064	-1.41089
45558129	chr1:45558129:G:A	1.54603e-09	-1.72936e-10	-1.3604	2.82987e-05	-1.72936e-10	-1.1888	5.45232e-05	-1.72936e-10	-1.50443
45558530	chr1:45558530:T:G	1.53868e-09	-1.72936e-10	-1.36516	2.8126e-05	-1.72936e-10	-1.19492	5.43799e-05	-1.72936e-10	-1.50706
45558543	chr1:45558543:G:A	1.65098e-08	-1.72936e-10	1.00786	0.000510935	-1.72936e-10	1.70462	0.00104523	-1.72936e-10	1.44893
45558546	chr1:45558546:T:C	1.54392e-09	-1.72936e-10	-1.36177	2.82291e-05	-1.72936e-10	-1.19127	5.44908e-05	-1.72936e-10	-1.50502
45558643	chr1:45558643:C:G	3.29604e-09	-1.72936e-10	-0.603368	0.000329407	-1.72936e-10	1.26568	0.000360892	-1.72936e-10	0.385523
45558782	chr1:45558782:G:A	9.35179e-07	6.03329	-0.98864	5.16219e-06	-1.33854	-1.55172	1.47966e-05	-1.25448	-1.55417
45558809	chr1:45558809:T:C	2.49076e-10	-1.76649	-1.41959	5.26162e-06	-1.73999	-1.13118	9.86429e-06	-1.75962	-1.45451
45558833	chr1:45558833:G:A	2.44136e-06	5.72847	0.275749	1.51836e-05	-1.41784	-0.393558	1.67861e-05	-1.34039	-1.34212
45558854	chr1:45558854:A:G	7.10897e-07	5.825	-1.05457	4.85175e-06	-1.38531	-1.56697	1.4325e-05	-1.30548	-1.53557
45558935	chr1:45558935:T:C	1.61501e-09	-1.31675	-5.64276e-10	4.21394e-05	-0.790636	-5.64276e-10	0.00011311	-0.774699	-5.64276e-10
45559029	chr1:45559029:G:A	2.45561e-10	-1.76584	-1.43446	5.1258e-06	-1.741	-1.15633	9.72896e-06	-1.76033	-1.46761
45559316	chr1:45559316:T:C	6.16511e-08	2.3254	-5.64276e-10	0.000129202	0.329756	-5.64276e-10	0.00035351	0.364857	-5.64276e-10
45559351	chr1:45559351:C:T	2.78226e-07	2.29356	1.53879	0.00128054	0.308269	2.31515	0.00241703	0.343239	1.944
45559797	chr1:45559797:G:A	2.85163e-09	-1.72936e-10	-0.748199	9.16793e-05	-1.72936e-10	-0.0133216	0.000205815	-1.72936e-10	-0.176077
45560105	chr1:45560105:A:G	3.28e-09	-1.72936e-10	-0.608248	7.69574e-05	-1.72936e-10	-0.188366	9.64619e-05	-1.72936e-10	-0.933907
45560617	chr1:45560617:G:T	2.99848e-09	-1.72936e-10	-0.697984	8.20635e-05	-1.72936e-10	-0.124125	9.15148e-05	-1.72936e-10	-0.986555
45561065	chr1:45561065:T:C	1.58738e-09	-1.72936e-10	-1.33401	2.92766e-05	-1.72936e-10	-1.15483	5.54125e-05	-1.72936e-10	-1.48825
45561189	chr1:45561189:G:C	1.55205e-09	-1.72936e-10	-1.35652	2.84162e-05	-1.72936e-10	-1.18466	5.46705e-05	-1.72936e-10	-1.50173
45561338	chr1:45561338:C:G	3.49987e-09	-1.72936e-10	-0.543365	8.30678e-05	-1.72936e-10	-0.111961	0.000101737	-1.72936e-10	-0.880663
45561347	chr1:45561347:C:T	1.24622e-09	-1.72936e-10	-1.57597	2.06442e-05	-1.72936e-10	-1.50418	5.10325e-05	-1.72936e-10	-1.57059
45561351	chr1:45561351:C:G	3.48876e-09	-1.72936e-10	-0.546545	8.27561e-05	-1.72936e-10	-0.11572	0.000101468	-1.72936e-10	-0.883312
45561464	chr1:45561464:C:T	2.47055e-09	-1.72936e-10	-0.891648	2.73796e-05	-1.72936e-10	-1.22182	6.5216e-05	-1.72936e-10	-1.32535
45561683	chr1:45561683:T:C	5.84329e-06	6.2565	0.620459	1.71166e-05	-1.27891	-0.412666	2.06293e-05	-1.19144	-1.2849
45562592	chr1:45562592:C:T	2.18412e-09	-1.72936e-10	-1.01488	2.68073e-05	-1.72936e-10	-1.24294	6.4614e-05	-1.72936e-10	-1.33462
45562705	chr1:45562705:T:A	2.99308e-06	6.85052	-0.64255	6.7625e-06	-1.16898	-1.45124	1.73183e-05	-1.073	-1.57829
45563078	chr1:45563078:CA:C	6.6772e-07	5.86583	-1.15805	5.35432e-06	-1.39519	-1.45852	1.36692e-05	-1.3185	-1.56941
45565024	chr1:45565024:G:A	3.47022e-09	-0.551874	-5.64276e-10	1.90205e-05	-1.5861	-5.64276e-10	5.00112e-05	-1.59081	-5.64276e-10
45565102	chr1:45565102:G:A	1.6587e-09	-1.29005	-5.64276e-10	4.41144e-05	-0.744831	-5.64276e-10	0.00011867	-0.726709	-5.64276e-10
45565640	chr1:45565640:A:AT	0.00114396	12.3083	-0.154421	1.74874e-05	-0.124718	-1.54542	4.55792e-05	-0.10422	-1.57938
45565675	chr1:45565675:A:G	1.32298e-08	-1.72936e-10	0.786381	0.000120811	-1.72936e-10	0.26261	0.000448006	-1.72936e-10	0.601752
45565855	chr1:45565855:T:C	1.272e-09	-1.72936e-10	-1.5555	2.43367e-05	-1.72936e-10	-1.33963	5.57073e-05	-1.72936e-10	-1.48294
45566718	chr1:45566718:G:A	1.28578e-09	-1.72936e-10	-1.54472	2.53679e-05	-1.72936e-10	-1.29813	5.69519e-05	-1.72936e-10	-1.46085
45566794	chr1:45566794:CT:C	1.25905e-09	-1.72936e-10	-1.56574	2.34094e-05	-1.72936e-10	-1.37848	5.44342e-05	-1.72936e-10	-1.50606
45566871	chr1:45566871:G:A	1.72394e-07	3.35369	-5.64276e-10	0.000112556	0.191828	-5.64276e-10	0.000310718	0.23583	-5.64276e-10
45567244	chr1:45567244:C:G	3.70085e-09	-1.72936e-10	-0.487529	0.000114505	-1.72936e-10	0.208997	0.000269848	-1.72936e-10	0.0948036
45567302	chr1:45567302:T:C	2.81539e-06	6.86265	-0.715888	6.67812e-06	-1.15812	-1.47466	1.74993e-05	-1.06147	-1.57942
45567555	chr1:45567555:C:T	1.27611e-09	-1.72936e-10	-1.55227	2.21082e-05	-1.72936e-10	-1.43567	6.24624e-05	-1.72936e-10	-1.36849
45567579	chr1:45567579:G:A	2.29141e-09	-1.72936e-10	-0.966922	2.5755e-05	-1.72936e-10	-1.28299	6.20648e-05	-1.72936e-10	-1.37488
45567594	chr1:45567594:A:G	1.13007e-06	6.53854	-1.3046	5.69588e-06	-1.21741	-1.57447	1.92556e-05	-1.12497	-1.42028
45567628	chr1:45567628:T:C	4.83164e-06	7.01192	-0.325073	9.07731e-06	-1.10377	-1.22207	1.97721e-05	-1.00126	-1.51752
45570574	chr1:45570574:G:A	6.59534e-09	-1.72936e-10	0.0902727	0.000188301	-1.72936e-10	0.706422	0.000392632	-1.72936e-10	0.469817
45570703	chr1:45570703:C:T	1.24734e-09	-1.72936e-10	-1.57508	3.15187e-05	-1.72936e-10	-1.08104	6.09267e-05	-1.72936e-10	-1.39338
45571444	chr1:45571444:G:A	1.2424e-09	-1.72936e-10	-1.57904	2.16455e-05	-1.72936e-10	-1.45682	5.20587e-05	-1.72936e-10	-1.55068
45571722	chr1:45571722:T:C	0.000251805	11.3428	-0.702477	1.28438e-05	-0.40024	-1.57852	3.62729e-05	-0.385146	-1.52684
45571886	chr1:45571886:T:C	5.81522e-07	5.76083	-1.19127	5.09852e-06	-1.41943	-1.48324	1.34129e-05	-1.34512	-1.56172
45572055	chr1:45572055:T:C	1.3652e-09	-1.72936e-10	-1.48479	2.70041e-05	-1.72936e-10	-1.23563	8.09207e-05	-1.72936e-10	-1.10959
45572463	chr1:45572463:G:A	3.89273e-09	-1.72936e-10	-0.43698	0.000130005	-1.72936e-10	0.335952	0.000294097	-1.72936e-10	0.180854
45573343	chr1:45573343:A:G	4.16724e-08	1.93375	-5.64276e-10	4.09651e-05	-0.818899	-5.64276e-10	0.000111212	-0.791617	-5.64276e-10
45573405	chr1:45573405:T:G	0.000904531	11.8303	0.0887585	1.44014e-05	-0.337155	-1.52714	3.68025e-05	-0.318185	-1.5793
45573530	chr1:45573530:GC:G	0.000307577	11.3975	-0.557076	1.32646e-05	-0.379855	-1.56666	3.59308e-05	-0.364754	-1.55671
45573940	chr1:45573940:G:A	2.73602e-06	6.81944	-0.701266	6.49042e-06	-1.17982	-1.48148	1.70977e-05	-1.08469	-1.57942
45574954	chr1:45574954:T:C	3.62395e-09	-1.72936e-10	-0.508527	0.000118608	-1.72936e-10	0.244202	0.000268855	-1.72936e-10	0.0911177
45575620	chr1:45575620:G:A	4.15326e-09	-1.72936e-10	-0.372198	4.62954e-05	-1.72936e-10	-0.696576	0.000147811	-1.72936e-10	-0.507123
45575700	chr1:45575700:A:T	2.17721e-09	-1.72936e-10	-1.01805	2.51642e-05	-1.72936e-10	-1.3062	7.3785e-05	-1.72936e-10	-1.2019
45575843	chr1:45575843:C:T	0.00049399	11.5565	-0.242313	3.37654e-06	-1.74854	-1.56623	9.15861e-06	-1.75154	-1.53682
45575977	chr1:45575977:C:T	1.93266e-09	-1.72936e-10	-1.13719	4.36164e-05	-1.72936e-10	-0.756185	0.00014157	-1.72936e-10	-0.550264
45576721	chr1:45576721:G:A	1.28559e-09	-1.72936e-10	-1.54487	3.65988e-05	-1.72936e-10	-0.931603	5.2756e-05	-1.72936e-10	-1.53738
45576770	chr1:45576770:T:C	2.35723e-09	-1.72936e-10	-0.938603	5.80158e-05	-1.72936e-10	-0.470903	7.51728e-05	-1.72936e-10	-1.18327
45576830	chr1:45576830:G:A	3.79033e-09	-1.72936e-10	-0.463638	0.000125079	-1.72936e-10	0.297325	0.000283805	-1.72936e-10	0.145232
45577169	chr1:45577169:G:A	2.45162e-09	-1.72936e-10	-0.899341	5.97712e-05	-1.72936e-10	-0.441095	7.83374e-05	-1.72936e-10	-1.14203
45577689	chr1:45577689:T:C	1.2702e-09	-1.72936e-10	-1.55691	2.16302e-05	-1.72936e-10	-1.45753	5.4419e-05	-1.72936e-10	-1.50634
45577856	chr1:45577856:G:A	2.68159e-09	-1.72936e-10	-0.809681	2.88038e-05	-1.72936e-10	-1.17111	6.81815e-05	-1.72936e-10	-1.28088
45577929	chr1:45577929:C:T	2.189e-09	-1.72936e-10	-1.01265	5.18014e-05	-1.72936e-10	-0.584202	0.000159131	-1.72936e-10	-0.433329
45578642	chr1:45578642:C:T	6.26283e-10	-1.66702	-0.597024	4.53432e-05	-1.02462	0.307265	9.71908e-05	-0.870466	-0.0559135
45578773	chr1:45578773:C:G	2.26277e-09	-1.72936e-10	-0.9795	2.59537e-05	-1.72936e-10	-1.27531	7.66191e-05	-1.72936e-10	-1.16421
45579558	chr1:45579558:T:C	3.74309e-09	-1.72936e-10	-0.476178	4.23178e-05	-1.72936e-10	-0.786411	0.000133888	-1.72936e-10	-0.606055
45579562	chr1:45579562:T:C	3.63312e-09	-1.72936e-10	-0.505998	4.13125e-05	-1.72936e-10	-0.810453	0.000130317	-1.72936e-10	-0.633084
45579571	chr1:45579571:C:T	3.66395e-09	-1.72936e-10	-0.497549	4.15979e-05	-1.72936e-10	-0.803568	0.000131357	-1.72936e-10	-0.625137
45579578	chr1:45579578:A:C	3.64182e-09	-1.72936e-10	-0.503607	4.13843e-05	-1.72936e-10	-0.808716	0.000130604	-1.72936e-10	-0.630887
45579581	chr1:45579581:A:C	3.63285e-09	-1.72936e-10	-0.506074	4.13043e-05	-1.72936e-10	-0.810653	0.000130292	-1.72936e-10	-0.633274
45579583	chr1:45579583:G:A	3.62932e-09	-1.72936e-10	-0.507044	4.12736e-05	-1.72936e-10	-0.811396	0.000130193	-1.72936e-10	-0.634038
45579840	chr1:45579840:G:A	1.01736e-09	-1.77887	-5.64276e-10	1.83228e-05	-1.62347	-5.64276e-10	4.8468e-05	-1.62215	-5.64276e-10
45579850	chr1:45579850:T:C	0.00361059	12.241	1.0623	4.20643e-06	-1.72036	-1.37465	9.29302e-06	-1.72403	-1.54977
45580314	chr1:45580314:C:G	2.2616e-09	-1.72936e-10	-0.980018	2.59448e-05	-1.72936e-10	-1.27565	7.65871e-05	-1.72936e-10	-1.16463
45580709	chr1:45580709:T:G	1.48331e-09	-1.40181	-5.64276e-10	1.79419e-05	-1.64448	-5.64276e-10	4.75741e-05	-1.64077	-5.64276e-10
45580766	chr1:45580766:G:A	3.26667e-06	7.06833	-0.772896	6.77815e-06	-1.11275	-1.50517	1.84086e-05	-1.01275	-1.57749
45580835	chr1:45580835:T:G	0.00146265	12.5893	-0.189582	3.68191e-06	-1.66941	-1.55878	9.77329e-06	-1.67521	-1.5482
45581377	chr1:45581377:T:C	1.27947e-09	-1.72936e-10	-1.54964	2.19883e-05	-1.72936e-10	-1.44111	5.5124e-05	-1.72936e-10	-1.49347
45581451	chr1:45581451:T:G	3.98661e-09	-1.72936e-10	-0.41315	0.00013411	-1.72936e-10	0.367043	0.000302922	-1.72936e-10	0.21042
45581578	chr1:45581578:C:CA	2.41161e-09	-1.72936e-10	-0.915796	5.97739e-05	-1.72936e-10	-0.44105	7.65322e-05	-1.72936e-10	-1.16534
45581878	chr1:45581878:CCTCCCA:C	6.63042e-09	-1.72936e-10	0.0955776	0.000588053	-1.72936e-10	1.8452	0.000150826	-1.72936e-10	-0.486929
45581886	chr1:45581886:A:G	6.62271e-09	-1.72936e-10	0.0944139	0.000586998	-1.72936e-10	1.8434	0.000150674	-1.72936e-10	-0.487935
45583013	chr1:45583013:C:A	1.70809e-09	-1.72936e-10	-1.26072	2.18825e-05	-1.72936e-10	-1.44593	6.17215e-05	-1.72936e-10	-1.38042
45583288	chr1:45583288:G:A	1.35073e-08	0.807139	-5.64276e-10	3.8109e-05	-0.891169	-5.64276e-10	0.000102345	-0.87471	-5.64276e-10
45583575	chr1:45583575:G:C	1.24196e-09	-1.72936e-10	-1.5794	2.12182e-05	-1.72936e-10	-1.47676	5.16603e-05	-1.72936e-10	-1.55837
45583589	chr1:45583589:G:T	2.55664e-09	-1.72936e-10	-0.857396	2.78086e-05	-1.72936e-10	-1.20627	6.61958e-05	-1.72936e-10	-1.31044
45584332	chr1:45584332:TTCGG:T	0.000506766	11.5786	-0.238864	3.37902e-06	-1.74769	-1.56635	9.15896e-06	-1.75073	-1.53759
45584889	chr1:45584889:G:T	5.54148e-10	-1.35351	-1.03291	2.49242e-05	-1.44247	0.126689	4.21242e-05	-1.33998	-0.422458
45584929	chr1:45584929:G:A	1.24199e-09	-1.72936e-10	-1.57937	2.11952e-05	-1.72936e-10	-1.47785	5.1635e-05	-1.72936e-10	-1.55886
45585381	chr1:45585381:G:A	4.15443e-09	-0.371916	-5.64276e-10	0.00033834	1.29243	-5.64276e-10	0.00162351	1.88929	-5.64276e-10
45585744	chr1:45585744:C:T	2.91216e-09	-0.727194	-5.64276e-10	1.98149e-05	-1.54519	-5.64276e-10	5.30334e-05	-1.53213	-5.64276e-10
45587291	chr1:45587291:A:G	2.26766e-09	-1.72936e-10	-0.977343	2.59813e-05	-1.72936e-10	-1.27424	7.67293e-05	-1.72936e-10	-1.16277
45587425	chr1:45587425:C:T	2.06688e-09	-1.72936e-10	-1.07005	2.44482e-05	-1.72936e-10	-1.33506	7.11437e-05	-1.72936e-10	-1.23835
45588011	chr1:45588011:G:A	0.000554893	11.6815	-0.251073	3.39266e-06	-1.74245	-1.56755	9.22374e-06	-1.74575	-1.53553
45588466	chr1:45588466:C:T	1.24523e-09	-1.72936e-10	-1.57677	2.20662e-05	-1.72936e-10	-1.43757	5.26783e-05	-1.72936e-10	-1.53885
45588814	chr1:45588814:A:G	0.00254639	12.4404	0.513736	4.50183e-06	-1.70169	-1.32544	9.33027e-06	-1.70582	-1.56397
45589928	chr1:45589928:C:T	0.00568917	12.6172	1.14082	4.43052e-06	-1.6938	-1.34931	9.63227e-06	-1.69821	-1.53972
45589998	chr1:45589998:G:A	4.63337e-09	-0.262806	-5.64276e-10	2.59914e-05	-1.27385	-5.64276e-10	6.97462e-05	-1.25819	-5.64276e-10
45590186	chr1:45590186:A:G	0.00360012	12.2036	1.0968	4.23458e-06	-1.72298	-1.36536	9.30419e-06	-1.72656	-1.54603
45590480	chr1:45590480:C:T	0.00083194	12.1271	-0.291706	3.47946e-06	-1.71405	-1.57069	9.54548e-06	-1.71842	-1.52857
45590528	chr1:45590528:C:T	2.47022e-09	-1.72936e-10	-0.891784	2.75609e-05	-1.72936e-10	-1.21522	8.2207e-05	-1.72936e-10	-1.09381
45590866	chr1:45590866:A:G	3.19981e-09	-1.72936e-10	-0.632999	8.52456e-05	-1.72936e-10	-0.0860814	9.76522e-05	-1.72936e-10	-0.921643
45592853	chr1:45592853:T:G	2.63651e-09	-1.72936e-10	-0.826634	6.51896e-05	-1.72936e-10	-0.354319	8.31097e-05	-1.72936e-10	-1.08289
45593462	chr1:45593462:G:A	1.80839e-09	0.325714	-1.52937	5.34042e-06	-1.56199	-1.29432	1.26296e-05	-1.53965	-1.42737
45594315	chr1:45594315:G:A	1.81135e-09	-1.20202	-5.64276e-10	1.96587e-05	-1.5531	-5.64276e-10	5.38335e-05	-1.51716	-5.64276e-10
45595356	chr1:45595356:G:A	1.24483e-09	-1.72936e-10	-1.57709	2.05162e-05	-1.72936e-10	-1.5104	5.22986e-05	-1.72936e-10	-1.54609
45596771	chr1:45596771:C:A	1.80236e-09	-1.72936e-10	-1.20699	2.12912e-05	-1.72936e-10	-1.47332	6.396e-05	-1.72936e-10	-1.3448
45596847	chr1:45596847:T:TG	2.33144e-09	-1.72936e-10	-0.949603	2.6635e-05	-1.72936e-10	-1.24939	7.8615e-05	-1.72936e-10	-1.13849
45597150	chr1:45597150:T:TA	3.79752e-09	-0.461741	-5.64276e-10	3.50576e-05	-0.974626	-5.64276e-10	9.37402e-05	-0.962528	-5.64276e-10
45599224	chr1:45599224:G:A	2.32619e-09	-0.951857	-5.64276e-10	1.90262e-05	-1.5858	-5.64276e-10	5.07278e-05	-1.57658	-5.64276e-10
45599803	chr1:45599803:C:T	2.7351e-09	-1.72936e-10	-0.789923	2.91879e-05	-1.72936e-10	-1.15786	6.90043e-05	-1.72936e-10	-1.26889
45600326	chr1:45600326:T:C	4.58487e-08	2.02926	-5.64276e-10	4.2973e-05	-0.771046	-5.64276e-10	0.000116742	-0.743093	-5.64276e-10
45600632	chr1:45600632:TAAAG:T	7.05979e-09	-1.72936e-10	0.158325	6.36688e-05	-1.72936e-10	-0.377924	0.000204484	-1.72936e-10	-0.182567
45600936	chr1:45600936:A:G	0.000688588	11.8538	-0.207498	3.4397e-06	-1.73319	-1.56304	9.23738e-06	-1.73688	-1.54292
45602725	chr1:45602725:G:A	3.7652e-09	-1.72936e-10	-0.47029	4.26195e-05	-1.72936e-10	-0.779306	0.000134821	-1.72936e-10	-0.599107
45604898	chr1:45604898:A:G	4.37521e-09	-0.320137	-5.64276e-10	2.37323e-05	-1.36478	-5.64276e-10	6.33683e-05	-1.35409	-5.64276e-10
45605749	chr1:45605749:A:G	0.000643803	11.9653	-0.386245	3.41494e-06	-1.72634	-1.57712	9.64561e-06	-1.73031	-1.50624
45605791	chr1:45605791:T:C	1.88034e-09	-1.72936e-10	-1.16464	4.40745e-05	-1.72936e-10	-0.745738	6.60471e-05	-1.72936e-10	-1.31269
45605883	chr1:45605883:T:C	3.49041e-09	-0.54607	-5.64276e-10	1.60644e-05	-1.75501	-5.64276e-10	4.25115e-05	-1.75328	-5.64276e-10
45606007	chr1:45606007:C:T	3.6693e-10	-1.35782	-1.44085	1.15896e-05	-1.438	-0.643508	2.21901e-05	-1.33506	-1.06835
45606712	chr1:45606712:G:T	1.35856e-09	-1.72936e-10	-1.48967	1.93869e-05	-1.72936e-10	-1.56702	5.05913e-05	-1.72936e-10	-1.57928
45606713	chr1:45606713:C:T	1.35856e-09	-1.72936e-10	-1.48967	1.93869e-05	-1.72936e-10	-1.56702	5.05913e-05	-1.72936e-10	-1.57928
45607817	chr1:45607817:G:A	9.14091e-05	8.21083	1.41618	2.04563e-05	-0.875852	-0.637476	3.36881e-05	-0.75674	-1.22917
45609435	chr1:45609435:T:C	2.5458e-09	-0.861645	-5.64276e-10	2.55834e-05	-1.28967	-5.64276e-10	6.81309e-05	-1.28162	-5.64276e-10
45609732	chr1:45609732:A:G	1.32725e-09	-1.72936e-10	-1.51298	1.98681e-05	-1.72936e-10	-1.5425	5.05849e-05	-1.72936e-10	-1.5794
45609966	chr1:45609966:C:T	4.81534e-10	-1.09824	-1.42863	3.33948e-06	-1.75581	-1.57	9.41968e-06	-1.75742	-1.50283
45610111	chr1:45610111:A:C	3.48896e-09	-1.72936e-10	-0.546488	4.00791e-05	-1.72936e-10	-0.840762	0.000125425	-1.72936e-10	-0.671347
45610127	chr1:45610127:A:G	4.87153e-10	-1.35242	-1.16285	1.90905e-05	-1.444	-0.138428	3.42861e-05	-1.34177	-0.626547
45611555	chr1:45611555:C:T	1.55185e-09	-1.72936e-10	-1.35664	1.91491e-05	-1.72936e-10	-1.57937	5.21353e-05	-1.72936e-10	-1.54921
45612250	chr1:45612250:C:T	1.29822e-09	-1.72936e-10	-1.5351	2.42463e-05	-1.72936e-10	-1.34336	5.15497e-05	-1.72936e-10	-1.56051
45612892	chr1:45612892:T:C	3.17782e-09	-1.72936e-10	-0.639896	3.28236e-05	-1.72936e-10	-1.04047	7.68026e-05	-1.72936e-10	-1.16182
45613125	chr1:45613125:C:T	2.32874e-09	-1.72936e-10	-0.950763	2.66476e-05	-1.72936e-10	-1.24892	7.85647e-05	-1.72936e-10	-1.13913
45613182	chr1:45613182:A:G	0.0058842	12.1217	1.66996	4.98279e-06	-1.73013	-1.19549	1.00323e-05	-1.73363	-1.46362
45613212	chr1:45613212:C:T	0.0038627	12.1114	1.25938	4.36753e-06	-1.7301	-1.32732	9.39732e-06	-1.73362	-1.52902
45613443	chr1:45613443:C:T	1.49572e-09	-1.72936e-10	-1.39348	1.91649e-05	-1.72936e-10	-1.57854	5.166e-05	-1.72936e-10	-1.55837
45613505	chr1:45613505:T:C	3.52786e-09	-1.72936e-10	-0.5354	0.000114554	-1.72936e-10	0.209424	0.000259997	-1.72936e-10	0.0576163
45613719	chr1:45613719:T:C	0.00507738	12.3365	1.30771	4.44214e-06	-1.72049	-1.31999	9.51987e-06	-1.72426	-1.52541
45613821	chr1:45613821:A:G	0.00569888	12.4136	1.34611	4.5293e-06	-1.71313	-1.30792	9.64194e-06	-1.71711	-1.51983
45613908	chr1:45613908:AT:A	0.00414756	11.996	1.44596	4.56177e-06	-1.73755	-1.27636	9.55811e-06	-1.74079	-1.50488
45613998	chr1:45613998:G:A	1.04453e-09	-1.75252	-5.64276e-10	1.63485e-05	-1.73748	-5.64276e-10	4.30646e-05	-1.74035	-5.64276e-10
45614068	chr1:45614068:A:G	1.2599e-09	-1.72936e-10	-1.56505	2.34472e-05	-1.72936e-10	-1.37687	5.45903e-05	-1.72936e-10	-1.5032
45614639	chr1:45614639:A:G	1.46946e-09	-1.72936e-10	-1.4112	1.92408e-05	-1.72936e-10	-1.57458	5.12301e-05	-1.72936e-10	-1.56673
45614858	chr1:45614858:T:C	2.1992e-06	6.71536	-0.815601	6.00911e-06	-1.21825	-1.52009	1.64806e-05	-1.12634	-1.57453
45615610	chr1:45615610:T:C	0.00573122	12.1974	1.56796	4.81471e-06	-1.72739	-1.23255	9.83929e-06	-1.73098	-1.48569
45615750	chr1:45615750:C:G	0.00416841	12.0831	1.36386	4.51235e-06	-1.73337	-1.29143	9.51776e-06	-1.73676	-1.51314
45616268	chr1:45616268:T:A	3.63084e-08	1.79596	-5.64276e-10	3.81817e-05	-0.889262	-5.64276e-10	0.000103555	-0.862955	-5.64276e-10
45616288	chr1:45616288:C:T	0.00580289	12.5349	1.24288	4.42167e-06	-1.70733	-1.33777	9.56449e-06	-1.71151	-1.53349
45616759	chr1:45616759:C:A	0.00678661	12.6623	1.27212	4.50989e-06	-1.69615	-1.3292	9.70346e-06	-1.70069	-1.52988
45617293	chr1:45617293:C:T	0.00497296	12.3412	1.28219	4.42294e-06	-1.72043	-1.32438	9.49403e-06	-1.72421	-1.52818
45617554	chr1:45617554:C:T	2.49507e-09	-1.72936e-10	-0.881775	2.72844e-05	-1.72936e-10	-1.2253	6.51635e-05	-1.72936e-10	-1.32616
45618412	chr1:45618412:T:C	1.62309e-09	-1.72936e-10	-1.31176	4.23161e-05	-1.72936e-10	-0.786451	8.58572e-05	-1.72936e-10	-1.05037
45618599	chr1:45618599:C:T	3.60036e-09	-1.72936e-10	-0.515056	4.11417e-05	-1.72936e-10	-0.814597	0.00012927	-1.72936e-10	-0.641153
45618711	chr1:45618711:G:T	4.68833e-10	-1.66299	-0.890614	4.17597e-05	-1.02608	0.226392	7.78748e-05	-0.87236	-0.275593
45619049	chr1:45619049:A:G	4.01466e-09	-1.72936e-10	-0.406138	7.35188e-05	-1.72936e-10	-0.234078	0.00013309	-1.72936e-10	-0.612029
45619262	chr1:45619262:G:A	0.00180728	11.9545	0.656793	4.03917e-06	-1.73688	-1.3987	9.00241e-06	-1.74024	-1.56533
45619440	chr1:45619440:A:G	0.00485603	12.1881	1.41149	4.60928e-06	-1.72591	-1.27763	9.61671e-06	-1.7296	-1.50995
45619684	chr1:45619684:C:T	0.00651179	12.5173	1.37571	4.71773e-06	-1.70048	-1.27981	9.88539e-06	-1.70497	-1.50703
45619706	chr1:45619706:C:T	3.88525e-09	-1.72936e-10	-0.438903	0.000129647	-1.72936e-10	0.333195	0.000293364	-1.72936e-10	0.17836
45620009	chr1:45620009:C:T	3.38146e-09	-1.72936e-10	-0.577784	0.000107985	-1.72936e-10	0.150373	0.000245692	-1.72936e-10	0.00102363
45620180	chr1:45620180:C:T	0.00111948	10.939	1.1933	4.13776e-06	-1.77233	-1.33914	8.95219e-06	-1.77368	-1.53748
45620207	chr1:45620207:C:G	0.00191324	11.3044	1.36382	4.43514e-06	-1.76199	-1.28007	9.27691e-06	-1.76412	-1.51141
45620405	chr1:45620405:C:T	0.00502927	12.0755	1.5592	4.83875e-06	-1.73442	-1.22054	9.86375e-06	-1.73767	-1.47652
45620657	chr1:45620657:C:T	9.29555e-10	-1.03997	-0.829173	3.83648e-06	-1.62491	-1.56215	1.19385e-05	-1.55684	-1.46645
45620916	chr1:45620916:T:C	2.44163e-09	-1.72936e-10	-0.903425	2.76432e-05	-1.72936e-10	-1.21224	8.15786e-05	-1.72936e-10	-1.10149
45621241	chr1:45621241:C:T	0.00745095	12.4544	1.57336	4.85577e-06	-1.71275	-1.2387	9.96034e-06	-1.71679	-1.48765
45621905	chr1:45621905:G:A	0.00624593	12.351	1.50032	4.72154e-06	-1.71655	-1.26294	9.81213e-06	-1.72056	-1.49888
45621928	chr1:45621928:G:A	2.42433e-09	-1.72936e-10	-0.910534	5.87174e-05	-1.72936e-10	-0.458881	7.72719e-05	-1.72936e-10	-1.15573
45623321	chr1:45623321:G:A	1.84441e-09	-1.72936e-10	-1.18393	2.15622e-05	-1.72936e-10	-1.46068	6.51256e-05	-1.72936e-10	-1.32674
45624542	chr1:45624542:A:G	8.21143e-07	5.59037	-0.675763	5.75477e-06	-1.46401	-1.31758	1.27278e-05	-1.3941	-1.56517
45624568	chr1:45624568:C:G	5.82543e-08	2.26873	-5.64276e-10	0.000103523	0.108179	-5.64276e-10	0.000283763	0.145083	-5.64276e-10
45624580	chr1:45624580:A:G	0.00672966	11.8939	2.03208	5.6196e-06	-1.73032	-1.07504	1.07527e-05	-1.73362	-1.39428
45624856	chr1:45624856:A:G	1.27818e-09	-1.72936e-10	-1.55065	2.00197e-05	-1.72936e-10	-1.5349	5.69496e-05	-1.72936e-10	-1.46089
45624905	chr1:45624905:G:A	1.08492e-09	-1.71458	-5.64276e-10	1.94203e-05	-1.5653	-5.64276e-10	5.11701e-05	-1.5679	-5.64276e-10
45625034	chr1:45625034:TTTCTC:T	0.0002568	11.5336	-0.873662	3.615e-06	-1.74245	-1.50408	1.05418e-05	-1.74581	-1.40189
45625047	chr1:45625047:T:C	0.00041942	11.8736	-0.723037	3.54802e-06	-1.72366	-1.54157	1.01015e-05	-1.72792	-1.46245
45625172	chr1:45625172:G:T	4.60824e-06	6.63951	-5.64276e-10	4.22594e-05	-0.787791	-5.64276e-10	0.000111518	-0.788867	-5.64276e-10
45625384	chr1:45625384:G:A	3.56699e-09	-1.72936e-10	-0.524369	0.000116119	-1.72936e-10	0.223	0.000262857	-1.72936e-10	0.0685558
45626077	chr1:45626077:A:G	2.19033e-09	-1.01204	-5.64276e-10	1.57105e-05	-1.77729	-5.64276e-10	4.15326e-05	-1.77658	-5.64276e-10
45626165	chr1:45626165:G:A	1.67244e-09	-1.72936e-10	-1.2818	3.51761e-05	-1.72936e-10	-0.97125	0.000104309	-1.72936e-10	-0.855701
45626482	chr1:45626482:G:A	2.40901e-09	-1.72936e-10	-0.916873	2.65934e-05	-1.72936e-10	-1.25096	6.37735e-05	-1.72936e-10	-1.34772
45626693	chr1:45626693:G:A	3.99432e-10	-1.34301	-1.37079	1.35927e-05	-1.44975	-0.47233	2.50912e-05	-1.34845	-0.932085
45626826	chr1:45626826:A:AATG	2.4404e-09	-1.72936e-10	-0.903928	5.97068e-05	-1.72936e-10	-0.442172	7.73854e-05	-1.72936e-10	-1.15426
45627144	chr1:45627144:C:T	3.56425e-09	-1.72936e-10	-0.525135	0.000115991	-1.72936e-10	0.221895	0.00026272	-1.72936e-10	0.0680334
45627380	chr1:45627380:AAC:A	0.0050325	12.1091	1.52626	4.67398e-06	-1.73451	-1.2551	9.67258e-06	-1.73777	-1.49599
45627729	chr1:45627729:A:C	1.01102e-08	0.517453	-5.64276e-10	1.68009e-05	-1.71019	-5.64276e-10	4.45705e-05	-1.70598	-5.64276e-10
45628197	chr1:45628197:T:G	4.87108e-08	2.08981	-5.64276e-10	4.5287e-05	-0.718599	-5.64276e-10	0.000123023	-0.690685	-5.64276e-10
45628355	chr1:45628355:A:G	0.0055278	11.4617	2.26747	7.13294e-06	-1.75894	-0.80796	1.25283e-05	-1.76119	-1.21387
45628564	chr1:45628564:A:G	4.36534e-06	6.05981	0.525548	1.58401e-05	-1.19181	-0.577259	2.99295e-05	-1.10742	-0.996791
45628614	chr1:45628614:G:T	2.53128e-09	-1.72936e-10	-0.867366	2.83127e-05	-1.72936e-10	-1.18831	8.41027e-05	-1.72936e-10	-1.07102
45629233	chr1:45629233:A:C	8.30951e-10	-0.911305	-1.06997	1.08945e-05	-0.680404	-1.46295	2.75961e-05	-0.638341	-1.54704
45629600	chr1:45629600:T:C	0.00644688	12.4454	1.43759	4.56192e-06	-1.72871	-1.28517	9.57435e-06	-1.73245	-1.51152
45630304	chr1:45630304:G:A	0.00707053	12.4791	1.49626	4.6622e-06	-1.72717	-1.26496	9.67713e-06	-1.73091	-1.50238
45630317	chr1:45630317:T:C	4.93572e-10	-1.64407	-0.858103	4.21189e-05	-1.07216	0.281043	7.77642e-05	-0.922917	-0.226456
45630770	chr1:45630770:CA:C	1.27996e-09	-0.452932	-1.09633	1.16697e-05	-0.947305	-1.12732	2.01309e-05	-0.926751	-1.57405
45630816	chr1:45630816:A:G	3.57157e-09	-1.72936e-10	-0.523084	0.000116296	-1.72936e-10	0.224519	0.000263364	-1.72936e-10	0.0704822
45632072	chr1:45632072:A:T	2.38815e-09	-1.72936e-10	-0.925572	2.64291e-05	-1.72936e-10	-1.25715	6.34511e-05	-1.72936e-10	-1.35279
45632075	chr1:45632075:C:G	3.5727e-09	-1.72936e-10	-0.522769	0.000116349	-1.72936e-10	0.224979	0.000263501	-1.72936e-10	0.0710001
45632585	chr1:45632585:G:A	1.69799e-08	2.60775	-1.57181	4.77299e-06	-1.74142	-1.22722	1.03715e-05	-1.72143	-1.44256
45634509	chr1:45634509:G:A	0.000694848	12.4448	-0.789473	3.66886e-06	-1.70629	-1.52545	1.05768e-05	-1.71138	-1.43302
45634578	chr1:45634578:T:C	1.43725e-09	-1.72936e-10	-1.43336	2.5771e-05	-1.72936e-10	-1.28237	7.48879e-05	-1.72936e-10	-1.18706
45634650	chr1:45634650:T:C	0.00741611	12.4784	1.54466	4.738e-06	-1.72531	-1.25069	9.76823e-06	-1.72923	-1.49469
45634692	chr1:45634692:G:T	2.35841e-09	-1.72936e-10	-0.938105	5.65822e-05	-1.72936e-10	-0.495924	7.55795e-05	-1.72936e-10	-1.17787
45634722	chr1:45634722:G:C	0.00900824	12.7218	1.49577	4.72474e-06	-1.71215	-1.26666	9.81571e-06	-1.71645	-1.50262
45634852	chr1:45634852:T:C	1.85532e-09	-1.72936e-10	-1.17803	2.16475e-05	-1.72936e-10	-1.45673	6.55076e-05	-1.72936e-10	-1.32089
45635194	chr1:45635194:C:T	4.9444e-09	-1.72936e-10	-0.197834	4.76747e-05	-1.72936e-10	-0.667217	0.000150062	-1.72936e-10	-0.49201
45635651	chr1:45635651:C:T	0.000692372	12.4628	-0.811027	3.69512e-06	-1.70506	-1.51954	1.06906e-05	-1.7102	-1.42349
45635818	chr1:45635818:C:T	2.17725e-09	-1.72936e-10	-1.01803	2.38008e-05	-1.72936e-10	-1.3619	5.63597e-05	-1.72936e-10	-1.4713
45636134	chr1:45636134:A:C	0.0083289	12.7036	1.43555	4.62981e-06	-1.71333	-1.28578	9.714e-06	-1.7176	-1.51189
45636979	chr1:45636979:TAA:T	0.00856456	12.6722	1.49488	4.71523e-06	-1.71542	-1.2654	9.78489e-06	-1.71962	-1.50259
45637098	chr1:45637098:T:G	3.56215e-09	-1.72936e-10	-0.525726	0.000115894	-1.72936e-10	0.221054	0.000262518	-1.72936e-10	0.0672646
45638117	chr1:45638117:C:T	2.16796e-09	-1.72936e-10	-1.0223	2.37385e-05	-1.72936e-10	-1.36452	5.62578e-05	-1.72936e-10	-1.47311
45638280	chr1:45638280:A:G	4.594e-09	-1.72936e-10	-0.271338	0.00012447	-1.72936e-10	0.292444	0.000265827	-1.72936e-10	0.0797909
45638876	chr1:45638876:C:T	3.91588e-09	-0.431052	-5.64276e-10	3.08229e-05	-1.10336	-5.64276e-10	8.22329e-05	-1.0935	-5.64276e-10
45638964	chr1:45638964:C:T	0.00543404	13.0312	0.680936	4.77404e-06	-1.68261	-1.28581	9.61367e-06	-1.68764	-1.55223
45638965	chr1:45638965:A:G	2.54866e-09	-0.860522	-5.64276e-10	6.49907e-05	-0.357375	-5.64276e-10	0.000173648	-0.346023	-5.64276e-10
45639172	chr1:45639172:A:G	3.58158e-09	-1.72936e-10	-0.520285	0.000116934	-1.72936e-10	0.229989	0.000264537	-1.72936e-10	0.0749253
45639206	chr1:45639206:GT:G	2.21626e-09	-1.72936e-10	-1.00027	5.43074e-05	-1.72936e-10	-0.536958	7.74617e-05	-1.72936e-10	-1.15327
45639729	chr1:45639729:C:A	0.000663837	12.4269	-0.817239	3.69419e-06	-1.7076	-1.51726	1.06972e-05	-1.71266	-1.42041
45640380	chr1:45640380:G:A	1.47698e-09	-1.72936e-10	-1.40609	1.9225e-05	-1.72936e-10	-1.57541	5.13025e-05	-1.72936e-10	-1.56532
45640626	chr1:45640626:C:A	1.24424e-09	-1.72936e-10	-1.57757	2.0825e-05	-1.72936e-10	-1.49546	5.12661e-05	-1.72936e-10	-1.56603
45640769	chr1:45640769:G:C	1.2422e-09	-1.72936e-10	-1.57921	2.11844e-05	-1.72936e-10	-1.47835	5.1641e-05	-1.72936e-10	-1.55874
45641250	chr1:45641250:T:A	0.00685258	12.4322	1.51182	4.66762e-06	-1.72945	-1.26151	9.6773e-06	-1.7332	-1.50007
45641571	chr1:45641571:C:T	0.00762772	12.6233	1.42793	4.58818e-06	-1.71976	-1.28838	9.64325e-06	-1.72373	-1.51307
45641594	chr1:45641594:G:A	4.20389e-08	-1.72936e-10	1.94251	0.000407053	-1.72936e-10	1.47733	0.00127814	-1.72936e-10	1.65011
45642163	chr1:45642163:A:C	1.03765e-07	2.84604	-5.64276e-10	0.000454466	1.5875	-5.64276e-10	0.00139069	1.7345	-5.64276e-10
45642196	chr1:45642196:T:C	0.00659066	12.3703	1.53478	4.68443e-06	-1.73311	-1.25426	9.67878e-06	-1.73671	-1.49641
45642819	chr1:45642819:A:C	0.00772296	12.6203	1.4433	4.61128e-06	-1.71981	-1.2833	9.66544e-06	-1.72378	-1.51072
45643046	chr1:45643046:G:A	1.32356e-09	-1.72936e-10	-1.51577	2.28691e-05	-1.72936e-10	-1.40183	5.69537e-05	-1.72936e-10	-1.46082
45643632	chr1:45643632:G:A	1.90468e-09	-1.72936e-10	-1.15178	2.17013e-05	-1.72936e-10	-1.45425	5.08113e-05	-1.72936e-10	-1.57494
45643926	chr1:45643926:CA:C	1.24192e-09	-1.72936e-10	-1.57943	2.00993e-05	-1.72936e-10	-1.53094	5.52795e-05	-1.72936e-10	-1.49065
45644230	chr1:45644230:T:C	1.24946e-09	-1.72936e-10	-1.57338	2.04094e-05	-1.72936e-10	-1.51562	5.08995e-05	-1.72936e-10	-1.5732
45644422	chr1:45644422:A:G	0.00681238	12.4882	1.44992	4.58247e-06	-1.72812	-1.28127	9.59764e-06	-1.7318	-1.50974
45644724	chr1:45644724:C:T	1.53012e-09	-1.72936e-10	-1.37075	1.91942e-05	-1.72936e-10	-1.57701	5.16719e-05	-1.72936e-10	-1.55814
45644900	chr1:45644900:A:G	8.34321e-07	6.00133	-1.0708	5.31423e-06	-1.43497	-1.42626	1.29816e-05	-1.36301	-1.57651
45645169	chr1:45645169:G:A	0.0058974	12.3427	1.45123	4.54598e-06	-1.73655	-1.28082	9.52207e-06	-1.7399	-1.50954
45645368	chr1:45645368:C:T	0.00375332	12.671	0.671101	3.89944e-06	-1.71433	-1.45646	9.14588e-06	-1.71844	-1.57132
45645384	chr1:45645384:C:T	0.00692129	12.4981	1.45588	4.61687e-06	-1.7253	-1.2766	9.63781e-06	-1.72919	-1.50817
45645422	chr1:45645422:C:T	4.22371e-10	-1.70428	-0.953678	3.8972e-05	-0.907709	0.0389332	7.88417e-05	-0.742801	-0.392812
45645443	chr1:45645443:T:C	1.24196e-09	-1.72936e-10	-1.5794	2.14641e-05	-1.72936e-10	-1.46524	5.19614e-05	-1.72936e-10	-1.55255
45645750	chr1:45645750:G:A	4.76349e-09	-1.72936e-10	-0.23511	5.25413e-05	-1.72936e-10	-0.570019	0.00017018	-1.72936e-10	-0.3662
45646087	chr1:45646087:G:C	1.24211e-09	-1.72936e-10	-1.57928	2.11855e-05	-1.72936e-10	-1.4783	5.16434e-05	-1.72936e-10	-1.55869
45646128	chr1:45646128:G:A	2.54995e-09	-1.72936e-10	-0.860018	6.25811e-05	-1.72936e-10	-0.395155	8.04289e-05	-1.72936e-10	-1.11568
45646359	chr1:45646359:C:G	1.76346e-09	-1.72936e-10	-1.22881	3.60152e-05	-1.72936e-10	-0.947677	6.48989e-05	-1.72936e-10	-1.33022
45646683	chr1:45646683:G:A	4.81971e-09	-1.72936e-10	-0.223377	0.000134456	-1.72936e-10	0.369622	0.000141281	-1.72936e-10	-0.552303
45647021	chr1:45647021:C:T	2.3844e-09	-1.72936e-10	-0.927142	5.71503e-05	-1.72936e-10	-0.485934	7.61402e-05	-1.72936e-10	-1.17048
45647176	chr1:45647176:T:C	1.24207e-09	-1.72936e-10	-1.57931	2.1199e-05	-1.72936e-10	-1.47766	5.16579e-05	-1.72936e-10	-1.55841
45647220	chr1:45647220:G:C	1.24191e-09	-1.72936e-10	-1.57944	2.13836e-05	-1.72936e-10	-1.469	5.18691e-05	-1.72936e-10	-1.55433
45647600	chr1:45647600:T:C	7.41013e-07	5.93383	-1.1219	5.10802e-06	-1.44763	-1.45317	1.28718e-05	-1.37687	-1.57115
45647772	chr1:45647772:A:G	1.47439e-09	-1.72936e-10	-1.40785	1.9229e-05	-1.72936e-10	-1.5752	5.12853e-05	-1.72936e-10	-1.56565
45647934	chr1:45647934:T:C	2.38572e-09	-1.72936e-10	-0.926589	2.64123e-05	-1.72936e-10	-1.25779	6.34123e-05	-1.72936e-10	-1.3534
45648318	chr1:45648318:T:A	4.56073e-09	-1.72936e-10	-0.278607	5.05498e-05	-1.72936e-10	-0.608658	0.000161839	-1.72936e-10	-0.416453
45648485	chr1:45648485:C:T	0.00724244	12.5909	1.40852	4.55297e-06	-1.72177	-1.29406	9.59724e-06	-1.72568	-1.5159
45648531	chr1:45648531:G:C	1.26261e-09	-1.72936e-10	-1.56291	1.92431e-05	-1.72936e-10	-1.57446	5.16392e-05	-1.72936e-10	-1.55878
45648756	chr1:45648756:A:G	0.00578857	12.3367	1.43862	4.53689e-06	-1.73493	-1.28444	9.51928e-06	-1.73845	-1.51128
45649817	chr1:45649817:T:C	3.61987e-09	-1.72936e-10	-0.509654	0.000118336	-1.72936e-10	0.241911	0.000267831	-1.72936e-10	0.0873008
45649904	chr1:45649904:T:C	1.38334e-09	-1.72936e-10	-1.47159	2.37721e-05	-1.72936e-10	-1.3631	5.97085e-05	-1.72936e-10	-1.41358
45650381	chr1:45650381:G:C	2.07352e-09	-1.72936e-10	-1.06685	2.88879e-05	-1.72936e-10	-1.1682	8.81986e-05	-1.72936e-10	-1.02346
45650398	chr1:45650398:T:C	2.0205e-09	-1.72936e-10	-1.09275	2.41321e-05	-1.72936e-10	-1.34807	6.97487e-05	-1.72936e-10	-1.25816
45650620	chr1:45650620:C:T	1.21153e-06	6.13147	-0.827915	5.90915e-06	-1.40912	-1.34599	1.33785e-05	-1.33431	-1.5751
45651062	chr1:45651062:C:T	2.37044e-09	-1.72936e-10	-0.933014	5.68292e-05	-1.72936e-10	-0.491569	7.58729e-05	-1.72936e-10	-1.174
45651489	chr1:45651489:C:T	0.00914332	12.815	1.4174	4.63204e-06	-1.70725	-1.29137	9.74512e-06	-1.71169	-1.5146
45651513	chr1:45651513:C:T	0.00577137	12.3125	1.45984	4.56125e-06	-1.73631	-1.27772	9.53622e-06	-1.73978	-1.50818
45652043	chr1:45652043:C:T	2.50348e-09	-1.72936e-10	-0.878411	6.11217e-05	-1.72936e-10	-0.418751	7.92558e-05	-1.72936e-10	-1.13037
45653679	chr1:45653679:G:C	3.6848e-09	-1.64347	1.1516	0.000465389	-1.09101	2.70227	0.000764156	-0.943531	2.07925
45653726	chr1:45653726:TCTCA:T	3.51109e-09	-1.72936e-10	-0.540164	0.000113733	-1.72936e-10	0.202239	0.000258192	-1.72936e-10	0.0506479
45654130	chr1:45654130:G:A	2.41504e-09	-1.72936e-10	-0.914375	5.83498e-05	-1.72936e-10	-0.465163	7.70143e-05	-1.72936e-10	-1.15906
45654243	chr1:45654243:A:T	1.96755e-09	-1.1193	-5.64276e-10	5.53667e-05	-0.517641	-5.64276e-10	0.000149243	-0.497478	-5.64276e-10
45655001	chr1:45655001:G:A	1.42331e-09	-1.72936e-10	-1.44311	1.93743e-05	-1.72936e-10	-1.56767	5.08508e-05	-1.72936e-10	-1.57416
45656098	chr1:45656098:C:T	1.52644e-09	-1.72936e-10	-1.37315	3.7937e-05	-1.72936e-10	-0.895691	7.86582e-05	-1.72936e-10	-1.13794
45656232	chr1:45656232:T:C	3.57921e-09	-1.72936e-10	-0.520949	0.00011666	-1.72936e-10	0.227645	0.000264097	-1.72936e-10	0.0732598
45656468	chr1:45656468:A:G	3.63526e-10	-1.3559	-1.4521	1.12858e-05	-1.43726	-0.670807	2.18598e-05	-1.33428	-1.08412
45656744	chr1:45656744:T:C	1.01064e-09	-0.46256	-1.32294	3.81651e-06	-1.67606	-1.51622	1.08976e-05	-1.6649	-1.44961
45657280	chr1:45657280:T:C	1.01709e-09	-1.77914	-5.64276e-10	1.70939e-05	-1.6929	-5.64276e-10	4.49701e-05	-1.69706	-5.64276e-10
45657458	chr1:45657458:C:G	1.26869e-09	-1.55811	-5.64276e-10	1.61037e-05	-1.75257	-5.64276e-10	4.26291e-05	-1.75052	-5.64276e-10
45657539	chr1:45657539:A:G	1.60949e-09	-1.72936e-10	-1.32017	1.91494e-05	-1.72936e-10	-1.57935	5.27314e-05	-1.72936e-10	-1.53784
45657780	chr1:45657780:G:A	1.89883e-09	-1.15485	-5.64276e-10	5.27031e-05	-0.566944	-5.64276e-10	0.000142041	-0.54694	-5.64276e-10
45658053	chr1:45658053:C:T	2.17287e-09	-1.72936e-10	-1.02004	2.37725e-05	-1.72936e-10	-1.36309	5.63129e-05	-1.72936e-10	-1.47213
45658324	chr1:45658324:A:G	2.44591e-09	-1.72936e-10	-0.901673	5.91783e-05	-1.72936e-10	-0.451063	7.77847e-05	-1.72936e-10	-1.14911
45658855	chr1:45658855:C:T	0.00824837	12.5504	1.57906	4.80903e-06	-1.722	-1.23912	9.85822e-06	-1.72602	-1.48873
45658899	chr1:45658899:A:C	3.1711e-09	-1.72936e-10	-0.642011	9.90774e-05	-1.72936e-10	0.0642833	0.000226125	-1.72936e-10	-0.0819656
45658991	chr1:45658991:A:G	5.86934e-07	5.71867	-1.13984	4.84824e-06	-1.49027	-1.46273	1.23104e-05	-1.42405	-1.56856
45659293	chr1:45659293:G:T	2.427e-09	-1.72936e-10	-0.909436	5.86084e-05	-1.72936e-10	-0.460741	7.72788e-05	-1.72936e-10	-1.15564
45660507	chr1:45660507:T:A	1.86579e-06	6.18845	-0.453101	8.42389e-05	1.05174	-1.1497	0.00019477	1.0822	-1.31344
45661047	chr1:45661047:A:C	2.42873e-09	-1.72936e-10	-0.908721	5.86533e-05	-1.72936e-10	-0.459974	7.73194e-05	-1.72936e-10	-1.15511
45661182	chr1:45661182:C:T	2.77339e-09	0.199819	-0.975837	6.22457e-06	-1.40341	-1.29971	1.90466e-05	-1.38187	-1.17429
45661677	chr1:45661677:G:A	1.50879e-09	-1.38478	-5.64276e-10	1.71246e-05	-1.6911	-5.64276e-10	4.54531e-05	-1.68638	-5.64276e-10
45661695	chr1:45661695:C:T	8.75031e-10	-0.891298	-1.03829	1.07572e-05	-0.706524	-1.44952	2.7079e-05	-0.665218	-1.53908
45661824	chr1:45661824:A:C	0.00783578	12.3937	1.68439	4.93068e-06	-1.73286	-1.20328	9.94407e-06	-1.73634	-1.46973
45661946	chr1:45661946:C:T	6.4758e-09	0.0719811	-5.64276e-10	3.05775e-05	-1.11135	-5.64276e-10	8.22718e-05	-1.09303	-5.64276e-10
45662684	chr1:45662684:C:A	1.36793e-06	6.13734	-0.712373	6.31592e-06	-1.40772	-1.28082	1.35678e-05	-1.33277	-1.56258
45662880	chr1:45662880:G:A	2.43178e-09	-1.72936e-10	-0.907469	5.87497e-05	-1.72936e-10	-0.458332	7.73991e-05	-1.72936e-10	-1.15408
45663361	chr1:45663361:T:C	5.37417e-09	-1.72936e-10	-0.114487	5.0967e-05	-1.72936e-10	-0.60044	0.000161485	-1.72936e-10	-0.418642
45663370	chr1:45663370:T:G	1.24208e-09	-1.72936e-10	-1.5793	2.15669e-05	-1.72936e-10	-1.46046	5.20829e-05	-1.72936e-10	-1.55022
45663708	chr1:45663708:G:A	1.84178e-09	-1.72936e-10	-1.18536	2.15448e-05	-1.72936e-10	-1.46148	6.50509e-05	-1.72936e-10	-1.32789
45663924	chr1:45663924:G:GA	3.62713e-09	-1.72936e-10	-0.507649	0.000118719	-1.72936e-10	0.245144	0.000268675	-1.72936e-10	0.0904482
45664099	chr1:45664099:G:A	3.46642e-10	-1.38578	-1.46978	1.09405e-05	-1.41048	-0.728666	2.16815e-05	-1.30366	-1.12294
45664107	chr1:45664107:C:T	0.00868139	12.6806	1.49996	4.71387e-06	-1.71612	-1.26499	9.78539e-06	-1.72021	-1.50195
45664197	chr1:45664197:G:T	0.0064903	12.4117	1.47803	4.60301e-06	-1.73276	-1.27214	9.59543e-06	-1.73627	-1.5055
45664580	chr1:45664580:A:C	0.0082784	12.5833	1.54975	4.75976e-06	-1.72243	-1.24899	9.80399e-06	-1.72631	-1.49395
45664728	chr1:45664728:T:G	9.16087e-10	-0.807498	-1.07624	9.75074e-06	-0.784531	-1.46974	2.47392e-05	-0.744491	-1.55018
45665369	chr1:45665369:G:C	4.33668e-10	-1.41454	-1.21702	3.80871e-06	-1.61967	-1.57466	1.05957e-05	-1.61012	-1.53249
45665494	chr1:45665494:T:C	2.40814e-09	-1.72936e-10	-0.917237	2.65825e-05	-1.72936e-10	-1.25136	6.37621e-05	-1.72936e-10	-1.3479
45665655	chr1:45665655:C:T	1.04983e-09	-1.74746	-5.64276e-10	2.25092e-05	-1.41769	-5.64276e-10	5.95767e-05	-1.41579	-5.64276e-10
45665665	chr1:45665665:C:T	1.24631e-09	-1.72936e-10	-1.5759	2.22997e-05	-1.72936e-10	-1.42705	5.29684e-05	-1.72936e-10	-1.53336
45666437	chr1:45666437:C:T	0.00924229	12.659	1.58421	4.85954e-06	-1.71787	-1.2328	9.9676e-06	-1.72195	-1.48176
45666736	chr1:45666736:C:T	1.89156e-09	-1.15869	-5.64276e-10	2.04497e-05	-1.51365	-5.64276e-10	5.43866e-05	-1.50694	-5.64276e-10
45666770	chr1:45666770:T:C	3.37812e-10	-1.40587	-1.47548	1.10655e-05	-1.38874	-0.739051	2.18933e-05	-1.27918	-1.13769
45667782	chr1:45667782:T:C	1.37682e-09	-1.72936e-10	-1.47632	1.91957e-05	-1.72936e-10	-1.57693	5.28558e-05	-1.72936e-10	-1.53549
45668382	chr1:45668382:A:G	0.000646899	12.3286	-0.744752	3.5866e-06	-1.71576	-1.53865	1.02212e-05	-1.72049	-1.45811
45668544	chr1:45668544:G:C	0.0064891	12.2904	1.59913	4.78941e-06	-1.73756	-1.22765	9.80296e-06	-1.74096	-1.47941
45668681	chr1:45668681:C:A	1.08661e-09	-1.71303	-5.64276e-10	1.57347e-05	-1.77575	-5.64276e-10	4.16233e-05	-1.77439	-5.64276e-10
45668847	chr1:45668847:C:CCTACAG	0.000624902	12.3212	-0.771908	3.60751e-06	-1.71621	-1.5324	1.03344e-05	-1.72092	-1.44666
45668962	chr1:45668962:C:T	0.00773525	12.6465	1.41873	4.58626e-06	-1.71878	-1.28978	9.64541e-06	-1.72283	-1.51374
45669306	chr1:45669306:T:C	0.00709274	12.4539	1.52457	4.69469e-06	-1.7282	-1.25698	9.70853e-06	-1.732	-1.49805
45669388	chr1:45669388:G:A	1.76391e-09	-1.72936e-10	-1.22856	3.60284e-05	-1.72936e-10	-0.94731	6.49135e-05	-1.72936e-10	-1.33
45669481	chr1:45669481:A:G	2.28607e-09	-1.72936e-10	-0.969256	4.63276e-05	-1.72936e-10	-0.695881	8.12256e-05	-1.72936e-10	-1.10582
45669624	chr1:45669624:CT:C	4.51504e-07	5.58056	-1.26406	5.49722e-06	-1.48655	-1.34083	1.22968e-05	-1.42024	-1.57348
45669892	chr1:45669892:ACTC:A	0.00756201	12.5177	1.52482	4.70261e-06	-1.72653	-1.25697	9.72536e-06	-1.73026	-1.49806
45670299	chr1:45670299:C:CTT	1.58056e-09	-1.72936e-10	-1.33831	3.23586e-05	-1.72936e-10	-1.05474	9.5322e-05	-1.72936e-10	-0.945795
45670549	chr1:45670549:TAGTTTTA:T	0.00969538	12.785	1.50605	4.7556e-06	-1.7091	-1.2632	9.86063e-06	-1.71342	-1.50108
45670941	chr1:45670941:C:T	2.41621e-09	-1.72936e-10	-0.913892	2.66188e-05	-1.72936e-10	-1.25	6.38038e-05	-1.72936e-10	-1.34724
45671083	chr1:45671083:C:T	0.00525493	12.21	1.46862	4.55669e-06	-1.74187	-1.27315	9.5012e-06	-1.74511	-1.50653
45671549	chr1:45671549:TG:T	1.97757e-09	-1.72936e-10	-1.11422	4.28638e-05	-1.72936e-10	-0.77359	6.60292e-05	-1.72936e-10	-1.31296
45671797	chr1:45671797:C:T	2.27069e-09	-1.72936e-10	-0.976008	2.86877e-05	-1.72936e-10	-1.17515	8.01419e-05	-1.72936e-10	-1.11926
45671978	chr1:45671978:G:A	1.04903e-09	-0.426579	-1.32165	3.85977e-06	-1.66548	-1.51553	1.10304e-05	-1.65379	-1.44862
45672323	chr1:45672323:C:T	2.37767e-09	-1.72936e-10	-0.929969	2.63165e-05	-1.72936e-10	-1.26142	6.32066e-05	-1.72936e-10	-1.35665
45672328	chr1:45672328:T:C	6.86649e-07	5.97127	-1.23553	5.98879e-06	-1.42754	-1.31419	1.30933e-05	-1.35506	-1.57589
45672538	chr1:45672538:CAT:C	0.00644998	12.4398	1.44368	4.5633e-06	-1.73101	-1.28256	9.56265e-06	-1.73459	-1.5106
45672697	chr1:45672697:G:A	1.24199e-09	-1.72936e-10	-1.57937	2.14772e-05	-1.72936e-10	-1.46462	5.19821e-05	-1.72936e-10	-1.55216
45673204	chr1:45673204:G:A	0.0108837	12.9281	1.47861	4.76406e-06	-1.69864	-1.27188	9.91777e-06	-1.70332	-1.50541
45673244	chr1:45673244:A:G	1.92929e-09	-1.13894	-5.64276e-10	5.38794e-05	-0.544871	-5.64276e-10	0.000145203	-0.524921	-5.64276e-10
45673666	chr1:45673666:C:A	0.00859077	12.7541	1.41601	4.61092e-06	-1.71175	-1.29144	9.70028e-06	-1.71604	-1.51486
45673740	chr1:45673740:T:C	1.27369e-09	-1.72936e-10	-1.55417	1.91706e-05	-1.72936e-10	-1.57824	5.15911e-05	-1.72936e-10	-1.55971
45673964	chr1:45673964:G:T	3.55951e-09	-1.72936e-10	-0.526467	0.000115838	-1.72936e-10	0.220573	0.000262204	-1.72936e-10	0.066067
45674131	chr1:45674131:T:C	3.22154e-09	-1.72936e-10	-0.62623	9.05722e-05	-1.72936e-10	-0.0254714	0.00018901	-1.72936e-10	-0.261258
45674423	chr1:45674423:CTT:C	3.55448e-09	-1.72936e-10	-0.527881	0.00011556	-1.72936e-10	0.218176	0.0002618	-1.72936e-10	0.0645249
45674500	chr1:45674500:T:C	1.54499e-09	-1.72936e-10	-1.36108	2.75544e-05	-1.72936e-10	-1.21546	6.81495e-05	-1.72936e-10	-1.28135
45674555	chr1:45674555:G:A	2.36477e-09	-1.72936e-10	-0.93541	2.62478e-05	-1.72936e-10	-1.26403	6.30865e-05	-1.72936e-10	-1.35855
45675765	chr1:45675765:T:C	2.27018e-09	-1.72936e-10	-0.976233	2.86831e-05	-1.72936e-10	-1.17531	8.0125e-05	-1.72936e-10	-1.11947
45676289	chr1:45676289:A:G	1.84915e-09	-1.72936e-10	-1.18137	2.15926e-05	-1.72936e-10	-1.45927	6.52593e-05	-1.72936e-10	-1.32469
45676482	chr1:45676482:G:A	2.63494e-09	-1.72936e-10	-0.82723	6.48634e-05	-1.72936e-10	-0.359335	8.24267e-05	-1.72936e-10	-1.09115
45676507	chr1:45676507:A:G	0.00612028	12.3401	1.4909	4.61372e-06	-1.73487	-1.26771	9.59506e-06	-1.73841	-1.5034
45676794	chr1:45676794:C:A	0.00544761	12.1195	1.59512	4.71701e-06	-1.7465	-1.23394	9.65352e-06	-1.74954	-1.4862
45677046	chr1:45677046:A:G	1.84586e-09	-1.72936e-10	-1.18315	2.15716e-05	-1.72936e-10	-1.46024	6.51666e-05	-1.72936e-10	-1.32611
45677231	chr1:45677231:G:C	0.00943328	12.8642	1.3995	4.62881e-06	-1.70398	-1.29534	9.7489e-06	-1.70857	-1.51733
45678099	chr1:45678099:T:C	1.88426e-09	-1.72936e-10	-1.16256	2.65336e-05	-1.72936e-10	-1.25321	7.98411e-05	-1.72936e-10	-1.12302
45678367	chr1:45678367:C:T	3.48367e-09	-1.72936e-10	-0.548004	0.000112352	-1.72936e-10	0.190019	0.000255002	-1.72936e-10	0.0382163
45679115	chr1:45679115:C:T	1.24522e-09	-1.72936e-10	-1.57678	3.07066e-05	-1.72936e-10	-1.10714	6.0266e-05	-1.72936e-10	-1.40429
45679195	chr1:45679195:A:AG	7.60175e-07	5.95675	-1.11929	5.13659e-06	-1.44319	-1.45204	1.29307e-05	-1.37199	-1.57146
45679307	chr1:45679307:G:A	2.5312e-09	-1.72936e-10	-0.867398	6.18568e-05	-1.72936e-10	-0.406796	7.99149e-05	-1.72936e-10	-1.12209
45679623	chr1:45679623:A:T	5.2872e-09	-0.130801	-5.64276e-10	1.74428e-05	-1.67269	-5.64276e-10	4.58463e-05	-1.67776	-5.64276e-10
45679814	chr1:45679814:A:AG	2.35649e-09	-1.72936e-10	-0.938917	5.69338e-05	-1.72936e-10	-0.48973	7.41894e-05	-1.72936e-10	-1.19643
45680817	chr1:45680817:C:CA	0.00996337	12.8384	1.47989	4.73189e-06	-1.70579	-1.2715	9.85027e-06	-1.71028	-1.50528
45681140	chr1:45681140:A:G	3.47029e-10	-1.4051	-1.44934	1.18909e-05	-1.39031	-0.665541	2.3207e-05	-1.2808	-1.0778
45681985	chr1:45681985:T:C	1.24193e-09	-1.72936e-10	-1.57943	2.00842e-05	-1.72936e-10	-1.53168	5.54054e-05	-1.72936e-10	-1.48838
45682466	chr1:45682466:A:C	0.00896475	12.6828	1.52991	4.75645e-06	-1.71621	-1.25591	9.83024e-06	-1.72037	-1.49722
45683537	chr1:45683537:A:G	2.05444e-07	4.65589	-1.1268	4.29107e-06	-1.62997	-1.44512	1.04428e-05	-1.58272	-1.57442
45684405	chr1:45684405:T:C	2.1116e-09	-1.72936e-10	-1.04864	2.54912e-05	-1.72936e-10	-1.29328	7.37906e-05	-1.72936e-10	-1.20182
45684713	chr1:45684713:T:C	5.15169e-09	-0.156766	-5.64276e-10	3.72006e-05	-0.915294	-5.64276e-10	9.93946e-05	-0.903958	-5.64276e-10
45684771	chr1:45684771:A:G	0.00713503	12.4874	1.49708	4.65294e-06	-1.72813	-1.26599	9.66711e-06	-1.73182	-1.50251
45685133	chr1:45685133:C:T	0.00858195	12.6429	1.5262	4.74126e-06	-1.71862	-1.2567	9.80067e-06	-1.72269	-1.49791
45685881	chr1:45685881:T:C	1.11993e-09	-1.68283	-5.64276e-10	2.24766e-05	-1.41914	-5.64276e-10	6.00085e-05	-1.40857	-5.64276e-10
45687531	chr1:45687531:G:A	6.77926e-07	5.84442	-1.12147	5.01702e-06	-1.46617	-1.45261	1.261e-05	-1.39732	-1.57125
45687545	chr1:45687545:T:C	1.24849e-09	-1.72936e-10	-1.57416	2.05004e-05	-1.72936e-10	-1.51118	5.09759e-05	-1.72936e-10	-1.5717
45687618	chr1:45687618:G:C	2.37044e-09	-1.72936e-10	-0.933014	5.68292e-05	-1.72936e-10	-0.491569	7.58729e-05	-1.72936e-10	-1.174
45687864	chr1:45687864:T:G	2.65956e-09	-1.72936e-10	-0.81793	6.57536e-05	-1.72936e-10	-0.345705	8.31798e-05	-1.72936e-10	-1.08205
45687876	chr1:45687876:C:T	0.00683755	12.2897	1.65212	4.84896e-06	-1.7377	-1.21515	9.83138e-06	-1.74113	-1.47635
45688394	chr1:45688394:A:G	1.09942e-09	-1.70131	-5.64276e-10	2.16727e-05	-1.45557	-5.64276e-10	5.78307e-05	-1.44554	-5.64276e-10
45688879	chr1:45688879:G:A	1.16937e-07	2.96555	-5.64276e-10	7.13125e-05	-0.264547	-5.64276e-10	0.000195013	-0.229991	-5.64276e-10
45689284	chr1:45689284:T:G	2.36504e-09	-1.72936e-10	-0.935297	5.66614e-05	-1.72936e-10	-0.494525	7.5737e-05	-1.72936e-10	-1.17579
45689625	chr1:45689625:G:A	2.43526e-09	-1.72936e-10	-0.906037	5.8751e-05	-1.72936e-10	-0.45831	7.7441e-05	-1.72936e-10	-1.15354
45690820	chr1:45690820:A:G	0.00740063	12.4157	1.60526	4.80897e-06	-1.73058	-1.23056	9.8179e-06	-1.73428	-1.48457
45691203	chr1:45691203:G:A	1.24405e-09	-1.72936e-10	-1.57772	2.19944e-05	-1.72936e-10	-1.44083	5.26202e-05	-1.72936e-10	-1.53996
45691415	chr1:45691415:C:T	0.0074822	12.4585	1.57346	4.75799e-06	-1.73033	-1.24146	9.76712e-06	-1.73398	-1.49005
45691877	chr1:45691877:G:GA	0.0074899	12.5645	1.46846	4.62978e-06	-1.72399	-1.27512	9.66277e-06	-1.72788	-1.5069
45692041	chr1:45692041:A:G	0.00456135	12.2051	1.33195	4.35326e-06	-1.74391	-1.31678	9.29466e-06	-1.74699	-1.52663
45692234	chr1:45692234:C:T	0.00581702	12.2339	1.54628	4.66907e-06	-1.74069	-1.24997	9.62716e-06	-1.74398	-1.49449
45692621	chr1:45692621:CAGACCGT:C	3.39945e-09	-1.72936e-10	-0.572476	9.67917e-05	-1.72936e-10	0.0409433	0.00020109	-1.72936e-10	-0.199304
45692659	chr1:45692659:T:G	0.00569462	12.2211	1.53784	4.65367e-06	-1.74141	-1.25255	9.60788e-06	-1.74467	-1.4958
45693161	chr1:45693161:T:C	1.25212e-09	-1.72936e-10	-1.57125	2.08575e-05	-1.72936e-10	-1.4939	6.06331e-05	-1.72936e-10	-1.39822
45694552	chr1:45694552:G:T	2.31761e-09	-1.72936e-10	-0.955553	5.52382e-05	-1.72936e-10	-0.519963	7.45703e-05	-1.72936e-10	-1.19131
45694588	chr1:45694588:C:T	0.00686421	12.4668	1.47898	4.61762e-06	-1.72991	-1.27183	9.62302e-06	-1.73358	-1.50532
45694657	chr1:45694657:T:C	1.3676e-09	-1.72936e-10	-1.48304	2.40941e-05	-1.72936e-10	-1.34965	5.94783e-05	-1.72936e-10	-1.41744
45694925	chr1:45694925:G:A	1.44181e-09	-1.72936e-10	-1.43019	2.75771e-05	-1.72936e-10	-1.21463	8.01306e-05	-1.72936e-10	-1.1194
45695664	chr1:45695664:T:A	4.01944e-10	-1.14543	-1.5621	4.50748e-06	-1.58812	-1.43776	1.12785e-05	-1.51657	-1.56358
45696196	chr1:45696196:A:T	3.29983e-10	-1.44823	-1.45657	1.22083e-05	-1.34348	-0.68602	2.41049e-05	-1.22794	-1.0927
45696611	chr1:45696611:C:T	6.86631e-05	10.5598	-1.21896	3.35109e-06	-1.77862	-1.54371	1.03699e-05	-1.77906	-1.38508
45696709	chr1:45696709:G:A	1.98864e-09	-1.72936e-10	-1.10864	2.42228e-05	-1.72936e-10	-1.34432	6.97026e-05	-1.72936e-10	-1.25882
45697130	chr1:45697130:G:A	0.0084015	12.614	1.53388	4.7376e-06	-1.72096	-1.25512	9.79308e-06	-1.72497	-1.49641
45697584	chr1:45697584:A:G	0.0053747	12.2152	1.4859	4.57229e-06	-1.74165	-1.26996	9.52533e-06	-1.7449	-1.5042
45697805	chr1:45697805:A:C	4.14451e-10	-1.21961	-1.45728	1.09151e-05	-1.50961	-0.631863	2.04545e-05	-1.4199	-1.06495
45698152	chr1:45698152:CATG:C	2.47269e-09	-1.72936e-10	-0.890783	6.00308e-05	-1.72936e-10	-0.43676	7.84317e-05	-1.72936e-10	-1.14083
45698302	chr1:45698302:T:A	9.96119e-07	6.31448	-1.2067	5.32317e-06	-1.36282	-1.49673	1.43592e-05	-1.28397	-1.55469
45699174	chr1:45699174:A:T	0.00551623	12.2592	1.46788	4.55261e-06	-1.73937	-1.27655	9.51784e-06	-1.74272	-1.50716
45699699	chr1:45699699:G:C	6.27625e-09	-1.72936e-10	0.0406827	0.000204677	-1.72936e-10	0.789816	0.000744251	-1.72936e-10	1.10932
45699712	chr1:45699712:G:T	4.42535e-09	-1.72936e-10	-0.308741	0.000151734	-1.72936e-10	0.490509	0.000341866	-1.72936e-10	0.331364
45699867	chr1:45699867:C:T	1.35439e-07	3.11243	-5.64276e-10	9.05381e-05	-0.0258482	-5.64276e-10	0.000249165	0.0150605	-5.64276e-10
45700211	chr1:45700211:A:AC	2.33198e-09	-1.72936e-10	-0.949374	2.59521e-05	-1.72936e-10	-1.27537	6.25733e-05	-1.72936e-10	-1.36672
45700401	chr1:45700401:CA:C	0.00510665	12.2211	1.42882	4.48805e-06	-1.74124	-1.28896	9.44421e-06	-1.74451	-1.51315
45700627	chr1:45700627:A:G	1.39853e-09	-1.72936e-10	-1.46067	1.94888e-05	-1.72936e-10	-1.56178	5.06987e-05	-1.72936e-10	-1.57715
45701037	chr1:45701037:A:G	0.00772426	12.579	1.48479	4.65838e-06	-1.72295	-1.27	9.70097e-06	-1.72689	-1.50394
45701189	chr1:45701189:G:C	0.00541177	12.2707	1.43733	4.51265e-06	-1.73861	-1.28612	9.48056e-06	-1.742	-1.51181
45701534	chr1:45701534:G:A	0.00587102	12.4334	1.35602	4.43769e-06	-1.73132	-1.31016	9.44108e-06	-1.73491	-1.52308
45701608	chr1:45701608:G:A	4.33042e-09	-1.72936e-10	-0.330426	0.000147031	-1.72936e-10	0.459022	0.00033281	-1.72936e-10	0.304516
45701861	chr1:45701861:T:C	0.00381361	11.9177	1.44027	4.4516e-06	-1.7543	-1.28405	9.35129e-06	-1.75699	-1.51056
45701880	chr1:45701880:A:G	2.47355e-09	-0.890437	-5.64276e-10	2.42502e-05	-1.34319	-5.64276e-10	6.72706e-05	-1.29433	-5.64276e-10
45702970	chr1:45702970:A:G	0.00542456	12.3463	1.36405	4.42176e-06	-1.73643	-1.30865	9.40245e-06	-1.73981	-1.52227
45703738	chr1:45703738:G:A	4.02608e-09	-1.72936e-10	-0.403297	4.50312e-05	-1.72936e-10	-0.724264	0.000142903	-1.72936e-10	-0.54089
45704091	chr1:45704091:A:G	4.79351e-08	2.07376	-5.64276e-10	0.000176515	0.641785	-5.64276e-10	0.00054239	0.792931	-5.64276e-10
45704326	chr1:45704326:T:G	2.10156e-09	-1.72936e-10	-1.05341	2.41665e-05	-1.72936e-10	-1.34665	5.89847e-05	-1.72936e-10	-1.42578
45704426	chr1:45704426:T:C	0.00522375	12.36	1.31265	4.36388e-06	-1.73379	-1.32447	9.36081e-06	-1.73738	-1.52914
45704872	chr1:45704872:G:A	0.00460539	12.2032	1.34346	4.36764e-06	-1.74226	-1.31513	9.32353e-06	-1.7455	-1.52502
45705086	chr1:45705086:A:C	0.00522761	12.4364	1.23696	4.27797e-06	-1.73136	-1.34678	9.29338e-06	-1.73494	-1.53882
45706329	chr1:45706329:A:G	0.00473754	12.1764	1.39857	4.43598e-06	-1.74358	-1.2983	9.38199e-06	-1.74675	-1.51752
45706390	chr1:45706390:C:T	0.00520892	12.3544	1.31543	4.35765e-06	-1.73599	-1.3237	9.34334e-06	-1.73938	-1.52901
45707228	chr1:45707228:C:T	4.59485e-10	-1.38337	-1.19037	3.87562e-06	-1.5996	-1.57731	1.09013e-05	-1.58945	-1.52472
45707809	chr1:45707809:C:T	0.00703912	12.6336	1.33725	4.45887e-06	-1.71968	-1.31704	9.51831e-06	-1.72373	-1.52611
45707951	chr1:45707951:G:GA	2.63106e-09	-1.72936e-10	-0.828702	6.4914e-05	-1.72936e-10	-0.358555	8.25083e-05	-1.72936e-10	-1.09016
45709216	chr1:45709216:G:A	6.17307e-08	2.32669	-5.64276e-10	5.02986e-05	-0.613641	-5.64276e-10	0.0001369	-0.583806	-5.64276e-10
45711035	chr1:45711035:A:C	1.70824e-09	-1.72936e-10	-1.26063	2.32967e-05	-1.72936e-10	-1.38331	6.57713e-05	-1.72936e-10	-1.31687
45711572	chr1:45711572:G:A	3.46287e-10	-1.52205	-1.33453	1.91185e-05	-1.24477	-0.336191	3.46575e-05	-1.11777	-0.839768
45712076	chr1:45712076:A:G	0.00235848	12.6373	0.24009	3.57676e-06	-1.71618	-1.54098	9.08422e-06	-1.72025	-1.57627
45712223	chr1:45712223:C:T	3.79605e-09	-1.72936e-10	-0.46213	4.27653e-05	-1.72936e-10	-0.775892	0.000135105	-1.72936e-10	-0.597006
45712440	chr1:45712440:A:G	8.36713e-05	10.9112	-1.3726	3.62576e-06	-1.77342	-1.47014	1.19349e-05	-1.77483	-1.24876
45712589	chr1:45712589:G:A	1.24765e-09	-1.72936e-10	-1.57483	2.24685e-05	-1.72936e-10	-1.4195	5.32018e-05	-1.72936e-10	-1.52896
45712605	chr1:45712605:C:A	1.07825e-09	-1.72075	-5.64276e-10	2.01628e-05	-1.52778	-5.64276e-10	5.30397e-05	-1.53201	-5.64276e-10
45712728	chr1:45712728:G:A	1.40603e-09	-1.72936e-10	-1.45532	1.94502e-05	-1.72936e-10	-1.56376	5.0741e-05	-1.72936e-10	-1.57632
45712864	chr1:45712864:AG:A	1.36033e-09	-1.72936e-10	-1.48836	1.97411e-05	-1.72936e-10	-1.54891	5.062e-05	-1.72936e-10	-1.57871
45713336	chr1:45713336:G:A	2.64148e-09	-1.72936e-10	-0.824751	6.52246e-05	-1.72936e-10	-0.353782	8.27509e-05	-1.72936e-10	-1.08722
45713579	chr1:45713579:T:C	1.72275e-06	6.15632	-0.500731	8.02608e-05	1.03264	-1.17898	0.000186764	1.06308	-1.3363
45713599	chr1:45713599:C:A	0.00450989	12.5872	0.938519	3.99287e-06	-1.71985	-1.42726	9.14297e-06	-1.72396	-1.56611
45713787	chr1:45713787:G:A	4.352e-09	-1.72936e-10	-0.325454	3.73905e-05	-1.72936e-10	-0.910202	0.000100368	-1.72936e-10	-0.894217
45714709	chr1:45714709:C:T	8.81889e-09	-1.72936e-10	0.380806	8.59137e-05	-1.72936e-10	-0.0782753	0.000304295	-1.72936e-10	0.214942
45715360	chr1:45715360:G:A	1.41552e-09	-1.72936e-10	-1.44859	1.94093e-05	-1.72936e-10	-1.56586	5.07968e-05	-1.72936e-10	-1.57522
45715534	chr1:45715534:A:G	0.00607778	12.94	0.88401	4.05357e-06	-1.69769	-1.43433	9.31817e-06	-1.70242	-1.56867
45715566	chr1:45715566:G:A	5.12732e-10	-1.09647	-1.36762	4.95812e-06	-1.38764	-1.54295	1.29324e-05	-1.37282	-1.57049
45715632	chr1:45715632:C:A	0.0048343	12.6951	0.900018	3.98491e-06	-1.71267	-1.43644	9.18262e-06	-1.71702	-1.56873
45715976	chr1:45715976:G:A	2.55492e-09	-1.72936e-10	-0.85807	2.76779e-05	-1.72936e-10	-1.21098	6.60692e-05	-1.72936e-10	-1.31235
45716059	chr1:45716059:T:C	4.65837e-09	-1.72936e-10	-0.257424	3.91838e-05	-1.72936e-10	-0.863356	0.000105577	-1.72936e-10	-0.843617
45716376	chr1:45716376:T:C	0.00520792	12.7025	0.967057	4.05203e-06	-1.71222	-1.42018	9.23047e-06	-1.71659	-1.56396
45716520	chr1:45716520:C:T	1.72025e-07	3.35155	-5.64276e-10	0.000106461	0.136164	-5.64276e-10	0.000293591	0.179133	-5.64276e-10
45717880	chr1:45717880:T:C	3.93481e-09	-1.72936e-10	-0.426229	0.000130638	-1.72936e-10	0.340814	0.000295171	-1.72936e-10	0.184499
45718566	chr1:45718566:AC:A	0.00414492	12.4884	0.952882	3.98248e-06	-1.72606	-1.42365	9.09796e-06	-1.72994	-1.56506
45719988	chr1:45719988:T:C	1.09495e-06	6.33096	-1.12859	5.26413e-06	-1.36253	-1.50818	1.41686e-05	-1.28337	-1.56866
45720054	chr1:45720054:A:G	5.29804e-08	2.17383	-5.64276e-10	4.58546e-05	-0.706143	-5.64276e-10	0.000124677	-0.677327	-5.64276e-10
45720178	chr1:45720178:C:T	1.30847e-09	-1.72936e-10	-1.52723	2.38878e-05	-1.72936e-10	-1.35825	5.13655e-05	-1.72936e-10	-1.56409
45720378	chr1:45720378:C:T	0.00492169	12.6727	0.940347	4.01734e-06	-1.71423	-1.42677	9.19398e-06	-1.71853	-1.56598
45720662	chr1:45720662:C:G	8.8297e-09	-1.72936e-10	0.382031	8.60007e-05	-1.72936e-10	-0.0772633	0.000304662	-1.72936e-10	0.216147
45721188	chr1:45721188:T:A	1.1061e-09	-0.898793	-0.796453	1.35996e-05	-0.695893	-1.22569	3.25823e-05	-0.654239	-1.36505
45721647	chr1:45721647:T:C	1.31493e-09	-1.72936e-10	-1.52231	1.91683e-05	-1.72936e-10	-1.57836	5.08875e-05	-1.72936e-10	-1.57344
45721648	chr1:45721648:T:G	0.00419551	12.504	0.949389	3.98296e-06	-1.72507	-1.42452	9.10445e-06	-1.72899	-1.56531
45721708	chr1:45721708:C:A	1.24191e-09	-1.72936e-10	-1.57944	2.02401e-05	-1.72936e-10	-1.52395	5.62023e-05	-1.72936e-10	-1.4741
45721712	chr1:45721712:T:A	1.24191e-09	-1.72936e-10	-1.57944	2.02401e-05	-1.72936e-10	-1.52395	5.62023e-05	-1.72936e-10	-1.4741
45721991	chr1:45721991:C:T	1.59194e-09	-1.72936e-10	-1.33114	8.74011e-05	-1.72936e-10	-0.0611102	5.24357e-05	-1.72936e-10	-1.54347
45722248	chr1:45722248:C:T	0.00234458	12.5087	0.362834	3.54267e-06	-1.72686	-1.53988	9.01577e-06	-1.73063	-1.57345
45722371	chr1:45722371:T:C	0.00577743	12.8524	0.921005	4.05718e-06	-1.69992	-1.43121	9.31036e-06	-1.70475	-1.56717
45722560	chr1:45722560:G:GAAATAA	0.00582183	12.8432	0.937874	4.0636e-06	-1.70227	-1.42727	9.29895e-06	-1.70696	-1.56619
45722999	chr1:45722999:A:G	2.61714e-09	-1.72936e-10	-0.834007	6.44542e-05	-1.72936e-10	-0.365663	8.21336e-05	-1.72936e-10	-1.09471
45723208	chr1:45723208:C:T	1.24308e-09	-1.72936e-10	-1.5785	2.02223e-05	-1.72936e-10	-1.52483	5.16218e-05	-1.72936e-10	-1.55911
45723242	chr1:45723242:G:T	0.00637696	13.017	0.855066	4.02173e-06	-1.69245	-1.44745	9.33838e-06	-1.69735	-1.57158
45723861	chr1:45723861:C:A	4.23383e-09	-1.72936e-10	-0.352983	0.000143503	-1.72936e-10	0.43474	0.000323054	-1.72936e-10	0.274766
45723882	chr1:45723882:T:C	8.99915e-07	6.12845	-1.12224	5.04522e-06	-1.40719	-1.50599	1.34814e-05	-1.33224	-1.56951
45725516	chr1:45725516:C:T	0.0182067	14.8253	0.0958994	4.41278e-06	-1.4786	-1.56851	1.17517e-05	-1.48764	-1.55142
45725701	chr1:45725701:G:A	2.84693e-09	-1.72936e-10	-0.749848	3.36685e-05	-1.72936e-10	-1.01506	0.000103438	-1.72936e-10	-0.864082
45725957	chr1:45725957:GC:G	3.10341e-10	-1.50565	-1.46052	1.29346e-05	-1.27393	-0.697782	2.58375e-05	-1.15002	-1.1012
45726092	chr1:45726092:A:G	1.39573e-09	-1.72936e-10	-1.46267	1.95045e-05	-1.72936e-10	-1.56098	5.06876e-05	-1.72936e-10	-1.57737
45726094	chr1:45726094:T:A	5.87296e-10	-0.98597	-1.34235	3.35443e-06	-1.749	-1.57234	9.11747e-06	-1.71718	-1.57568
45726215	chr1:45726215:A:T	1.24246e-09	-1.72936e-10	-1.579	2.17303e-05	-1.72936e-10	-1.45291	5.225e-05	-1.72936e-10	-1.54702
45726310	chr1:45726310:T:C	0.00692875	13.0261	0.928987	4.09882e-06	-1.69118	-1.42974	9.39491e-06	-1.69606	-1.56682
45726359	chr1:45726359:G:A	1.11063e-08	0.61142	-5.64276e-10	0.00039789	1.45456	-5.64276e-10	0.00111052	1.50953	-5.64276e-10
45726417	chr1:45726417:G:A	2.50331e-09	-1.72936e-10	-0.878476	2.57812e-05	-1.72936e-10	-1.28197	8.07185e-05	-1.72936e-10	-1.11209
45726552	chr1:45726552:AAC:A	1.24196e-09	-1.72936e-10	-1.5794	2.15108e-05	-1.72936e-10	-1.46306	5.19877e-05	-1.72936e-10	-1.55205
45726873	chr1:45726873:G:A	3.5225e-10	-1.52802	-1.31148	2.02838e-05	-1.23636	-0.28544	3.63715e-05	-1.10839	-0.800881
45727030	chr1:45727030:G:A	1.19039e-08	2.22275	-1.54197	2.48878e-05	0.258012	-1.57525	6.78864e-05	0.269452	-1.55467
45729221	chr1:45729221:G:A	3.25869e-08	1.68782	-5.64276e-10	3.54013e-05	-0.964871	-5.64276e-10	9.1798e-05	-0.983465	-5.64276e-10
45729539	chr1:45729539:TAAC:T	0.00510504	12.7481	0.901581	3.99036e-06	-1.71137	-1.43637	9.19592e-06	-1.71563	-1.56867
45729703	chr1:45729703:T:C	0.00677372	13.0742	0.858259	4.04621e-06	-1.68746	-1.44638	9.38639e-06	-1.69249	-1.5713
45729748	chr1:45729748:C:T	1.24268e-09	-1.72936e-10	-1.57882	1.99142e-05	-1.72936e-10	-1.54019	5.47495e-05	-1.72936e-10	-1.50029
45730085	chr1:45730085:C:T	1.24431e-09	-1.72936e-10	-1.57751	2.20457e-05	-1.72936e-10	-1.4385	5.26509e-05	-1.72936e-10	-1.53937
45730666	chr1:45730666:ACCTGTTCTC:A	4.7158e-09	-1.72936e-10	-0.245172	4.00003e-05	-1.72936e-10	-0.842731	0.000107188	-1.72936e-10	-0.828475
45732276	chr1:45732276:C:T	0.000158321	10.1763	-5.64276e-10	1.5793e-05	-1.77205	-5.64276e-10	4.17516e-05	-1.77132	-5.64276e-10
45732536	chr1:45732536:A:C	2.39139e-09	-1.72936e-10	-0.924216	2.50243e-05	-1.72936e-10	-1.31177	7.77983e-05	-1.72936e-10	-1.14894
45732541	chr1:45732541:T:C	6.86968e-06	7.12871	-0.0899233	1.8258e-05	-0.640232	-0.986782	3.83377e-05	-0.641392	-1.21523
45732802	chr1:45732802:G:T	2.33678e-09	-1.72936e-10	-0.947318	2.59897e-05	-1.72936e-10	-1.27392	6.26495e-05	-1.72936e-10	-1.3655
45732866	chr1:45732866:T:C	0.00569124	12.8207	0.937662	4.05969e-06	-1.70372	-1.42679	9.28733e-06	-1.70837	-1.56603
45733216	chr1:45733216:G:A	2.58481e-09	-1.72936e-10	-0.846438	6.34504e-05	-1.72936e-10	-0.38136	8.12932e-05	-1.72936e-10	-1.10499
45733412	chr1:45733412:A:G	0.0046324	12.6457	0.90679	3.99812e-06	-1.71569	-1.4301	9.16948e-06	-1.71994	-1.56724
45733764	chr1:45733764:G:A	2.98029e-10	-1.47469	-1.53197	4.14502e-06	-1.66612	-1.4436	1.18204e-05	-1.66244	-1.37078
45734324	chr1:45734324:G:T	1.248e-09	-1.72936e-10	-1.57454	2.25049e-05	-1.72936e-10	-1.41789	5.32504e-05	-1.72936e-10	-1.52805
45736056	chr1:45736056:A:G	3.11341e-10	-1.50684	-1.45612	1.34096e-05	-1.25984	-0.675807	2.66291e-05	-1.13452	-1.08653
45736097	chr1:45736097:C:T	5.81262e-09	-1.72936e-10	-0.0360597	5.44047e-05	-1.72936e-10	-0.535169	0.000173271	-1.72936e-10	-0.348198
45736278	chr1:45736278:G:A	0.00770137	13.2238	0.837014	4.077e-06	-1.67514	-1.45112	9.48805e-06	-1.68052	-1.57251
45736543	chr1:45736543:A:G	1.01762e-09	-1.77863	-5.64276e-10	1.69719e-05	-1.70006	-5.64276e-10	4.46569e-05	-1.70405	-5.64276e-10
45736611	chr1:45736611:C:T	0.00616834	12.9615	0.877396	4.03205e-06	-1.69559	-1.44175	9.32369e-06	-1.70033	-1.57016
45737691	chr1:45737691:C:T	1.83382e-09	-1.72936e-10	-1.18969	2.15034e-05	-1.72936e-10	-1.46341	6.48932e-05	-1.72936e-10	-1.33031
45737845	chr1:45737845:T:C	4.37082e-09	-1.72936e-10	-0.321141	4.10207e-05	-1.72936e-10	-0.817542	0.000140833	-1.72936e-10	-0.555477
45737962	chr1:45737962:TA:T	1.25215e-09	-1.72936e-10	-1.57123	2.28914e-05	-1.72936e-10	-1.40086	5.37744e-05	-1.72936e-10	-1.51826
45738927	chr1:45738927:T:C	2.39258e-09	-1.72936e-10	-0.923718	2.63708e-05	-1.72936e-10	-1.25936	6.33541e-05	-1.72936e-10	-1.35432
45739122	chr1:45739122:A:G	2.61673e-09	-1.72936e-10	-0.834166	6.44436e-05	-1.72936e-10	-0.365827	8.21235e-05	-1.72936e-10	-1.09483
45739891	chr1:45739891:T:C	1.85025e-09	-1.72936e-10	-1.18077	4.06238e-05	-1.72936e-10	-0.827265	0.000121908	-1.72936e-10	-0.699789
45740552	chr1:45740552:G:A	2.25888e-09	-1.72936e-10	-0.981221	0.000120388	-1.72936e-10	0.259099	6.51037e-05	-1.72936e-10	-1.32707
45740556	chr1:45740556:C:A	2.33809e-09	-1.72936e-10	-0.946755	2.6e-05	-1.72936e-10	-1.27352	6.26691e-05	-1.72936e-10	-1.36519
45740727	chr1:45740727:G:A	7.19565e-07	6.13362	-1.35106	4.81982e-06	-1.40578	-1.5531	1.44117e-05	-1.33086	-1.50416
45740868	chr1:45740868:A:G	0.00541402	12.9173	0.791147	3.93602e-06	-1.69985	-1.4616	9.2421e-06	-1.70453	-1.57476
45740880	chr1:45740880:G:A	3.07969e-09	-0.67126	-5.64276e-10	8.20542e-05	-0.124239	-5.64276e-10	0.000219324	-0.112505	-5.64276e-10
45742071	chr1:45742071:C:T	0.00510749	12.7813	0.868789	3.97003e-06	-1.70902	-1.44383	9.19804e-06	-1.71336	-1.57071
45742659	chr1:45742659:G:A	2.23533e-09	-1.72936e-10	-0.991704	2.39748e-05	-1.72936e-10	-1.35462	7.3659e-05	-1.72936e-10	-1.20361
45743699	chr1:45743699:ACT:A	1.47787e-09	-1.72936e-10	-1.40549	2.81469e-05	-1.72936e-10	-1.19418	8.41352e-05	-1.72936e-10	-1.07063
45743966	chr1:45743966:A:C	4.08367e-09	-1.72936e-10	-0.389094	0.000137148	-1.72936e-10	0.389442	0.000309012	-1.72936e-10	0.230326
45744013	chr1:45744013:TC:T	1.24261e-09	-1.72936e-10	-1.57888	1.97218e-05	-1.72936e-10	-1.54989	5.09963e-05	-1.72936e-10	-1.5713
45744814	chr1:45744814:G:A	1.2419e-09	-1.72936e-10	-1.57945	2.14332e-05	-1.72936e-10	-1.46668	5.18992e-05	-1.72936e-10	-1.55375
45745157	chr1:45745157:C:T	4.23926e-10	-1.71836	-0.935921	4.60239e-05	-0.854077	0.151619	8.85753e-05	-0.68432	-0.334882
45745675	chr1:45745675:A:G	0.00361936	12.5303	0.77544	3.83528e-06	-1.72288	-1.4645	9.03236e-06	-1.72687	-1.57538
45745729	chr1:45745729:G:T	0.00413563	12.6845	0.754523	3.84555e-06	-1.71537	-1.46933	9.09149e-06	-1.7195	-1.57622
45745779	chr1:45745779:C:T	6.53977e-09	0.0818111	-5.64276e-10	2.24229e-05	-1.42154	-5.64276e-10	5.98995e-05	-1.41039	-5.64276e-10
45746328	chr1:45746328:A:G	3.70062e-09	-1.72936e-10	-0.487589	0.000120646	-1.72936e-10	0.261241	0.000273587	-1.72936e-10	0.108563
45746517	chr1:45746517:A:T	2.19193e-09	-1.01131	-5.64276e-10	2.29599e-05	-1.39787	-5.64276e-10	6.10848e-05	-1.39079	-5.64276e-10
45746959	chr1:45746959:C:T	4.21715e-10	-1.70911	-0.950401	4.34625e-05	-0.88826	0.12854	8.366e-05	-0.72154	-0.354754
45747164	chr1:45747164:A:G	0.00441435	12.4358	1.06851	4.09255e-06	-1.72887	-1.39358	9.16532e-06	-1.73264	-1.55499
45747296	chr1:45747296:C:T	1.35785e-09	-1.72936e-10	-1.49018	1.97735e-05	-1.72936e-10	-1.54727	5.05828e-05	-1.72936e-10	-1.57944
45747308	chr1:45747308:T:C	2.60013e-09	-1.72936e-10	-0.840528	6.39193e-05	-1.72936e-10	-0.373998	8.17025e-05	-1.72936e-10	-1.09997
45747336	chr1:45747336:G:C	1.24923e-09	-1.72936e-10	-1.57356	2.26306e-05	-1.72936e-10	-1.41232	5.34327e-05	-1.72936e-10	-1.52463
45747637	chr1:45747637:G:A	0.00482219	12.8047	0.787948	3.90291e-06	-1.70764	-1.46226	9.17177e-06	-1.71206	-1.57487
45747988	chr1:45747988:AG:A	2.09717e-09	-1.72936e-10	-1.0555	2.33783e-05	-1.72936e-10	-1.37981	7.08025e-05	-1.72936e-10	-1.24316
45748085	chr1:45748085:TTTGA:T	4.01837e-09	-1.72936e-10	-0.405215	0.000133698	-1.72936e-10	0.363968	0.00030273	-1.72936e-10	0.209785
45748255	chr1:45748255:C:T	0.0046186	12.6546	0.894884	3.96146e-06	-1.71731	-1.43769	9.13953e-06	-1.72138	-1.56906
45748386	chr1:45748386:G:T	3.02407e-09	-1.72936e-10	-0.689487	3.65836e-05	-1.72936e-10	-0.93202	0.000103767	-1.72936e-10	-0.860908
45749679	chr1:45749679:C:A	2.22858e-09	-1.72936e-10	-0.994726	2.39555e-05	-1.72936e-10	-1.35542	7.35817e-05	-1.72936e-10	-1.20466
45749834	chr1:45749834:G:A	1.03589e-09	-1.76083	-5.64276e-10	2.1319e-05	-1.47202	-5.64276e-10	5.64216e-05	-1.4702	-5.64276e-10
45749947	chr1:45749947:G:A	0.00316084	12.3962	0.774108	3.7926e-06	-1.7331	-1.46547	8.9441e-06	-1.7366	-1.57546
45750043	chr1:45750043:A:G	1.29077e-09	-1.72936e-10	-1.54085	2.10778e-05	-1.72936e-10	-1.4834	5.30842e-05	-1.72936e-10	-1.53118
45750294	chr1:45750294:G:A	1.2996e-09	-1.72936e-10	-1.53403	2.41964e-05	-1.72936e-10	-1.34541	5.1556e-05	-1.72936e-10	-1.56039
45750903	chr1:45750903:T:C	1.29442e-06	6.37288	-1.00315	5.70898e-06	-1.35494	-1.43464	1.41422e-05	-1.2752	-1.57869
45750908	chr1:45750908:T:A	1.27331e-09	-1.72936e-10	-1.55447	1.92058e-05	-1.72936e-10	-1.57641	5.06228e-05	-1.72936e-10	-1.57865
45751050	chr1:45751050:A:G	0.00325476	12.3566	0.842927	3.85129e-06	-1.73343	-1.44978	8.97016e-06	-1.73702	-1.57213
45751075	chr1:45751075:G:GTC	0.00361682	12.4524	0.85265	3.88221e-06	-1.72782	-1.44739	9.02371e-06	-1.73164	-1.57156
45751144	chr1:45751144:T:C	1.29385e-09	-1.72936e-10	-1.53847	2.38687e-05	-1.72936e-10	-1.35905	5.16841e-05	-1.72936e-10	-1.55791
45751486	chr1:45751486:T:A	0.0035286	12.4127	0.867579	3.88615e-06	-1.73016	-1.44404	9.01111e-06	-1.73388	-1.57071
45751821	chr1:45751821:C:T	3.3283e-10	-1.46365	-1.43256	1.31881e-05	-1.3266	-0.625699	2.57186e-05	-1.20899	-1.04685
45752269	chr1:45752269:T:C	7.62799e-07	6.23187	-1.39096	4.86999e-06	-1.38307	-1.56546	1.51595e-05	-1.30607	-1.47836
45752463	chr1:45752463:C:A	2.49382e-09	-0.882274	-5.64276e-10	2.39666e-05	-1.35496	-5.64276e-10	6.42489e-05	-1.34029	-5.64276e-10
45752502	chr1:45752502:A:C	4.07789e-09	-1.72936e-10	-0.390512	0.000136773	-1.72936e-10	0.386703	0.000308502	-1.72936e-10	0.228673
45752828	chr1:45752828:C:CT	1.24344e-09	-1.72936e-10	-1.57821	2.03021e-05	-1.72936e-10	-1.52089	5.20294e-05	-1.72936e-10	-1.55125
45752932	chr1:45752932:C:T	2.21102e-08	1.29995	-5.64276e-10	3.19386e-05	-1.0678	-5.64276e-10	8.54717e-05	-1.05487	-5.64276e-10
45752963	chr1:45752963:A:G	1.24963e-09	-1.72936e-10	-1.57324	2.11078e-05	-1.72936e-10	-1.48198	5.94093e-05	-1.72936e-10	-1.4186
45753651	chr1:45753651:A:G	1.85074e-09	-1.72936e-10	-1.18051	1.98953e-05	-1.72936e-10	-1.54114	5.992e-05	-1.72936e-10	-1.41005
45753704	chr1:45753704:C:T	0.00343748	12.3848	0.869356	3.92547e-06	-1.73267	-1.43146	9.01367e-06	-1.73619	-1.56812
45753774	chr1:45753774:G:A	3.87097e-09	-1.72936e-10	-0.442584	0.000127906	-1.72936e-10	0.31968	0.000289285	-1.72936e-10	0.164358
45754131	chr1:45754131:C:T	1.28595e-07	4.63935	-1.57877	4.89963e-06	-1.62785	-1.31461	1.12514e-05	-1.58137	-1.5012
45754529	chr1:45754529:A:G	1.36196e-09	-1.72936e-10	-1.48717	1.97332e-05	-1.72936e-10	-1.54931	5.05861e-05	-1.72936e-10	-1.57938
45754909	chr1:45754909:G:C	1.24672e-09	-1.72936e-10	-1.57558	2.05377e-05	-1.72936e-10	-1.50936	5.21376e-05	-1.72936e-10	-1.54917
45755100	chr1:45755100:C:T	4.48173e-09	-1.72936e-10	-0.296082	0.000154012	-1.72936e-10	0.505412	0.000345991	-1.72936e-10	0.343358
45755231	chr1:45755231:G:T	2.3355e-10	-1.77928	-1.47117	6.96992e-06	-1.31113	-1.27888	1.70656e-05	-1.30483	-1.36116
45755327	chr1:45755327:C:T	0.00393794	12.5699	0.820189	3.88012e-06	-1.72053	-1.45522	9.07158e-06	-1.72461	-1.5733
45755768	chr1:45755768:T:C	0.00321409	12.3121	0.874869	3.87385e-06	-1.73586	-1.44151	8.9693e-06	-1.73936	-1.56988
45755935	chr1:45755935:T:C	2.63521e-09	-1.72936e-10	-0.827129	6.49509e-05	-1.72936e-10	-0.357986	8.25723e-05	-1.72936e-10	-1.08938
45756788	chr1:45756788:GT:G	3.92435e-09	-1.72936e-10	-0.428889	3.99842e-05	-1.72936e-10	-0.843133	0.00012332	-1.72936e-10	-0.688274
45756821	chr1:45756821:T:TGCC	0.00281167	12.4691	0.584137	3.67583e-06	-1.72666	-1.50318	8.96298e-06	-1.73051	-1.57944
45757208	chr1:45757208:G:A	0.00522455	12.7014	0.971352	4.0712e-06	-1.71299	-1.41469	9.26241e-06	-1.71723	-1.55986
45757414	chr1:45757414:G:A	7.92714e-07	6.32156	-1.44219	3.52078e-06	-1.6935	-1.57943	1.13015e-05	-1.6578	-1.42031
45758220	chr1:45758220:A:G	0.013983	12.5617	2.09551	6.38289e-06	-1.71386	-0.964133	1.18272e-05	-1.7183	-1.31435
45758493	chr1:45758493:C:A	5.61726e-09	-1.72936e-10	-0.0702466	4.64697e-05	-1.72936e-10	-0.692819	0.000122899	-1.72936e-10	-0.691692
45758569	chr1:45758569:GGTCC:G	3.03577e-10	-1.48987	-1.49834	1.11197e-05	-1.30112	-0.821777	2.30396e-05	-1.18087	-1.18498
45758647	chr1:45758647:C:T	0.000143429	11.3444	-1.26689	3.39515e-06	-1.75533	-1.55394	1.02561e-05	-1.75829	-1.41689
45759108	chr1:45759108:G:C	0.00537972	13.1929	0.509122	4.06163e-06	-1.66532	-1.46471	9.59981e-06	-1.67087	-1.57044
45759732	chr1:45759732:T:A	3.16768e-09	-1.72936e-10	-0.643092	3.64342e-05	-1.72936e-10	-0.936111	0.000112273	-1.72936e-10	-0.782126
45760076	chr1:45760076:G:A	2.76155e-09	-1.72936e-10	-0.7803	2.74378e-05	-1.72936e-10	-1.2197	6.74794e-05	-1.72936e-10	-1.29123
45760134	chr1:45760134:A:C	0.0122425	12.6972	1.82711	5.79136e-06	-1.70483	-1.07042	1.11409e-05	-1.70955	-1.38288
45760677	chr1:45760677:A:G	0.0131305	12.8313	1.76303	5.69006e-06	-1.69757	-1.09533	1.10516e-05	-1.70237	-1.39811
45761400	chr1:45761400:T:C	0.0114357	12.5823	1.87386	5.84994e-06	-1.71277	-1.05242	1.1182e-05	-1.71723	-1.37152
45762038	chr1:45762038:T:C	6.16708e-09	-1.72936e-10	0.0231343	6.19748e-05	-1.72936e-10	-0.40489	0.000133041	-1.72936e-10	-0.612401
45762520	chr1:45762520:G:A	0.000142548	11.3769	-1.3056	3.4436e-06	-1.75382	-1.54128	1.05816e-05	-1.75687	-1.38707
45762719	chr1:45762719:G:A	1.2968e-06	6.51326	-1.14169	5.85766e-06	-1.30984	-1.45403	1.49122e-05	-1.22671	-1.57416
45762739	chr1:45762739:T:A	1.3291e-09	-1.51158	-5.64276e-10	1.63231e-05	-1.73904	-5.64276e-10	4.32301e-05	-1.73652	-5.64276e-10
45763160	chr1:45763160:A:ACACG	3.17181e-09	-1.72936e-10	-0.641787	9.8921e-05	-1.72936e-10	0.0627028	0.000224382	-1.72936e-10	-0.0897036
45763401	chr1:45763401:G:A	4.60559e-06	6.77291	-0.133972	1.71402e-05	-0.740346	-0.949844	3.54314e-05	-0.742086	-1.19337
45763780	chr1:45763780:C:G	0.00997861	12.5443	1.77552	5.61777e-06	-1.71536	-1.09032	1.08952e-05	-1.71972	-1.39502
45763823	chr1:45763823:C:T	6.66431e-06	6.86011	0.148325	1.5779e-05	-0.81669	-0.956248	3.09281e-05	-0.819915	-1.25148
45764089	chr1:45764089:C:T	1.24252e-09	-1.72936e-10	-1.57895	1.9946e-05	-1.72936e-10	-1.53859	5.12555e-05	-1.72936e-10	-1.56623
45764213	chr1:45764213:T:C	0.0126965	12.7103	1.85048	5.84543e-06	-1.7039	-1.06205	1.12102e-05	-1.70865	-1.37758
45764395	chr1:45764395:C:A	2.63174e-09	-0.828445	-5.64276e-10	1.97645e-05	-1.54773	-5.64276e-10	5.27922e-05	-1.53669	-5.64276e-10
45764936	chr1:45764936:G:A	1.38792e-09	-1.72936e-10	-1.46829	1.95723e-05	-1.72936e-10	-1.5575	5.06437e-05	-1.72936e-10	-1.57824
45765509	chr1:45765509:C:T	1.2623e-09	-1.72936e-10	-1.56316	2.13947e-05	-1.72936e-10	-1.46848	5.96754e-05	-1.72936e-10	-1.41414
45765804	chr1:45765804:A:G	0.0131433	12.7255	1.8698	5.89734e-06	-1.70277	-1.05435	1.12742e-05	-1.70757	-1.37297
45766107	chr1:45766107:C:T	3.76581e-09	-1.72936e-10	-0.470128	3.68109e-05	-1.72936e-10	-0.925824	8.59713e-05	-1.72936e-10	-1.04904
45766312	chr1:45766312:G:A	0.010872	12.4834	1.9222	5.93129e-06	-1.71907	-1.0323	1.12484e-05	-1.72326	-1.35956
45766603	chr1:45766603:A:T	5.36884e-09	-1.72936e-10	-0.115478	4.48854e-05	-1.72936e-10	-0.727506	0.000118732	-1.72936e-10	-0.726184
45766748	chr1:45766748:G:A	1.28688e-09	-1.72936e-10	-1.54387	1.91475e-05	-1.72936e-10	-1.57944	5.91145e-05	-1.72936e-10	-1.42358
45767051	chr1:45767051:C:T	4.58532e-08	3.03786	-1.0085	4.25996e-06	-1.75598	-1.32638	9.00923e-06	-1.73373	-1.57108
45767199	chr1:45767199:C:T	2.80064e-09	-1.72936e-10	-0.766244	2.77043e-05	-1.72936e-10	-1.21003	6.80247e-05	-1.72936e-10	-1.28318
45767415	chr1:45767415:AC:A	3.93735e-10	-1.46129	-1.26688	1.63709e-05	-1.33825	-0.397856	3.22799e-05	-1.22222	-0.806386
45767458	chr1:45767458:G:A	1.34364e-09	-1.50071	-5.64276e-10	2.9823e-05	-1.13634	-5.64276e-10	7.90178e-05	-1.13338	-5.64276e-10
45767697	chr1:45767697:G:T	3.09346e-09	-1.72936e-10	-0.666801	7.69742e-05	-1.72936e-10	-0.188148	9.57377e-05	-1.72936e-10	-0.941443
45768598	chr1:45768598:A:C	1.40585e-09	-1.72936e-10	-1.45545	1.94706e-05	-1.72936e-10	-1.56271	5.07262e-05	-1.72936e-10	-1.57661
45768651	chr1:45768651:T:C	3.84411e-10	-1.68513	-1.06701	3.37895e-05	-0.990247	-0.021222	6.37998e-05	-0.837058	-0.510248
45769445	chr1:45769445:G:A	0.00259169	11.4156	1.55609	4.93328e-06	-1.76629	-1.16933	9.89955e-06	-1.76828	-1.44229
45769574	chr1:45769574:G:A	8.55375e-09	-1.72936e-10	0.350279	0.000244866	-1.72936e-10	0.969092	0.000513835	-1.72936e-10	0.738847
45771128	chr1:45771128:C:T	3.75129e-05	10.0878	-1.35146	3.43181e-06	-1.77937	-1.51916	1.08295e-05	-1.77919	-1.34159
45772401	chr1:45772401:G:A	1.4661e-09	-1.72936e-10	-1.41348	1.91754e-05	-1.72936e-10	-1.57799	5.15671e-05	-1.72936e-10	-1.56017
45773171	chr1:45773171:C:T	8.86098e-07	5.29584	-0.305098	9.43973e-06	-1.17443	-1.11226	2.04285e-05	-1.17652	-1.30961
45773760	chr1:45773760:G:A	1.77967e-09	-1.21966	-5.64276e-10	1.94094e-05	-1.56586	-5.64276e-10	5.30699e-05	-1.53145	-5.64276e-10
45774201	chr1:45774201:G:A	2.35547e-09	-1.72936e-10	-0.939351	2.8499e-05	-1.72936e-10	-1.18175	8.53358e-05	-1.72936e-10	-1.05646
45774498	chr1:45774498:G:A	0.0016814	10.6905	1.84854	5.11724e-06	-1.77014	-1.12886	1.14639e-05	-1.77162	-1.29223
45774925	chr1:45774925:A:G	3.89738e-09	-1.72936e-10	-0.435785	0.000124645	-1.72936e-10	0.293851	0.00028696	-1.72936e-10	0.156287
45775077	chr1:45775077:CTGA:C	0.00122683	10.3835	1.84037	5.07201e-06	-1.7761	-1.13178	1.13759e-05	-1.77698	-1.29458
45775353	chr1:45775353:C:T	2.95812e-09	-1.72936e-10	-0.711536	3.38266e-05	-1.72936e-10	-1.01037	0.000103515	-1.72936e-10	-0.863335
45775685	chr1:45775685:A:G	0.00144507	10.5458	1.84178	5.09131e-06	-1.77295	-1.13113	1.14124e-05	-1.77421	-1.29414
45775752	chr1:45775752:A:G	3.88798e-09	-1.72936e-10	-0.4382	0.000124249	-1.72936e-10	0.290671	0.000286015	-1.72936e-10	0.152988
45775800	chr1:45775800:C:T	2.96099e-09	-1.72936e-10	-0.710566	3.38541e-05	-1.72936e-10	-1.00956	0.000103608	-1.72936e-10	-0.862441
45776025	chr1:45776025:T:C	1.28654e-09	-1.72936e-10	-1.54413	2.23184e-05	-1.72936e-10	-1.42621	6.27567e-05	-1.72936e-10	-1.36379
45776131	chr1:45776131:G:A	2.10686e-09	-1.05089	-5.64276e-10	0.000156928	0.524167	-5.64276e-10	0.000426446	0.55243	-5.64276e-10
45776394	chr1:45776394:G:C	3.3068e-10	-1.63226	-1.27043	1.79933e-05	-0.142382	-1.49924	5.18772e-05	-0.135311	-1.41887
45776722	chr1:45776722:GTAGCTGGGATTA:G	3.27148e-09	-1.72936e-10	-0.610848	2.41727e-05	-1.72936e-10	-1.34639	8.3226e-05	-1.72936e-10	-1.0815
45776796	chr1:45776796:G:A	1.06457e-09	-1.73352	-5.64276e-10	1.56844e-05	-1.77895	-5.64276e-10	4.14574e-05	-1.77839	-5.64276e-10
45777861	chr1:45777861:T:C	3.75592e-09	-1.72936e-10	-0.472756	0.000118879	-1.72936e-10	0.246488	0.000274243	-1.72936e-10	0.110959
45778084	chr1:45778084:G:A	8.03365e-05	8.05098	1.44691	3.07326e-05	-0.697329	-0.408964	5.19547e-05	-0.572886	-0.979798
45778138	chr1:45778138:G:A	3.70136e-09	-0.48739	-5.64276e-10	2.24446e-05	-1.42057	-5.64276e-10	6.02577e-05	-1.40443	-5.64276e-10
45778377	chr1:45778377:C:T	4.31439e-09	-1.72936e-10	-0.334134	0.000142119	-1.72936e-10	0.425044	0.000325778	-1.72936e-10	0.283161
45778558	chr1:45778558:G:T	9.591e-09	-1.72936e-10	0.464735	6.16302e-05	-1.72936e-10	-0.410466	0.000167148	-1.72936e-10	-0.384177
45779627	chr1:45779627:G:A	4.30062e-09	-1.72936e-10	-0.337332	0.000141454	-1.72936e-10	0.420358	0.000324694	-1.72936e-10	0.279828
45779751	chr1:45779751:G:A	3.20074e-10	-1.74361	-1.19169	3.89838e-05	-0.724533	-0.143938	7.21588e-05	-0.557915	-0.666271
45779973	chr1:45779973:A:T	0.00141422	10.4837	1.88226	5.20691e-06	-1.77424	-1.10739	1.16433e-05	-1.77536	-1.27296
45780027	chr1:45780027:G:A	7.60465e-09	-1.72936e-10	0.23267	0.00020939	-1.72936e-10	0.812581	0.000453377	-1.72936e-10	0.613668
45780319	chr1:45780319:T:C	4.27876e-09	-1.72936e-10	-0.342426	0.000140529	-1.72936e-10	0.413797	0.000322666	-1.72936e-10	0.273561
45780338	chr1:45780338:A:G	0.00143419	10.6346	1.74542	4.97067e-06	-1.77072	-1.15735	1.12243e-05	-1.77219	-1.31279
45780348	chr1:45780348:T:C	1.25454e-09	-1.72936e-10	-1.56932	1.96626e-05	-1.72936e-10	-1.5529	5.07172e-05	-1.72936e-10	-1.57679
45780448	chr1:45780448:G:T	4.52175e-09	-0.28719	-5.64276e-10	0.00036968	1.38102	-5.64276e-10	0.00177322	1.9775	-5.64276e-10
45780681	chr1:45780681:G:T	4.2981e-09	-1.72936e-10	-0.337917	0.000141347	-1.72936e-10	0.419598	0.000324434	-1.72936e-10	0.279028
45780936	chr1:45780936:G:A	4.31448e-09	-1.72936e-10	-0.334113	0.000142049	-1.72936e-10	0.424554	0.000325987	-1.72936e-10	0.283802
45781786	chr1:45781786:T:A	4.30062e-09	-1.72936e-10	-0.337332	0.000141454	-1.72936e-10	0.420358	0.000324694	-1.72936e-10	0.279828
45782443	chr1:45782443:G:A	1.45856e-08	-1.72936e-10	0.883942	8.2328e-05	-1.72936e-10	-0.120907	0.000227566	-1.72936e-10	-0.0756162
45782459	chr1:45782459:C:T	0.00121057	10.7674	1.44314	4.41441e-06	-1.76697	-1.27978	1.02945e-05	-1.76873	-1.40272
45783137	chr1:45783137:G:A	4.30187e-09	-1.72936e-10	-0.337041	0.000141497	-1.72936e-10	0.420659	0.000324794	-1.72936e-10	0.280137
45783305	chr1:45783305:A:G	1.58113e-06	6.79553	-1.22573	6.91061e-06	-1.07144	-1.52712	1.93571e-05	-0.971414	-1.56858
45783585	chr1:45783585:A:G	2.54084e-09	-0.863597	-5.64276e-10	1.58166e-05	-1.77056	-5.64276e-10	4.17235e-05	-1.77199	-5.64276e-10
45783714	chr1:45783714:T:C	0.000906991	10.5559	1.36593	4.2885e-06	-1.77266	-1.30302	1.00621e-05	-1.77392	-1.42035
45784072	chr1:45784072:T:C	4.18848e-09	-1.72936e-10	-0.363752	0.000139286	-1.72936e-10	0.404909	0.000306619	-1.72936e-10	0.222549
45784445	chr1:45784445:A:G	1.36878e-09	-1.72936e-10	-1.48217	1.91995e-05	-1.72936e-10	-1.57673	5.25679e-05	-1.72936e-10	-1.54095
45784974	chr1:45784974:G:T	0.00161225	11.1835	1.3136	4.30533e-06	-1.75192	-1.31984	1.01318e-05	-1.7545	-1.43288
45785201	chr1:45785201:C:T	2.10688e-06	7.09217	-1.2353	7.51779e-06	-0.983695	-1.53065	2.12924e-05	-0.877826	-1.56688
45785673	chr1:45785673:C:T	1.35106e-09	-1.72936e-10	-1.4952	1.91668e-05	-1.72936e-10	-1.57844	5.21641e-05	-1.72936e-10	-1.54866
45785677	chr1:45785677:C:T	4.53276e-09	-1.72936e-10	-0.284759	0.00015118	-1.72936e-10	0.486855	0.000346207	-1.72936e-10	0.343982
45786455	chr1:45786455:G:A	1.3351e-09	-1.50709	-5.64276e-10	1.68194e-05	-1.70909	-5.64276e-10	4.44812e-05	-1.70799	-5.64276e-10
45786472	chr1:45786472:C:T	0.000330703	10.6551	0.25783	3.29785e-06	-1.76742	-1.57092	8.62471e-06	-1.76923	-1.57919
45786746	chr1:45786746:G:A	6.16173e-10	-1.76045	-0.51987	0.000138834	-0.638616	1.04028	0.00021024	-0.465456	0.31065
45786829	chr1:45786829:G:A	2.75334e-09	-0.783276	-5.64276e-10	8.66724e-05	-0.0694834	-5.64276e-10	0.000234431	-0.0458946	-5.64276e-10
45787045	chr1:45787045:T:C	6.77433e-10	-1.77796	-0.40758	0.000205003	-0.409558	1.20096	0.000306915	-0.223077	0.446592
45787339	chr1:45787339:C:T	0.000504706	10.0865	1.24909	4.10364e-06	-1.77692	-1.34283	9.72649e-06	-1.77762	-1.45058
45787587	chr1:45787587:A:G	1.49159e-09	-1.72936e-10	-1.39625	3.39581e-05	-1.72936e-10	-1.00649	7.47014e-05	-1.72936e-10	-1.18956
45787702	chr1:45787702:T:A	1.35132e-09	-1.04309	-0.451913	4.97012e-06	-1.76601	-1.16216	1.53377e-05	-1.7671	-1.00564
45787793	chr1:45787793:C:G	1.52963e-09	-1.72936e-10	-1.37106	3.07551e-05	-1.72936e-10	-1.10556	9.01176e-05	-1.72936e-10	-1.00194
45788315	chr1:45788315:C:T	3.84194e-09	-1.72936e-10	-0.450114	0.000122531	-1.72936e-10	0.276742	0.000282273	-1.72936e-10	0.13982
45788356	chr1:45788356:G:A	4.56262e-09	-1.72936e-10	-0.278193	0.000135285	-1.72936e-10	0.375765	0.000278994	-1.72936e-10	0.128136
45788658	chr1:45788658:G:A	5.50565e-10	-1.77336	-0.61954	0.000107275	-0.69758	0.84136	0.000167553	-0.531911	0.150155
45788750	chr1:45788750:C:A	6.96679e-10	-1.77935	-0.37817	0.000193546	-0.512172	1.24607	0.000285782	-0.33231	0.484482
45788778	chr1:45788778:G:A	3.96716e-09	-1.72936e-10	-0.41804	0.000127507	-1.72936e-10	0.316556	0.000293643	-1.72936e-10	0.179309
45789046	chr1:45789046:G:A	2.09839e-06	7.07012	-1.21729	7.50277e-06	-0.989139	-1.52721	2.11301e-05	-0.883719	-1.56864
45789332	chr1:45789332:A:G	1.96582e-06	7.03515	-1.24758	7.35026e-06	-0.99913	-1.53775	2.10313e-05	-0.89427	-1.56278
45789522	chr1:45789522:G:A	1.38715e-09	-1.72936e-10	-1.46884	1.92493e-05	-1.72936e-10	-1.57415	5.30197e-05	-1.72936e-10	-1.53239
45789600	chr1:45789600:A:G	6.97985e-10	-1.77937	-0.376282	0.000198692	-0.488827	1.24896	0.000293706	-0.307435	0.486957
45790700	chr1:45790700:A:G	1.29915e-08	-1.72936e-10	0.768208	7.7751e-05	-1.72936e-10	-0.178108	0.000212614	-1.72936e-10	-0.143579
45790966	chr1:45790966:A:G	8.09255e-10	-1.73061	-0.277122	0.000362074	-0.0229092	1.38314	0.000543677	0.185534	0.609765
45791069	chr1:45791069:T:C	4.28796e-09	-1.72936e-10	-0.340281	2.792e-05	-1.72936e-10	-1.20228	0.000102197	-1.72936e-10	-0.876153
45791082	chr1:45791082:C:T	1.45501e-09	-1.72936e-10	-1.42108	2.85469e-05	-1.72936e-10	-1.18007	8.25566e-05	-1.72936e-10	-1.08957
45791438	chr1:45791438:G:C	0.000649608	10.3012	1.28685	4.16625e-06	-1.77288	-1.33172	9.83538e-06	-1.77406	-1.44301
45792059	chr1:45792059:A:T	0.000602571	10.1634	1.3495	4.23309e-06	-1.77567	-1.31302	9.9486e-06	-1.77654	-1.42908
45792348	chr1:45792348:C:A	1.44465e-09	-1.72936e-10	-1.42822	5.67192e-05	-1.72936e-10	-0.493506	5.10961e-05	-1.72936e-10	-1.56935
45792521	chr1:45792521:T:C	5.13562e-10	-1.75949	-0.702984	9.67244e-06	-0.7382	-1.52414	3.50932e-05	-0.579997	-1.36505
45793160	chr1:45793160:A:T	3.74156e-08	-1.72936e-10	1.826	0.000180482	-1.72936e-10	0.664014	0.000599132	-1.72936e-10	0.892426
45793302	chr1:45793302:A:G	2.92173e-09	-1.72936e-10	-0.723915	3.35184e-05	-1.72936e-10	-1.01952	0.000102406	-1.72936e-10	-0.874109
45793924	chr1:45793924:T:C	1.17641e-09	-1.63362	-5.64276e-10	1.56849e-05	-1.77892	-5.64276e-10	4.14316e-05	-1.77901	-5.64276e-10
45794062	chr1:45794062:A:G	8.80434e-09	-1.72936e-10	0.379154	5.47102e-05	-1.72936e-10	-0.529569	0.000153423	-1.72936e-10	-0.469857
45794308	chr1:45794308:T:C	5.42017e-10	-1.77763	-0.63092	0.000113424	-0.600866	0.80038	0.000182845	-0.428491	0.134075
45794657	chr1:45794657:C:A	7.58577e-09	1.76411	-1.53393	6.51147e-06	-1.07866	-1.57939	1.77114e-05	-1.062	-1.56685
45794836	chr1:45794836:G:T	1.24258e-09	-1.72936e-10	-1.5789	2.0777e-05	-1.72936e-10	-1.49777	5.47856e-05	-1.72936e-10	-1.49963
45794947	chr1:45794947:T:G	2.45358e-09	-1.72936e-10	-0.898542	2.9405e-05	-1.72936e-10	-1.15045	8.83179e-05	-1.72936e-10	-1.02211
45795009	chr1:45795009:A:C	1.34362e-09	-1.72936e-10	-1.50072	2.4583e-05	-1.72936e-10	-1.32956	7.05518e-05	-1.72936e-10	-1.24671
45795225	chr1:45795225:G:A	4.52772e-08	-1.72936e-10	2.01671	0.000208146	-1.72936e-10	0.806623	0.000698644	-1.72936e-10	1.04609
45795545	chr1:45795545:C:T	2.33413e-09	-1.72936e-10	-0.94845	4.81982e-05	-1.72936e-10	-0.656298	0.000112408	-1.72936e-10	-0.780921
45795912	chr1:45795912:A:T	3.89085e-06	7.82536	-1.35507	9.49092e-06	-0.712928	-1.56836	2.9499e-05	-0.591323	-1.52738
45796130	chr1:45796130:A:G	1.36167e-09	-1.72936e-10	-1.48738	1.91834e-05	-1.72936e-10	-1.57757	5.24302e-05	-1.72936e-10	-1.54357
45796252	chr1:45796252:C:T	3.44217e-09	-1.72936e-10	-0.559988	8.99018e-05	-1.72936e-10	-0.0329002	0.000229	-1.72936e-10	-0.0693354
45796261	chr1:45796261:A:G	2.39493e-05	9.8568	-1.5692	6.6703e-06	-1.76232	-0.871637	2.43012e-05	-1.76468	-0.547852
45796706	chr1:45796706:G:A	2.41439e-05	9.86444	-1.56874	6.70432e-06	-1.76207	-0.866801	2.4446e-05	-1.76444	-0.54215
45796879	chr1:45796879:A:G	2.05947e-05	9.7024	-1.5657	6.82096e-06	-1.76767	-0.843948	2.49808e-05	-1.76961	-0.515342
45796961	chr1:45796961:G:A	1.34028e-09	-1.72936e-10	-1.50322	1.9153e-05	-1.72936e-10	-1.57916	5.19313e-05	-1.72936e-10	-1.55313
45797999	chr1:45797999:G:A	1.24664e-09	-1.72936e-10	-1.57564	2.12659e-05	-1.72936e-10	-1.47451	5.60704e-05	-1.72936e-10	-1.47645
45799266	chr1:45799266:G:A	6.59759e-09	-1.72936e-10	0.0906146	0.000204305	-1.72936e-10	0.787993	0.000416249	-1.72936e-10	0.528227
45799284	chr1:45799284:C:A	1.47264e-09	-1.72936e-10	-1.40903	1.9618e-05	-1.72936e-10	-1.55517	5.54163e-05	-1.72936e-10	-1.48818
45800331	chr1:45800331:G:T	1.42774e-09	-1.72936e-10	-1.44	1.93886e-05	-1.72936e-10	-1.56693	5.40945e-05	-1.72936e-10	-1.51232
45800341	chr1:45800341:G:A	5.60873e-09	-0.0717655	-5.64276e-10	2.13121e-05	-1.47234	-5.64276e-10	5.68568e-05	-1.46252	-5.64276e-10
45800583	chr1:45800583:C:T	1.98955e-05	9.5556	-1.45344	3.81944e-06	-1.77469	-1.41683	1.14382e-05	-1.7758	-1.29029
45800784	chr1:45800784:C:T	1.37314e-05	9.31023	-1.57888	6.58931e-06	-1.77735	-0.868819	2.20843e-05	-1.77809	-0.630101
45801053	chr1:45801053:C:T	2.80717e-10	-1.69713	-1.36937	5.08399e-05	0.149273	-0.75221	0.000125263	0.375834	-1.04847
45801260	chr1:45801260:T:C	3.89159e-06	7.81218	-1.3417	9.46631e-06	-0.718643	-1.56524	2.91414e-05	-0.597478	-1.53342
45802251	chr1:45802251:A:G	4.76348e-10	-1.77935	-0.758351	0.0001009	-0.516706	0.59922	0.00016907	-0.336932	-0.0358135
45803021	chr1:45803021:T:A	1.34943e-09	-1.72936e-10	-1.49641	1.95734e-05	-1.72936e-10	-1.55745	5.06127e-05	-1.72936e-10	-1.57885
45804379	chr1:45804379:T:G	1.36034e-09	-1.72936e-10	-1.48835	1.91786e-05	-1.72936e-10	-1.57782	5.23927e-05	-1.72936e-10	-1.54429
45804457	chr1:45804457:T:C	5.0346e-10	-1.77402	-0.708322	9.46931e-05	-0.662911	0.681934	0.000155019	-0.493555	0.0340495
45805308	chr1:45805308:GC:G	4.53324e-09	-0.284654	-5.64276e-10	0.000367796	1.37591	-5.64276e-10	0.00176127	1.97073	-5.64276e-10
45805567	chr1:45805567:C:T	1.25393e-09	-1.72936e-10	-1.56981	3.47173e-05	-1.72936e-10	-0.98438	6.12629e-05	-1.72936e-10	-1.38788
45806535	chr1:45806535:G:A	1.67264e-09	-1.72936e-10	-1.28169	3.32305e-05	-1.72936e-10	-1.02815	6.21239e-05	-1.72936e-10	-1.37392
45807176	chr1:45807176:C:A	1.40969e-09	-1.72936e-10	-1.45272	1.9331e-05	-1.72936e-10	-1.56991	5.36429e-05	-1.72936e-10	-1.52071
45807207	chr1:45807207:T:C	0.00129129	11.304	0.971033	4.15875e-06	-1.70688	-1.39952	9.95559e-06	-1.71111	-1.49381
45807510	chr1:45807510:C:T	1.24941e-09	-1.72936e-10	-1.57342	2.76918e-05	-1.72936e-10	-1.21048	5.46648e-05	-1.72936e-10	-1.50183
45807728	chr1:45807728:G:T	5.89428e-10	-0.820396	-1.5043	6.23012e-06	-1.12706	-1.57516	1.76535e-05	-1.09523	-1.53689
45807838	chr1:45807838:G:A	1.5285e-09	-1.72936e-10	-1.3718	2.09284e-05	-1.72936e-10	-1.49051	5.77796e-05	-1.72936e-10	-1.44642
45807994	chr1:45807994:G:A	1.74298e-05	9.54829	-1.57844	6.07232e-06	-1.7731	-0.954779	2.00085e-05	-1.77445	-0.732446
45809729	chr1:45809729:A:T	1.80639e-05	9.58399	-1.57841	6.07061e-06	-1.77211	-0.956045	2.00182e-05	-1.77358	-0.732838
45809976	chr1:45809976:A:G	2.12285e-05	9.55009	-1.38308	3.58932e-06	-1.77488	-1.47877	1.04983e-05	-1.77597	-1.37587
45810287	chr1:45810287:A:G	5.13353e-10	-1.77747	-0.685413	0.000104926	-0.600105	0.721746	0.000171289	-0.426304	0.0665991
45810449	chr1:45810449:C:T	1.2612e-09	-1.72936e-10	-1.56403	2.9345e-05	-1.72936e-10	-1.1525	5.33661e-05	-1.72936e-10	-1.52588
45810641	chr1:45810641:A:G	4.73393e-10	-1.7791	-0.764821	9.75228e-05	-0.541864	0.590332	0.00016323	-0.363833	-0.0440648
45811886	chr1:45811886:G:A	8.95122e-09	-1.72936e-10	0.395699	0.000274076	-1.72936e-10	1.08179	0.000683688	-1.72936e-10	1.02445
45812021	chr1:45812021:T:C	4.87255e-10	-1.77705	-0.73801	9.51885e-05	-0.611182	0.635423	0.000157479	-0.438127	-0.00563609
45812486	chr1:45812486:G:A	3.26681e-10	-1.77808	-1.13678	3.96724e-05	-0.589777	-0.261186	8.3534e-05	-0.414469	-0.663334
45812960	chr1:45812960:C:T	7.12999e-09	-1.72936e-10	0.16822	4.89923e-05	-1.72936e-10	-0.639955	0.000134128	-1.72936e-10	-0.60426
45813127	chr1:45813127:A:G	8.76433e-08	2.67718	-5.64276e-10	0.000272796	1.07711	-5.64276e-10	0.000737368	1.10003	-5.64276e-10
45813325	chr1:45813325:A:G	5.12467e-09	-0.162024	-5.64276e-10	2.68383e-05	-1.24179	-5.64276e-10	7.23069e-05	-1.22214	-5.64276e-10
45813719	chr1:45813719:G:A	1.40548e-05	9.33325	-1.57862	6.07287e-06	-1.77709	-0.950698	2.00485e-05	-1.77787	-0.727027
45813788	chr1:45813788:T:A	1.2419e-09	-1.72936e-10	-1.57945	2.17181e-05	-1.72936e-10	-1.45347	5.17612e-05	-1.72936e-10	-1.55642
45813939	chr1:45813939:A:G	5.82094e-09	-0.0346291	-5.64276e-10	0.000405571	1.47368	-5.64276e-10	0.00206136	2.12807	-5.64276e-10
45814067	chr1:45814067:G:A	1.42041e-09	-1.72936e-10	-1.44514	2.38999e-05	-1.72936e-10	-1.35775	5.8581e-05	-1.72936e-10	-1.43264
45816060	chr1:45816060:G:A	5.68636e-09	-1.72936e-10	-0.058021	0.000163417	-1.72936e-10	0.564684	0.000408369	-1.72936e-10	0.509115
45816412	chr1:45816412:C:T	2.11529e-05	9.74272	-1.57927	4.95363e-06	-1.76646	-1.16504	1.80288e-05	-1.76843	-0.842658
45816528	chr1:45816528:A:C	1.2678e-09	-1.72936e-10	-1.55881	2.159e-05	-1.72936e-10	-1.45939	6.0297e-05	-1.72936e-10	-1.40377
45816623	chr1:45816623:T:C	4.03128e-06	7.78461	-1.27886	9.55114e-06	-0.727317	-1.54764	2.82452e-05	-0.606615	-1.55552
45816624	chr1:45816624:A:T	3.64846e-06	7.6992	-1.29323	9.24573e-06	-0.755257	-1.5522	2.75407e-05	-0.636143	-1.55125
45816794	chr1:45816794:C:T	3.90676e-06	7.79311	-1.31873	9.41477e-06	-0.72643	-1.56291	2.87151e-05	-0.605622	-1.54001
45816834	chr1:45816834:C:T	1.5484e-09	-1.72936e-10	-1.35887	3.12558e-05	-1.72936e-10	-1.08941	9.16899e-05	-1.72936e-10	-0.984643
45817001	chr1:45817001:G:A	4.4899e-06	7.90361	-1.29012	9.90017e-06	-0.687875	-1.55119	2.95423e-05	-0.564998	-1.55223
45817956	chr1:45817956:G:A	4.32666e-06	7.87528	-1.29882	9.78609e-06	-0.696824	-1.55383	2.93419e-05	-0.574509	-1.54953
45818069	chr1:45818069:A:G	5.25373e-09	-1.72936e-10	-0.137151	0.000129064	-1.72936e-10	0.328694	0.000146219	-1.72936e-10	-0.517953
45818312	chr1:45818312:G:A	5.97389e-09	-1.72936e-10	-0.00869256	0.000173525	-1.72936e-10	0.624702	0.000433022	-1.72936e-10	0.567732
45818574	chr1:45818574:G:A	4.35382e-06	7.88175	-1.29903	9.80379e-06	-0.694932	-1.55392	2.94042e-05	-0.572463	-1.54946
45818769	chr1:45818769:T:C	1.06211e-09	-1.73583	-5.64276e-10	1.67416e-05	-1.71372	-5.64276e-10	4.39817e-05	-1.71928	-5.64276e-10
45819789	chr1:45819789:T:C	4.06721e-06	7.80659	-1.29197	9.58569e-06	-0.719659	-1.55169	2.85835e-05	-0.598545	-1.55168
45819938	chr1:45819938:A:C	1.5755e-05	9.44736	-1.57853	6.06334e-06	-1.77521	-0.95415	2.00247e-05	-1.7763	-0.729794
45820071	chr1:45820071:G:A	3.62157e-09	-1.72936e-10	-0.509183	4.07047e-05	-1.72936e-10	-0.825274	0.000126587	-1.72936e-10	-0.662124
45820137	chr1:45820137:A:G	3.01206e-10	-1.7787	-1.21735	4.05404e-05	-0.562569	-0.26675	8.01659e-05	-0.385864	-0.733093
45821175	chr1:45821175:C:T	1.08833e-09	-1.71145	-5.64276e-10	1.57492e-05	-1.77483	-5.64276e-10	4.1671e-05	-1.77325	-5.64276e-10
45821520	chr1:45821520:T:C	3.55343e-09	-1.72936e-10	-0.528176	3.54568e-05	-1.72936e-10	-0.963304	0.000118107	-1.72936e-10	-0.731463
45821614	chr1:45821614:G:A	3.96527e-10	-1.76576	-0.955339	5.09339e-05	-0.664935	0.0638456	0.000100961	-0.496212	-0.392111
45822197	chr1:45822197:T:C	5.0864e-06	7.99715	-1.25891	1.02877e-05	-0.656196	-1.54448	3.03267e-05	-0.531615	-1.55941
45822398	chr1:45822398:GA:G	5.39635e-06	8.04851	-1.25112	1.04948e-05	-0.638952	-1.54179	3.08232e-05	-0.513491	-1.5613
45822680	chr1:45822680:T:C	1.70511e-05	9.50985	-1.56197	5.14846e-06	-1.77382	-1.1191	1.66342e-05	-1.77509	-0.916505
45822930	chr1:45822930:C:G	6.09456e-09	-1.72936e-10	0.0113055	0.00017744	-1.72936e-10	0.647017	0.000443344	-1.72936e-10	0.59129
45823174	chr1:45823174:C:G	3.96878e-06	7.82775	-1.33763	9.48428e-06	-0.714631	-1.56735	2.93004e-05	-0.59319	-1.53226
45823503	chr1:45823503:T:C	2.45975e-05	9.72412	-1.40981	3.68034e-06	-1.77063	-1.45799	1.08516e-05	-1.77218	-1.34657
45823744	chr1:45823744:C:T	3.91719e-06	7.64737	-1.17034	9.22371e-06	-0.764128	-1.54571	2.67969e-05	-0.644471	-1.5703
45823890	chr1:45823890:T:C	5.58569e-09	-1.72936e-10	-0.0758823	0.000138493	-1.72936e-10	0.399199	0.000154142	-1.72936e-10	-0.465183
45824036	chr1:45824036:T:A	1.41117e-09	-1.72936e-10	-1.45167	1.93366e-05	-1.72936e-10	-1.56962	5.3681e-05	-1.72936e-10	-1.52
45824425	chr1:45824425:C:G	1.40969e-09	-1.72936e-10	-1.45272	1.9331e-05	-1.72936e-10	-1.56991	5.36429e-05	-1.72936e-10	-1.52071
45824805	chr1:45824805:C:A	2.00368e-05	9.4899	-1.38067	3.56413e-06	-1.77533	-1.48537	1.04332e-05	-1.77637	-1.38169
45824916	chr1:45824916:G:A	3.98299e-06	7.79791	-1.30421	9.52426e-06	-0.722268	-1.55551	2.86206e-05	-0.60132	-1.54761
45824960	chr1:45824960:A:T	2.71811e-06	7.43556	-1.32396	8.64758e-06	-0.810484	-1.56385	2.63091e-05	-0.694388	-1.53875
45825119	chr1:45825119:G:A	1.29539e-09	-1.72936e-10	-1.53728	1.93359e-05	-1.72936e-10	-1.56965	5.05913e-05	-1.72936e-10	-1.57928
45825390	chr1:45825390:G:T	2.48541e-05	9.69732	-1.37263	3.56244e-06	-1.77047	-1.49071	1.03961e-05	-1.77204	-1.38958
45825490	chr1:45825490:T:C	0.00163989	11.3936	1.12042	4.36276e-06	-1.7001	-1.35841	1.03166e-05	-1.70451	-1.46479
45825828	chr1:45825828:G:A	4.48909e-09	-0.294441	-5.64276e-10	0.000160501	0.546684	-5.64276e-10	0.000601766	0.896814	-5.64276e-10
45825835	chr1:45825835:G:A	5.94229e-09	-1.72936e-10	-0.0139956	0.000172193	-1.72936e-10	0.616999	0.000430337	-1.72936e-10	0.561513
45825922	chr1:45825922:C:A	8.69305e-09	-1.72936e-10	0.366433	0.00026969	-1.72936e-10	1.06565	0.000669474	-1.72936e-10	1.00344
45826105	chr1:45826105:A:G	1.35707e-09	-1.49076	-5.64276e-10	1.68571e-05	-1.70685	-5.64276e-10	4.4491e-05	-1.70777	-5.64276e-10
45826710	chr1:45826710:C:T	1.64401e-05	9.4902	-1.57881	6.12418e-06	-1.77433	-0.945042	2.02364e-05	-1.77554	-0.720035
45826853	chr1:45826853:G:A	5.7579e-08	2.25707	-5.64276e-10	5.7245e-05	-0.484279	-5.64276e-10	0.000156444	-0.450354	-5.64276e-10
45827420	chr1:45827420:T:C	1.43964e-09	-1.72936e-10	-1.4317	1.94379e-05	-1.72936e-10	-1.56439	5.44004e-05	-1.72936e-10	-1.50668
45828403	chr1:45828403:G:A	8.93027e-09	-1.72936e-10	0.393356	0.000273833	-1.72936e-10	1.0809	0.000672739	-1.72936e-10	1.0083
45828462	chr1:45828462:T:C	1.09057e-09	-1.70939	-5.64276e-10	1.57544e-05	-1.7745	-5.64276e-10	4.16875e-05	-1.77285	-5.64276e-10
45828880	chr1:45828880:C:T	1.40944e-09	-1.72936e-10	-1.45289	1.93349e-05	-1.72936e-10	-1.56971	5.36213e-05	-1.72936e-10	-1.52111
45829774	chr1:45829774:A:T	6.09456e-09	-1.72936e-10	0.0113055	0.00017744	-1.72936e-10	0.647017	0.000443344	-1.72936e-10	0.59129
45829924	chr1:45829924:A:G	2.89236e-09	-0.734017	-5.64276e-10	1.61153e-05	-1.75185	-5.64276e-10	4.26577e-05	-1.74985	-5.64276e-10
45830000	chr1:45830000:G:T	3.19903e-06	7.51217	-1.23766	8.68748e-06	-0.806657	-1.56308	2.59763e-05	-0.68939	-1.55648
45830048	chr1:45830048:G:A	1.29929e-09	-1.72936e-10	-1.53427	1.92859e-05	-1.72936e-10	-1.57225	5.05837e-05	-1.72936e-10	-1.57943
45830394	chr1:45830394:T:C	5.34406e-10	-1.77745	-0.645244	0.000111526	-0.599925	0.782568	0.000181682	-0.4259	0.125103
45831191	chr1:45831191:C:T	6.35806e-09	-1.72936e-10	0.053633	0.000186497	-1.72936e-10	0.696798	0.000465976	-1.72936e-10	0.641079
45831456	chr1:45831456:T:C	1.85521e-09	-1.72936e-10	-1.17809	2.21441e-05	-1.72936e-10	-1.43405	6.65659e-05	-1.72936e-10	-1.30486
45831659	chr1:45831659:C:T	2.19197e-05	9.77847	-1.57942	6.46249e-06	-1.76695	-0.898659	2.15551e-05	-1.76886	-0.663578
45831731	chr1:45831731:T:C	3.42685e-06	7.69687	-1.35357	9.06937e-06	-0.756055	-1.57066	2.82563e-05	-0.636868	-1.52487
45832460	chr1:45832460:A:AT	2.89802e-09	-0.732064	-5.64276e-10	1.61237e-05	-1.75133	-5.64276e-10	4.26804e-05	-1.74932	-5.64276e-10
45832630	chr1:45832630:C:T	1.47912e-09	-1.72936e-10	-1.40464	1.91787e-05	-1.72936e-10	-1.57782	5.15571e-05	-1.72936e-10	-1.56037
45832711	chr1:45832711:G:T	1.96027e-05	9.46803	-1.3807	3.54653e-06	-1.77553	-1.49012	1.04045e-05	-1.77653	-1.38428
45833265	chr1:45833265:A:G	6.09619e-09	-1.72936e-10	0.0115743	0.000177501	-1.72936e-10	0.647358	0.000443498	-1.72936e-10	0.591638
45833438	chr1:45833438:C:A	3.1415e-06	7.43704	-1.18067	8.60396e-06	-0.830586	-1.54881	2.50228e-05	-0.7147	-1.56857
45833551	chr1:45833551:G:A	1.72836e-08	2.42475	-1.37108	5.49137e-05	0.660212	-1.18607	0.000156811	0.849803	-1.29782
45833754	chr1:45833754:G:A	6.1184e-09	-1.72936e-10	0.0152106	0.000178251	-1.72936e-10	0.651573	0.000445358	-1.72936e-10	0.595823
45835510	chr1:45835510:G:A	5.67776e-10	-1.77484	-0.587276	0.000116287	-0.65013	0.874575	0.000186168	-0.479774	0.20337
45835707	chr1:45835707:G:T	5.62879e-10	-1.77602	-0.594765	0.000117243	-0.630158	0.862789	0.000188297	-0.458363	0.193326
45836182	chr1:45836182:T:C	5.27292e-09	-1.72936e-10	-0.133506	0.000129602	-1.72936e-10	0.332846	0.000146673	-1.72936e-10	-0.514849
45837125	chr1:45837125:C:T	1.24192e-09	-1.72936e-10	-1.57943	1.95243e-05	-1.72936e-10	-1.55996	5.34901e-05	-1.72936e-10	-1.52356
45838505	chr1:45838505:C:G	3.25765e-06	7.49396	-1.20129	8.71842e-06	-0.811946	-1.55423	2.56138e-05	-0.694992	-1.56493
45838548	chr1:45838548:A:G	1.29883e-09	-1.72936e-10	-1.53463	1.92832e-05	-1.72936e-10	-1.57239	5.0585e-05	-1.72936e-10	-1.5794
45838767	chr1:45838767:T:C	1.8468e-09	-1.18264	-5.64276e-10	4.84758e-05	-0.650554	-5.64276e-10	0.000130653	-0.630507	-5.64276e-10
45839675	chr1:45839675:G:A	3.23046e-06	7.58596	-1.30167	8.92122e-06	-0.788532	-1.55465	2.66518e-05	-0.671592	-1.54861
45839690	chr1:45839690:G:A	5.82304e-10	-1.77768	-0.559177	0.000128094	-0.596732	0.917876	0.000204411	-0.422521	0.239599
45840911	chr1:45840911:A:G	5.88421e-10	-1.77171	-0.554694	0.000117323	-0.692744	0.926056	0.000185673	-0.525449	0.246382
45841596	chr1:45841596:G:A	0.00138473	11.5922	0.752725	4.04279e-06	-1.68255	-1.45214	9.83129e-06	-1.68748	-1.53001
45841820	chr1:45841820:A:G	1.28705e-09	-1.72936e-10	-1.54374	2.33306e-05	-1.72936e-10	-1.38185	6.68789e-05	-1.72936e-10	-1.30017
45842082	chr1:45842082:C:T	1.53624e-09	-1.72936e-10	-1.36675	3.08603e-05	-1.72936e-10	-1.10215	9.03784e-05	-1.72936e-10	-0.99905
45842137	chr1:45842137:G:A	3.50748e-06	7.68648	-1.31992	9.121e-06	-0.758083	-1.56296	2.77754e-05	-0.639086	-1.53982
45842577	chr1:45842577:A:G	1.41989e-09	-1.72936e-10	-1.44551	2.38886e-05	-1.72936e-10	-1.35822	5.85581e-05	-1.72936e-10	-1.43304
45843009	chr1:45843009:T:C	5.34009e-09	-1.72936e-10	-0.120848	0.000139694	-1.72936e-10	0.407835	0.00036217	-1.72936e-10	0.389058
45843162	chr1:45843162:A:C	5.61119e-08	-1.72936e-10	2.23126	0.000526753	-1.72936e-10	1.73511	0.00165568	-1.72936e-10	1.90891
45843748	chr1:45843748:G:C	3.27441e-06	7.63206	-1.33426	8.92668e-06	-0.775958	-1.56662	2.74198e-05	-0.658003	-1.53379
45844392	chr1:45844392:C:T	1.32226e-09	-1.72936e-10	-1.51675	2.01385e-05	-1.72936e-10	-1.52898	5.06748e-05	-1.72936e-10	-1.57763
45844498	chr1:45844498:G:A	1.18498e-09	-1.62636	-5.64276e-10	1.56797e-05	-1.77925	-5.64276e-10	4.14198e-05	-1.7793	-5.64276e-10
45844549	chr1:45844549:G:A	3.51515e-06	7.68847	-1.31973	9.17304e-06	-0.755498	-1.55985	2.77824e-05	-0.636461	-1.54219
45844683	chr1:45844683:A:G	1.0513e-09	-1.74606	-5.64276e-10	1.56796e-05	-1.77926	-5.64276e-10	4.14161e-05	-1.77939	-5.64276e-10
45844830	chr1:45844830:A:T	1.40782e-09	-1.72936e-10	-1.45405	1.9324e-05	-1.72936e-10	-1.57027	5.35944e-05	-1.72936e-10	-1.52161
45845424	chr1:45845424:G:T	5.3886e-09	-1.72936e-10	-0.111804	0.000141153	-1.72936e-10	0.418227	0.000365914	-1.72936e-10	0.399343
45845603	chr1:45845603:C:T	3.12446e-06	7.46184	-1.21092	8.61483e-06	-0.821516	-1.55662	2.54022e-05	-0.705206	-1.56302
45845951	chr1:45845951:G:A	3.41892e-06	7.52876	-1.18777	8.85739e-06	-0.799715	-1.55065	2.58793e-05	-0.682159	-1.56745
45846551	chr1:45846551:G:A	6.15209e-09	0.0207008	-5.64276e-10	2.22241e-05	-1.43044	-5.64276e-10	5.93219e-05	-1.42008	-5.64276e-10
45846782	chr1:45846782:G:A	1.41135e-09	-1.72936e-10	-1.45154	1.93366e-05	-1.72936e-10	-1.56962	5.36848e-05	-1.72936e-10	-1.51993
45846809	chr1:45846809:T:C	3.1913e-06	7.63458	-1.36248	8.88267e-06	-0.775201	-1.57232	2.78127e-05	-0.657131	-1.52043
45846862	chr1:45846862:T:C	1.4967e-09	-1.72936e-10	-1.39283	1.97109e-05	-1.72936e-10	-1.55045	5.59435e-05	-1.72936e-10	-1.47871
45847360	chr1:45847360:A:G	5.99003e-09	-1.72936e-10	-0.00599453	0.0001739	-1.72936e-10	0.626865	0.000434474	-1.72936e-10	0.571081
45847957	chr1:45847957:T:C	9.16357e-09	-1.72936e-10	0.419146	0.00026454	-1.72936e-10	1.04637	0.000555415	-1.72936e-10	0.816661
45848335	chr1:45848335:A:ACTCTGTG	1.85557e-09	-1.72936e-10	-1.1779	2.21453e-05	-1.72936e-10	-1.43399	6.65734e-05	-1.72936e-10	-1.30475
45848336	chr1:45848336:A:C	1.85581e-09	-1.72936e-10	-1.17777	2.21474e-05	-1.72936e-10	-1.4339	6.65796e-05	-1.72936e-10	-1.30466
45848498	chr1:45848498:T:C	5.71463e-10	-1.77441	-0.581241	0.000116587	-0.657263	0.884286	0.000186218	-0.487378	0.211242
45848547	chr1:45848547:C:T	1.46544e-09	-1.41394	-5.64276e-10	1.60958e-05	-1.75306	-5.64276e-10	4.26297e-05	-1.75051	-5.64276e-10
45848591	chr1:45848591:C:T	1.41052e-09	-1.72936e-10	-1.45213	1.93343e-05	-1.72936e-10	-1.56974	5.36645e-05	-1.72936e-10	-1.5203
45849335	chr1:45849335:C:G	3.29463e-06	7.52387	-1.21991	8.76845e-06	-0.801635	-1.55882	2.59949e-05	-0.684133	-1.56102
45849557	chr1:45849557:C:T	2.4245e-06	7.42116	-1.42387	8.24493e-06	-0.842717	-1.5793	2.69489e-05	-0.728745	-1.48037
45849920	chr1:45849920:A:G	3.58386e-06	7.6741	-1.286	9.21257e-06	-0.761185	-1.54986	2.73067e-05	-0.642455	-1.55347
45850072	chr1:45850072:G:T	1.44187e-09	-1.72936e-10	-1.43015	1.94479e-05	-1.72936e-10	-1.56388	5.44611e-05	-1.72936e-10	-1.50557
45850556	chr1:45850556:GT:G	4.31847e-06	7.84966	-1.27509	1.02731e-05	-0.698918	-1.50317	2.88995e-05	-0.576613	-1.56262
45850924	chr1:45850924:C:T	1.64602e-09	-1.72936e-10	-1.29773	2.1963e-05	-1.72936e-10	-1.44226	6.12685e-05	-1.72936e-10	-1.38779
45850996	chr1:45850996:G:T	3.10653e-09	-0.662583	-5.64276e-10	2.15385e-05	-1.46177	-5.64276e-10	5.75448e-05	-1.45049	-5.64276e-10
45851277	chr1:45851277:T:C	5.92798e-10	-1.77848	-0.540516	0.000135373	-0.570501	0.946914	0.000215776	-0.394466	0.26565
45851415	chr1:45851415:G:A	1.89002e-09	-1.72936e-10	-1.1595	2.14068e-05	-1.72936e-10	-1.46791	6.23186e-05	-1.72936e-10	-1.37079
45851419	chr1:45851419:G:A	1.89608e-09	-1.72936e-10	-1.1563	2.14416e-05	-1.72936e-10	-1.46629	6.2456e-05	-1.72936e-10	-1.36859
45851547	chr1:45851547:C:T	8.8891e-10	-0.405426	-1.50842	9.53974e-05	1.39016	-1.36373	0.000248535	1.4474	-1.43487
45851676	chr1:45851676:G:A	2.59352e-05	9.94485	-1.57759	6.94099e-06	-1.76081	-0.833369	2.33537e-05	-1.76318	-0.589124
45851739	chr1:45851739:G:A	7.63252e-09	-1.72936e-10	0.236328	5.15362e-05	-1.72936e-10	-0.589334	0.000141132	-1.72936e-10	-0.55336
45851790	chr1:45851790:A:AG	1.44267e-09	-1.72936e-10	-1.42959	1.94513e-05	-1.72936e-10	-1.56371	5.44814e-05	-1.72936e-10	-1.5052
45852192	chr1:45852192:A:G	1.60761e-05	9.46592	-1.57692	6.92697e-06	-1.77459	-0.821609	2.33837e-05	-1.77577	-0.575248
45852252	chr1:45852252:A:G	5.84105e-10	-1.77492	-0.558844	0.000121774	-0.648853	0.919402	0.000193616	-0.478375	0.241197
45852299	chr1:45852299:C:G	1.24265e-09	-1.72936e-10	-1.57885	2.07908e-05	-1.72936e-10	-1.49711	5.4821e-05	-1.72936e-10	-1.49898
45852309	chr1:45852309:G:A	1.52944e-09	-1.72936e-10	-1.37119	2.05005e-05	-1.72936e-10	-1.51117	5.67781e-05	-1.72936e-10	-1.46391
45852315	chr1:45852315:A:C	5.35513e-09	-1.72936e-10	-0.118036	0.000165316	-1.72936e-10	0.57624	0.000336854	-1.72936e-10	0.316593
45852513	chr1:45852513:C:T	2.00607e-06	7.18241	-1.37457	7.79421e-06	-0.903978	-1.57426	2.44078e-05	-0.793092	-1.51506
45852611	chr1:45852611:T:C	3.4604e-06	7.63039	-1.27734	9.11836e-06	-0.774146	-1.54718	2.68607e-05	-0.656165	-1.55623
45852754	chr1:45852754:C:T	6.92428e-09	-1.72936e-10	0.138944	4.7956e-05	-1.72936e-10	-0.661333	0.000131207	-1.72936e-10	-0.626275
45852959	chr1:45852959:G:A	1.03724e-09	-1.75953	-5.64276e-10	1.91546e-05	-1.57907	-5.64276e-10	5.0297e-05	-1.58511	-5.64276e-10
45853353	chr1:45853353:T:A	2.77841e-05	9.83938	-1.40325	3.67489e-06	-1.76699	-1.46311	1.08346e-05	-1.76885	-1.35145
45853775	chr1:45853775:T:A	5.70159e-10	-1.77486	-0.583067	0.000117075	-0.649675	0.880874	0.000187227	-0.479233	0.208502
45854556	chr1:45854556:A:G	2.25525e-09	-1.72936e-10	-0.982829	2.06027e-05	-1.72936e-10	-1.5062	6.49179e-05	-1.72936e-10	-1.32993
45854565	chr1:45854565:T:C	6.30065e-09	-1.72936e-10	0.0445625	0.000186403	-1.72936e-10	0.696294	0.000466824	-1.72936e-10	0.642896
45854728	chr1:45854728:C:T	1.24191e-09	-1.72936e-10	-1.57944	1.95319e-05	-1.72936e-10	-1.55957	5.35138e-05	-1.72936e-10	-1.52312
45854909	chr1:45854909:A:G	1.5149e-09	-1.38074	-5.64276e-10	1.77856e-05	-1.65323	-5.64276e-10	4.82434e-05	-1.6268	-5.64276e-10
45855079	chr1:45855079:G:A	1.4608e-09	-1.72936e-10	-1.4171	1.95354e-05	-1.72936e-10	-1.55939	5.49796e-05	-1.72936e-10	-1.49609
45855283	chr1:45855283:A:G	7.18964e-09	-1.72936e-10	0.17655	4.93184e-05	-1.72936e-10	-0.633322	0.000134949	-1.72936e-10	-0.598159
45856171	chr1:45856171:T:C	3.69443e-06	7.7659	-1.34741	9.30276e-06	-0.731915	-1.56939	2.8897e-05	-0.611449	-1.52787
45856202	chr1:45856202:C:T	1.70814e-05	9.52634	-1.57668	6.95871e-06	-1.77324	-0.818388	2.35185e-05	-1.77458	-0.570687
45856410	chr1:45856410:T:C	1.9549e-09	-1.72936e-10	-1.12575	2.43007e-05	-1.72936e-10	-1.34111	6.95333e-05	-1.72936e-10	-1.26125
45856840	chr1:45856840:G:A	1.80235e-09	-1.207	-5.64276e-10	1.96502e-05	-1.55353	-5.64276e-10	5.37598e-05	-1.51853	-5.64276e-10
45857146	chr1:45857146:A:G	1.24387e-09	-1.72936e-10	-1.57786	3.18311e-05	-1.72936e-10	-1.07117	5.84124e-05	-1.72936e-10	-1.43553
45857290	chr1:45857290:G:A	1.2419e-09	-1.72936e-10	-1.57944	1.95549e-05	-1.72936e-10	-1.5584	5.36314e-05	-1.72936e-10	-1.52092
45857520	chr1:45857520:A:G	5.71895e-10	-1.77694	-0.577949	0.000122638	-0.61184	0.889455	0.000196366	-0.438725	0.215649
45857861	chr1:45857861:T:G	1.42661e-09	-1.72936e-10	-1.44079	2.35251e-05	-1.72936e-10	-1.37355	5.67681e-05	-1.72936e-10	-1.46408
45858040	chr1:45858040:C:T	1.4188e-09	-1.72936e-10	-1.44628	2.38519e-05	-1.72936e-10	-1.35975	5.84977e-05	-1.72936e-10	-1.43407
45858642	chr1:45858642:G:C	2.36994e-05	9.85205	-1.57494	7.21934e-06	-1.76267	-0.792186	2.44694e-05	-1.76496	-0.540673
45858938	chr1:45858938:C:A	3.47695e-10	-1.75204	-1.10048	3.25437e-05	-0.862965	-0.186071	5.9246e-05	-0.709386	-0.711971
45859515	chr1:45859515:C:T	5.47788e-09	-1.72936e-10	-0.0953729	0.000134083	-1.72936e-10	0.366843	0.000150976	-1.72936e-10	-0.485932
45860093	chr1:45860093:C:T	5.2523e-09	-1.72936e-10	-0.137424	0.00012888	-1.72936e-10	0.327264	0.000146148	-1.72936e-10	-0.518433
45860318	chr1:45860318:AG:A	2.10689e-05	9.73267	-1.57321	7.2898e-06	-1.76816	-0.776983	2.48575e-05	-1.76996	-0.519935
45860904	chr1:45860904:G:T	1.47997e-05	9.38483	-1.57856	6.67189e-06	-1.77608	-0.857631	2.24274e-05	-1.77705	-0.615724
45861740	chr1:45861740:CAG:C	1.85653e-05	9.61158	-1.57862	6.69465e-06	-1.7711	-0.859208	2.24826e-05	-1.77268	-0.617636
45861860	chr1:45861860:T:C	5.76006e-10	-1.77704	-0.570693	0.000123999	-0.610337	0.898994	0.000198134	-0.437131	0.223018
45862753	chr1:45862753:C:T	1.42973e-09	-1.72936e-10	-1.4386	1.94194e-05	-1.72936e-10	-1.56535	5.42071e-05	-1.72936e-10	-1.51024
45862837	chr1:45862837:C:T	2.18001e-09	-1.72936e-10	-1.01676	6.47947e-05	-1.72936e-10	-0.360394	0.000125062	-1.72936e-10	-0.674249
45864067	chr1:45864067:C:T	1.6073e-05	9.46704	-1.57824	6.73884e-06	-1.7745	-0.849226	2.26768e-05	-1.77569	-0.606021
45864212	chr1:45864212:G:C	3.54409e-06	7.66961	-1.29267	9.18868e-06	-0.761741	-1.55191	2.73437e-05	-0.643054	-1.55151
45864751	chr1:45864751:A:G	2.48787e-05	9.76659	-1.44092	3.78881e-06	-1.76929	-1.43028	1.13009e-05	-1.77096	-1.30721
45866040	chr1:45866040:T:C	9.15167e-08	2.72043	-5.64276e-10	0.000129384	0.331168	-5.64276e-10	0.000355536	0.370572	-5.64276e-10
45866969	chr1:45866969:T:A	1.85282e-09	-1.72936e-10	-1.17938	2.2127e-05	-1.72936e-10	-1.43482	6.64934e-05	-1.72936e-10	-1.30595
45867024	chr1:45867024:G:A	3.29234e-05	10.0783	-1.47242	3.98053e-06	-1.75619	-1.39402	1.2007e-05	-1.75877	-1.25879
45867029	chr1:45867029:T:C	3.19546e-05	10.1479	-1.57189	7.55834e-06	-1.74976	-0.759207	2.57645e-05	-1.75279	-0.501264
45867235	chr1:45867235:A:G	2.208e-09	-1.72936e-10	-1.004	2.04586e-05	-1.72936e-10	-1.51321	6.40442e-05	-1.72936e-10	-1.34348
45867396	chr1:45867396:C:G	3.20105e-06	7.59819	-1.32305	8.90708e-06	-0.784067	-1.5607	2.69887e-05	-0.666686	-1.54095
45867686	chr1:45867686:G:A	3.56172e-09	1.02652	-1.55237	6.40562e-06	-1.31778	-1.35666	1.55931e-05	-1.28828	-1.46795
45867766	chr1:45867766:C:T	1.33346e-09	-1.72936e-10	-1.50832	2.42554e-05	-1.72936e-10	-1.34298	6.94728e-05	-1.72936e-10	-1.26212
45868161	chr1:45868161:T:C	1.24381e-09	-1.72936e-10	-1.57791	3.18032e-05	-1.72936e-10	-1.07205	5.83837e-05	-1.72936e-10	-1.43602
45868294	chr1:45868294:T:C	3.08888e-09	-0.668283	-5.64276e-10	0.000100751	0.0810292	-5.64276e-10	0.000273281	0.107445	-5.64276e-10
45869640	chr1:45869640:G:A	3.65582e-06	7.74138	-1.3334	9.25277e-06	-0.740378	-1.56632	2.8458e-05	-0.620399	-1.53423
45869980	chr1:45869980:A:G	0.00145804	11.5562	0.84031	4.11934e-06	-1.68583	-1.43009	9.94407e-06	-1.69067	-1.51541
45870963	chr1:45870963:A:G	2.13771e-05	9.60465	-1.43066	3.73537e-06	-1.77349	-1.44028	1.11036e-05	-1.77476	-1.32103
45872545	chr1:45872545:A:T	3.73427e-06	7.74837	-1.31916	9.36494e-06	-0.735012	-1.55963	2.83789e-05	-0.614962	-1.54245
45872772	chr1:45872772:C:T	1.59655e-05	9.4604	-1.5783	6.72124e-06	-1.77442	-0.85193	2.26155e-05	-1.77562	-0.608799
45873958	chr1:45873958:C:T	1.40954e-09	-1.72936e-10	-1.45283	1.93305e-05	-1.72936e-10	-1.56993	5.36387e-05	-1.72936e-10	-1.52079
45875211	chr1:45875211:C:T	3.46782e-09	-1.72936e-10	-0.552564	3.91623e-05	-1.72936e-10	-0.863903	0.000121452	-1.72936e-10	-0.703535
45875378	chr1:45875378:G:A	1.30324e-09	-1.72936e-10	-1.53124	1.93002e-05	-1.72936e-10	-1.5715	5.05827e-05	-1.72936e-10	-1.57945
45875422	chr1:45875422:G:A	1.44037e-09	-1.72936e-10	-1.43119	1.94411e-05	-1.72936e-10	-1.56423	5.44203e-05	-1.72936e-10	-1.50632
45875951	chr1:45875951:C:T	3.23161e-06	7.63689	-1.35224	8.91572e-06	-0.773412	-1.57039	2.77177e-05	-0.655362	-1.52562
45875967	chr1:45875967:G:T	2.532e-08	-1.18114	2.61664	9.81522e-05	-1.74236	1.79726	0.000183699	-1.74419	1.45444
45876708	chr1:45876708:C:T	1.54285e-09	-1.72936e-10	-1.36246	2.06447e-05	-1.72936e-10	-1.50416	5.7277e-05	-1.72936e-10	-1.45516
45876845	chr1:45876845:G:A	3.76903e-06	7.74926	-1.31078	9.38336e-06	-0.735354	-1.55733	2.82848e-05	-0.615195	-1.54553
45876859	chr1:45876859:G:A	1.24856e-09	-1.72936e-10	-1.5741	2.73705e-05	-1.72936e-10	-1.22215	5.47062e-05	-1.72936e-10	-1.50108
45877094	chr1:45877094:T:C	1.63964e-09	-1.72936e-10	-1.30162	3.23298e-05	-1.72936e-10	-1.05563	6.10723e-05	-1.72936e-10	-1.391
45877898	chr1:45877898:A:G	5.90618e-09	-1.72936e-10	-0.0200912	0.000157076	-1.72936e-10	0.525111	0.000407482	-1.72936e-10	0.506941
45879548	chr1:45879548:G:T	3.7212e-09	-1.72936e-10	-0.482045	4.10625e-05	-1.72936e-10	-0.816522	0.000128846	-1.72936e-10	-0.644441
45879806	chr1:45879806:C:T	3.90298e-10	-1.76689	-0.970046	5.53169e-05	-0.74396	0.225421	9.70517e-05	-0.580488	-0.347324
45880361	chr1:45880361:G:A	1.2438e-09	-1.72936e-10	-1.57792	3.17957e-05	-1.72936e-10	-1.07229	5.83794e-05	-1.72936e-10	-1.43609
45880868	chr1:45880868:A:G	5.423e-09	-1.72936e-10	-0.105442	0.000143075	-1.72936e-10	0.431752	0.000370235	-1.72936e-10	0.411081
45881049	chr1:45881049:T:A	2.72107e-10	-1.72112	-1.37653	4.43502e-05	0.0285072	-0.768008	0.000108907	0.247759	-1.06032
45881656	chr1:45881656:G:A	6.04003e-10	-1.77476	-0.525502	0.000127985	-0.651652	0.971946	0.000201918	-0.481363	0.28617
45882182	chr1:45882182:A:G	1.46265e-09	-1.72936e-10	-1.41584	1.95199e-05	-1.72936e-10	-1.56018	5.48718e-05	-1.72936e-10	-1.49806
45882203	chr1:45882203:A:T	3.64392e-06	7.77367	-1.36894	9.64851e-06	-0.692213	-1.5726	3.0413e-05	-0.569354	-1.51883
45882217	chr1:45882217:T:G	4.61424e-09	-0.266943	-5.64276e-10	2.53008e-05	-1.30078	-5.64276e-10	6.80911e-05	-1.28221	-5.64276e-10
45882238	chr1:45882238:G:A	5.4951e-10	-1.77907	-0.615748	0.00012357	-0.544047	0.829232	0.000200603	-0.366274	0.164545
45882858	chr1:45882858:C:T	5.29099e-09	-1.72936e-10	-0.130085	0.000130111	-1.72936e-10	0.336767	0.000147108	-1.72936e-10	-0.511889
45882974	chr1:45882974:G:A	3.92036e-10	-1.33422	-1.39827	2.12073e-05	-0.298076	-1.1792	5.03572e-05	-0.294319	-1.28959
45883685	chr1:45883685:A:ATGAATTCTATTAT	3.07879e-09	-1.72936e-10	-0.671553	3.5353e-05	-1.72936e-10	-0.966234	0.000108645	-1.72936e-10	-0.814968
45883838	chr1:45883838:A:G	1.36361e-09	-1.48596	-5.64276e-10	1.62835e-05	-1.74147	-5.64276e-10	4.31094e-05	-1.73931	-5.64276e-10
45884834	chr1:45884834:C:T	0.00174921	11.8352	0.743426	4.13703e-06	-1.6576	-1.45404	1.00593e-05	-1.6632	-1.53136
45885292	chr1:45885292:C:T	5.3457e-09	-1.72936e-10	-0.119798	0.000139879	-1.72936e-10	0.409159	0.000362614	-1.72936e-10	0.390283
45886047	chr1:45886047:T:A	5.51454e-06	8.15655	-1.3375	1.06727e-05	-0.596577	-1.56735	3.31731e-05	-0.468996	-1.53232
45886774	chr1:45886774:G:A	4.54775e-06	7.93794	-1.31164	1.00225e-05	-0.669249	-1.55754	3.03299e-05	-0.545688	-1.54523
45886828	chr1:45886828:T:C	0.0021673	11.8472	0.945717	5.19797e-06	-1.65208	-1.23127	1.09483e-05	-1.65779	-1.45208
45886892	chr1:45886892:TC:T	1.50348e-09	-1.72936e-10	-1.38831	1.91491e-05	-1.72936e-10	-1.57936	5.22534e-05	-1.72936e-10	-1.54695
45886952	chr1:45886952:T:C	2.14409e-05	9.75417	-1.57721	6.94846e-06	-1.76544	-0.827656	2.34432e-05	-1.76754	-0.580937
45887126	chr1:45887126:C:T	1.58762e-09	-1.72936e-10	-1.33385	1.94665e-05	-1.72936e-10	-1.56292	5.05846e-05	-1.72936e-10	-1.57941
45887660	chr1:45887660:A:G	7.19856e-10	-0.873752	-1.25104	7.1838e-06	-1.08942	-1.47037	1.84457e-05	-1.05661	-1.53161
45887917	chr1:45887917:G:A	2.16313e-05	9.7639	-1.5781	6.82093e-06	-1.76541	-0.846216	2.29472e-05	-1.7675	-0.602359
45888838	chr1:45888838:G:A	5.26268e-06	8.05677	-1.28446	1.05198e-05	-0.628992	-1.54936	3.13692e-05	-0.503213	-1.55402
45888923	chr1:45888923:C:T	2.8758e-05	10.0493	-1.57868	6.7997e-06	-1.75366	-0.86108	2.27877e-05	-1.75654	-0.6203
45889191	chr1:45889191:T:A	6.58047e-06	8.10596	-1.11019	1.15137e-05	-0.60834	-1.47974	3.12617e-05	-0.481542	-1.57912
45889690	chr1:45889690:C:A	1.384e-09	-1.72936e-10	-1.47111	1.93668e-05	-1.72936e-10	-1.56806	5.08033e-05	-1.72936e-10	-1.57509
45889836	chr1:45889836:C:G	2.36825e-05	9.85465	-1.57825	6.82127e-06	-1.76203	-0.849545	2.2921e-05	-1.76437	-0.606634
45889978	chr1:45889978:C:T	5.46663e-10	-1.17853	-1.22149	4.51945e-06	-1.44559	-1.57764	1.2751e-05	-1.43203	-1.52541
45890476	chr1:45890476:A:G	4.47594e-06	7.92266	-1.31228	9.97248e-06	-0.67402	-1.55777	3.01864e-05	-0.55072	-1.54494
45890486	chr1:45890486:A:G	1.02879e-08	-1.72936e-10	0.534882	0.000304689	-1.72936e-10	1.18767	0.000277981	-1.72936e-10	0.124498
45891070	chr1:45891070:T:C	2.86809e-09	-0.742445	-5.64276e-10	1.61062e-05	-1.75241	-5.64276e-10	4.26325e-05	-1.75044	-5.64276e-10
45891828	chr1:45891828:G:T	5.09535e-09	-1.72936e-10	-0.167763	0.000124472	-1.72936e-10	0.292462	0.000142353	-1.72936e-10	-0.544748
45891872	chr1:45891872:G:A	3.41863e-10	-1.77489	-1.09455	4.64217e-05	-0.651087	-0.0427644	8.783e-05	-0.480606	-0.547047
45892130	chr1:45892130:C:T	3.2775e-09	-0.609011	-5.64276e-10	2.2605e-05	-1.41345	-5.64276e-10	6.05739e-05	-1.39919	-5.64276e-10
45892338	chr1:45892338:C:T	2.28073e-05	9.81721	-1.57846	6.77531e-06	-1.76343	-0.854899	2.27534e-05	-1.76568	-0.612663
45892489	chr1:45892489:G:T	1.33537e-09	-1.72936e-10	-1.50689	1.99548e-05	-1.72936e-10	-1.53815	5.06049e-05	-1.72936e-10	-1.57901
45892552	chr1:45892552:T:A	1.43598e-09	-1.72936e-10	-1.43425	1.94262e-05	-1.72936e-10	-1.565	5.4315e-05	-1.72936e-10	-1.50826
45892838	chr1:45892838:G:A	6.27231e-10	-1.77324	-0.489288	0.000132131	-0.673899	1.02607	0.000206476	-0.505225	0.332354
45893048	chr1:45893048:A:G	6.05203e-10	-1.77646	-0.521818	0.000132286	-0.623503	0.976851	0.000209028	-0.451182	0.290596
45893159	chr1:45893159:A:G	5.20502e-06	8.0508	-1.28952	1.04791e-05	-0.631296	-1.55094	3.134e-05	-0.505664	-1.5525
45893190	chr1:45893190:G:A	2.45226e-05	9.89058	-1.57932	6.56938e-06	-1.76058	-0.888616	2.19402e-05	-1.76303	-0.651711
45893214	chr1:45893214:T:C	5.09693e-06	8.0305	-1.29019	1.03975e-05	-0.638884	-1.55117	3.10975e-05	-0.513648	-1.55228
45893530	chr1:45893530:C:T	1.18511e-09	-1.62625	-5.64276e-10	1.7808e-05	-1.65197	-5.64276e-10	4.73001e-05	-1.64654	-5.64276e-10
45893676	chr1:45893676:C:T	2.69802e-05	9.98587	-1.5791	6.67684e-06	-1.75656	-0.876416	2.23243e-05	-1.75926	-0.638124
45893806	chr1:45893806:G:C	2.25603e-05	9.8064	-1.57854	6.75694e-06	-1.76382	-0.85723	2.26833e-05	-1.76603	-0.615395
45893810	chr1:45893810:A:T	5.40375e-10	-1.13369	-1.27789	4.6926e-06	-1.41458	-1.57105	1.28932e-05	-1.40046	-1.54589
45894382	chr1:45894382:C:T	8.08292e-06	7.90471	-0.703296	1.45695e-05	-0.689267	-1.16342	3.15837e-05	-0.566066	-1.48435
45895030	chr1:45895030:C:T	1.4532e-09	-1.72936e-10	-1.42232	1.95206e-05	-1.72936e-10	-1.56015	5.48051e-05	-1.72936e-10	-1.49927
45895397	chr1:45895397:A:G	1.41822e-09	-1.72936e-10	-1.44669	2.38393e-05	-1.72936e-10	-1.36028	5.84721e-05	-1.72936e-10	-1.43451
45895505	chr1:45895505:G:A	0.00215736	11.846	0.942263	5.0849e-06	-1.65314	-1.25221	1.08243e-05	-1.65881	-1.46245
45895728	chr1:45895728:A:G	1.84959e-09	-1.18113	-5.64276e-10	2.04947e-05	-1.51145	-5.64276e-10	5.44454e-05	-1.50586	-5.64276e-10
45895766	chr1:45895766:A:C	4.92908e-09	-1.72936e-10	-0.200938	0.000149592	-1.72936e-10	0.476295	0.000306608	-1.72936e-10	0.222516
45895972	chr1:45895972:C:T	1.85094e-09	-1.72936e-10	-1.1804	2.21273e-05	-1.72936e-10	-1.4348	6.64658e-05	-1.72936e-10	-1.30637
45897638	chr1:45897638:T:C	4.50892e-09	-1.72936e-10	-0.290032	0.000125331	-1.72936e-10	0.299342	0.000313656	-1.72936e-10	0.245241
45897669	chr1:45897669:T:C	1.39582e-09	-1.72936e-10	-1.46261	1.9281e-05	-1.72936e-10	-1.5725	5.32801e-05	-1.72936e-10	-1.52749
45897868	chr1:45897868:G:A	2.93743e-10	-1.69831	-1.32283	5.55828e-05	0.147367	-0.661113	0.000134225	0.373518	-0.977052
45899817	chr1:45899817:C:A	6.37432e-10	-1.76852	-0.477877	0.000127253	-0.727598	1.04215	0.000197362	-0.562952	0.344936
45899829	chr1:45899829:G:A	5.17906e-10	-1.77049	-0.683562	0.000100241	-0.706453	0.782413	0.000156511	-0.540672	0.0907446
45899860	chr1:45899860:T:A	5.23257e-10	-0.906826	-1.53695	6.82356e-06	-1.05274	-1.55849	1.98522e-05	-1.01906	-1.49568
45901177	chr1:45901177:A:G	5.70347e-09	-1.72936e-10	-0.055015	4.10217e-05	-1.72936e-10	-0.817517	0.00011279	-1.72936e-10	-0.777526
45902085	chr1:45902085:T:C	2.23231e-05	9.79114	-1.57385	7.29533e-06	-1.76416	-0.78022	2.47652e-05	-1.76636	-0.527258
45902101	chr1:45902101:T:C	4.29739e-06	7.87589	-1.30622	9.82388e-06	-0.690709	-1.55609	2.95928e-05	-0.568374	-1.54715
45902300	chr1:45902300:C:T	1.67023e-09	-1.72936e-10	-1.28313	1.92131e-05	-1.72936e-10	-1.57603	5.47928e-05	-1.72936e-10	-1.4995
45902415	chr1:45902415:G:C	5.84559e-06	6.64205	0.235305	2.57609e-05	-0.585699	-0.697063	5.19678e-05	-0.584977	-0.967454
45903100	chr1:45903100:A:G	1.57626e-05	9.33987	-1.47057	3.88894e-06	-1.77754	-1.39594	1.16918e-05	-1.77828	-1.26589
45903491	chr1:45903491:T:C	2.43541e-09	-1.72936e-10	-0.905976	5.07843e-05	-1.72936e-10	-0.604032	0.000118312	-1.72936e-10	-0.729733
45904591	chr1:45904591:A:G	1.28515e-05	9.23723	-1.57211	7.34352e-06	-1.77731	-0.760487	2.4955e-05	-1.77807	-0.507916
45904775	chr1:45904775:A:G	1.89402e-09	-1.72936e-10	-1.15739	2.14271e-05	-1.72936e-10	-1.46696	6.24092e-05	-1.72936e-10	-1.36934
45905378	chr1:45905378:G:A	0.00129077	11.6716	0.603095	3.99249e-06	-1.67206	-1.47515	9.78985e-06	-1.67731	-1.5444
45905579	chr1:45905579:A:T	1.54029e-09	-1.72936e-10	-1.36412	2.8366e-05	-1.72936e-10	-1.18643	6.95389e-05	-1.72936e-10	-1.26117
45906063	chr1:45906063:C:A	6.48048e-10	-1.77604	-0.453838	0.000145431	-0.6305	1.07858	0.00022589	-0.458755	0.375747
45906102	chr1:45906102:G:T	4.10338e-06	7.79637	-1.27289	9.69587e-06	-0.713885	-1.54603	2.85865e-05	-0.592788	-1.55733
45906476	chr1:45906476:AGTTAAAACTTAAAGAATTTAAGGTGAAAATGTTACAGTAAGCTAAGATTAATTTATTGTTAAAAAAATAATGTAGCCTAAGT:A	7.01571e-09	-1.72936e-10	0.152061	0.000188134	-1.72936e-10	0.705534	0.000491846	-1.72936e-10	0.695111
45906744	chr1:45906744:A:G	2.21451e-05	9.78607	-1.57679	7.01665e-06	-1.76399	-0.819345	2.36121e-05	-1.76619	-0.57511
45906892	chr1:45906892:CTT:C	3.99022e-06	7.82661	-1.3311	9.58107e-06	-0.705784	-1.56604	2.94758e-05	-0.584107	-1.53538
45907016	chr1:45907016:T:C	2.18176e-05	9.7717	-1.57732	6.95111e-06	-1.7646	-0.828114	2.33501e-05	-1.76676	-0.585698
45907753	chr1:45907753:T:C	3.79599e-09	-1.72936e-10	-0.462145	8.33902e-05	-1.72936e-10	-0.108088	0.00022472	-1.72936e-10	-0.0881982
45908470	chr1:45908470:G:A	1.28552e-09	-1.72936e-10	-1.54493	2.08734e-05	-1.72936e-10	-1.49314	5.28209e-05	-1.72936e-10	-1.53615
45908487	chr1:45908487:A:G	4.6766e-06	7.92992	-1.27568	1.01311e-05	-0.669094	-1.54691	2.99921e-05	-0.545491	-1.55663
45908934	chr1:45908934:G:A	3.02792e-09	-1.72936e-10	-0.688213	3.48498e-05	-1.72936e-10	-0.980571	0.000107005	-1.72936e-10	-0.830178
45909112	chr1:45909112:A:G	3.24355e-09	-1.72936e-10	-0.619423	3.68806e-05	-1.72936e-10	-0.923933	0.000113995	-1.72936e-10	-0.766903
45909581	chr1:45909581:G:A	1.84262e-05	9.60385	-1.57841	6.75198e-06	-1.77018	-0.851604	2.26067e-05	-1.77186	-0.612955
45911018	chr1:45911018:G:T	6.80501e-10	-1.77471	-0.406305	0.000153595	-0.652165	1.15487	0.000235446	-0.481953	0.440377
45911020	chr1:45911020:G:T	2.27677e-05	9.81481	-1.57781	6.89879e-06	-1.76293	-0.837343	2.31279e-05	-1.7652	-0.596812
45911102	chr1:45911102:A:G	1.42398e-09	-1.44263	-5.64276e-10	1.67451e-05	-1.71351	-5.64276e-10	4.43535e-05	-1.71086	-5.64276e-10
45911515	chr1:45911515:G:A	1.51014e-08	-1.72936e-10	0.918697	0.000457745	-1.72936e-10	1.59469	0.000953857	-1.72936e-10	1.35746
45911712	chr1:45911712:T:G	1.42558e-09	-1.72936e-10	-1.44151	1.93831e-05	-1.72936e-10	-1.56722	5.40409e-05	-1.72936e-10	-1.51331
45912356	chr1:45912356:C:T	3.55995e-10	-1.77105	-1.05788	4.69729e-05	-0.702387	0.0203394	8.74308e-05	-0.535702	-0.496506
45912596	chr1:45912596:A:G	4.42946e-06	7.86752	-1.26758	9.94597e-06	-0.690415	-1.54404	2.92586e-05	-0.567974	-1.55891
45913166	chr1:45913166:T:C	3.38833e-10	-1.77724	-1.1011	4.10452e-05	-0.613448	-0.203498	8.54716e-05	-0.439673	-0.615198
45913321	chr1:45913321:A:G	2.04201e-09	-1.72936e-10	-1.08216	1.98974e-05	-1.72936e-10	-1.54103	6.06857e-05	-1.72936e-10	-1.39735
45914083	chr1:45914083:G:A	2.11202e-09	-1.72936e-10	-1.04845	6.18669e-05	-1.72936e-10	-0.406634	0.000120199	-1.72936e-10	-0.713903
45914170	chr1:45914170:T:C	3.09964e-09	-1.72936e-10	-0.664803	3.55273e-05	-1.72936e-10	-0.961316	0.000109331	-1.72936e-10	-0.808676
45914314	chr1:45914314:C:T	1.43825e-09	-1.72936e-10	-1.43266	1.94362e-05	-1.72936e-10	-1.56448	5.43763e-05	-1.72936e-10	-1.50713
45914535	chr1:45914535:T:C	1.86501e-05	9.61508	-1.57756	6.88368e-06	-1.76967	-0.832791	2.31171e-05	-1.7714	-0.591078
45914565	chr1:45914565:G:A	4.03758e-06	7.7852	-1.27789	9.64502e-06	-0.717578	-1.5476	2.85153e-05	-0.596586	-1.55603
45914933	chr1:45914933:C:T	2.73975e-05	9.8579	-1.43578	3.78815e-06	-1.76473	-1.43501	1.12514e-05	-1.76679	-1.31577
45915178	chr1:45915178:T:A	0.000976994	11.2958	0.700394	3.87451e-06	-1.70258	-1.47462	9.53684e-06	-1.70701	-1.54089
45915189	chr1:45915189:C:T	5.30857e-09	-1.72936e-10	-0.126768	0.000138722	-1.72936e-10	0.400853	0.000359667	-1.72936e-10	0.382124
45915257	chr1:45915257:A:G	1.24367e-09	-1.72936e-10	-1.57802	1.98327e-05	-1.72936e-10	-1.54429	5.11032e-05	-1.72936e-10	-1.56921
45915458	chr1:45915458:C:T	4.41763e-06	7.87245	-1.27518	9.94116e-06	-0.688232	-1.5467	2.93888e-05	-0.565629	-1.55681
45915650	chr1:45915650:C:T	4.4569e-06	7.84427	-1.23815	9.98149e-06	-0.697102	-1.53378	2.88603e-05	-0.57497	-1.56562
45916234	chr1:45916234:C:T	1.14494e-08	-1.72936e-10	0.641848	0.000342466	-1.72936e-10	1.30455	0.000709736	-1.72936e-10	1.06184
45916477	chr1:45916477:G:A	1.3928e-09	-1.72936e-10	-1.46478	2.53035e-05	-1.72936e-10	-1.30068	6.16747e-05	-1.72936e-10	-1.38118
45916525	chr1:45916525:C:T	1.55115e-09	-1.35709	-5.64276e-10	1.83034e-05	-1.62453	-5.64276e-10	4.85606e-05	-1.62024	-5.64276e-10
45916558	chr1:45916558:A:G	5.38003e-09	-1.72936e-10	-0.113396	0.000140905	-1.72936e-10	0.416468	0.000365283	-1.72936e-10	0.397618
45916769	chr1:45916769:G:T	4.73344e-06	7.66538	-0.999067	1.05018e-05	-0.76149	-1.41858	2.68053e-05	-0.642818	-1.57164
45917180	chr1:45917180:T:C	1.80142e-05	9.54045	-1.53762	4.64876e-06	-1.77115	-1.22386	1.43099e-05	-1.77279	-1.06931
45917348	chr1:45917348:C:T	8.2982e-09	1.85499	-1.53504	6.90244e-06	-1.02032	-1.57943	1.8794e-05	-1.00296	-1.56656
45917911	chr1:45917911:C:G	1.21184e-05	8.44177	-0.835376	1.79029e-05	-0.334698	-1.31196	4.35189e-05	-0.190992	-1.53887
45918268	chr1:45918268:T:C	1.25741e-09	-1.72936e-10	-1.56704	2.05644e-05	-1.72936e-10	-1.50806	5.77554e-05	-1.72936e-10	-1.44684
45918469	chr1:45918469:G:A	3.0043e-05	10.0873	-1.57301	5.6537e-06	-1.71822	-1.08109	1.76794e-05	-1.72217	-0.90849
45918654	chr1:45918654:T:A	5.6626e-06	7.7942	-0.948656	1.143e-05	-0.716284	-1.37909	2.83488e-05	-0.595169	-1.5633
45918716	chr1:45918716:G:A	4.97829e-06	7.70136	-0.984606	1.08271e-05	-0.748179	-1.40139	2.72606e-05	-0.628897	-1.56872
45918904	chr1:45918904:AG:A	6.05426e-09	-1.72936e-10	0.00467191	6.21543e-05	-1.72936e-10	-0.401999	0.000213836	-1.72936e-10	-0.137846
45919279	chr1:45919279:T:C	3.16693e-09	-0.643329	-5.64276e-10	0.000104035	0.113106	-5.64276e-10	0.000282226	0.139654	-5.64276e-10
45919627	chr1:45919627:C:T	1.81793e-09	-1.72936e-10	-1.19839	3.6457e-05	-1.72936e-10	-0.935485	8.79463e-05	-1.72936e-10	-1.02633
45919792	chr1:45919792:T:G	1.00032e-05	8.99379	-1.57922	5.62913e-06	-1.77935	-1.02432	1.88649e-05	-1.77937	-0.786381
45919796	chr1:45919796:T:G	5.80453e-06	7.77239	-0.902083	1.15744e-05	-0.732515	-1.35031	2.80911e-05	-0.612277	-1.55533
45920597	chr1:45920597:G:A	2.16844e-05	9.74249	-1.55423	4.93075e-06	-1.7657	-1.17043	1.53273e-05	-1.76776	-1.00566
45921380	chr1:45921380:C:T	1.01687e-09	-1.77937	-5.64276e-10	2.14891e-05	-1.46407	-5.64276e-10	5.7066e-05	-1.45885	-5.64276e-10
45921628	chr1:45921628:C:G	3.02664e-09	-1.72936e-10	-0.688637	3.4839e-05	-1.72936e-10	-0.980882	0.000106966	-1.72936e-10	-0.830542
45922160	chr1:45922160:C:G	1.8002e-09	-1.72936e-10	-1.20819	3.41712e-05	-1.72936e-10	-1.00023	8.4508e-05	-1.72936e-10	-1.06621
45922185	chr1:45922185:A:G	3.74895e-10	-1.76574	-1.01146	4.84441e-05	-0.754337	0.10313	8.84914e-05	-0.591552	-0.428598
45922194	chr1:45922194:T:A	1.83823e-09	-1.72936e-10	-1.18729	3.50748e-05	-1.72936e-10	-0.974135	8.66059e-05	-1.72936e-10	-1.04169
45922894	chr1:45922894:C:T	1.78779e-09	-1.72936e-10	-1.21511	4.09432e-05	-1.72936e-10	-0.819433	6.37321e-05	-1.72936e-10	-1.34837
45923244	chr1:45923244:C:T	4.77167e-09	-0.233395	-5.64276e-10	2.00493e-05	-1.53342	-5.64276e-10	5.34249e-05	-1.52478	-5.64276e-10
45923545	chr1:45923545:C:T	2.84054e-05	9.89162	-1.43338	3.78292e-06	-1.76353	-1.43759	1.12209e-05	-1.76567	-1.3196
45923610	chr1:45923610:A:T	1.44431e-09	-1.72936e-10	-1.42846	1.94856e-05	-1.72936e-10	-1.56195	5.46463e-05	-1.72936e-10	-1.50217
45924643	chr1:45924643:A:G	1.4454e-09	-1.72936e-10	-1.4277	1.98498e-05	-1.72936e-10	-1.54342	5.4056e-05	-1.72936e-10	-1.51303
45924752	chr1:45924752:G:A	5.87552e-09	-1.72936e-10	-0.0252955	4.26302e-05	-1.72936e-10	-0.779054	0.000116314	-1.72936e-10	-0.746764
45924888	chr1:45924888:G:C	2.48374e-05	9.86599	-1.54197	4.75775e-06	-1.76107	-1.21078	1.46743e-05	-1.76346	-1.0535
45925225	chr1:45925225:T:G	2.33548e-05	9.80156	-1.53909	4.70337e-06	-1.76356	-1.21978	1.44851e-05	-1.76579	-1.06414
45926197	chr1:45926197:T:C	4.04227e-10	-1.30354	-1.39833	2.24238e-05	-0.242216	-1.17928	5.32499e-05	-0.238385	-1.28968
45926440	chr1:45926440:CA:C	5.61126e-06	7.8284	-0.991958	1.11225e-05	-0.707834	-1.41481	2.83882e-05	-0.586283	-1.5708
45926692	chr1:45926692:G:C	0.00156405	11.6729	0.793766	4.08125e-06	-1.67149	-1.45373	9.95802e-06	-1.67675	-1.52793
45926770	chr1:45926770:A:G	4.36857e-09	-0.321654	-5.64276e-10	2.13581e-05	-1.47019	-5.64276e-10	5.69523e-05	-1.46084	-5.64276e-10
45926862	chr1:45926862:A:T	6.49617e-09	0.0751222	-5.64276e-10	5.18715e-05	-0.582849	-5.64276e-10	0.000138745	-0.570421	-5.64276e-10
45927287	chr1:45927287:T:C	1.24273e-09	-1.72936e-10	-1.57878	2.01501e-05	-1.72936e-10	-1.52841	5.53707e-05	-1.72936e-10	-1.489
45927364	chr1:45927364:G:A	1.40477e-09	-1.72936e-10	-1.45622	1.93159e-05	-1.72936e-10	-1.57069	5.35251e-05	-1.72936e-10	-1.5229
45927514	chr1:45927514:G:A	2.05051e-09	-1.72936e-10	-1.078	4.54193e-05	-1.72936e-10	-0.715681	0.000115472	-1.72936e-10	-0.754024
45927545	chr1:45927545:G:C	1.26792e-05	9.20237	-1.55074	4.80818e-06	-1.77792	-1.18338	1.4954e-05	-1.77854	-1.01954
45928059	chr1:45928059:C:T	1.95455e-09	-1.72936e-10	-1.12593	3.99882e-05	-1.72936e-10	-0.843035	9.58579e-05	-1.72936e-10	-0.940189
45928083	chr1:45928083:A:C	0.00261296	12.0093	0.970571	5.34652e-06	-1.635	-1.22017	1.12143e-05	-1.64107	-1.4448
45928643	chr1:45928643:A:G	5.89831e-06	7.86633	-0.980003	1.1341e-05	-0.694587	-1.4086	2.88336e-05	-0.572237	-1.56928
45929382	chr1:45929382:CA:C	1.40141e-09	-1.72936e-10	-1.45861	2.34854e-05	-1.72936e-10	-1.37524	5.77619e-05	-1.72936e-10	-1.44673
45929417	chr1:45929417:G:A	5.79421e-06	7.82594	-0.957411	1.14622e-05	-0.706764	-1.3858	2.85961e-05	-0.585084	-1.5647
45930102	chr1:45930102:AG:A	1.52055e-09	-1.72936e-10	-1.37702	3.02967e-05	-1.72936e-10	-1.12058	8.85148e-05	-1.72936e-10	-1.01989
45930207	chr1:45930207:A:G	1.4676e-09	-1.72936e-10	-1.41246	2.65658e-05	-1.72936e-10	-1.252	6.51889e-05	-1.72936e-10	-1.32577
45930875	chr1:45930875:CAT:C	1.67918e-09	-1.72936e-10	-1.27778	3.12456e-05	-1.72936e-10	-1.08974	7.78416e-05	-1.72936e-10	-1.14838
45931032	chr1:45931032:G:A	6.02823e-10	-1.77083	-0.531392	0.000119916	-0.705469	0.96064	0.000188431	-0.539077	0.274755
45931104	chr1:45931104:C:T	6.2534e-06	7.86449	-0.919701	1.18598e-05	-0.694076	-1.36439	2.9164e-05	-0.571702	-1.55842
45931899	chr1:45931899:T:C	2.30449e-05	9.78824	-1.53913	4.69964e-06	-1.76413	-1.22	1.44764e-05	-1.7663	-1.06423
45932269	chr1:45932269:A:G	4.58402e-06	7.59375	-0.959509	1.06028e-05	-0.783505	-1.38699	2.63606e-05	-0.66616	-1.56502
45932710	chr1:45932710:G:A	2.13453e-05	9.7069	-1.5344	4.62905e-06	-1.76692	-1.23235	1.42219e-05	-1.76888	-1.07939
45932743	chr1:45932743:T:C	1.38376e-09	-1.72936e-10	-1.47129	4.11523e-05	-1.72936e-10	-0.814337	5.06059e-05	-1.72936e-10	-1.57899
45933708	chr1:45933708:C:T	1.68624e-09	-1.72936e-10	-1.27359	3.35233e-05	-1.72936e-10	-1.01938	8.07701e-05	-1.72936e-10	-1.11145
45933885	chr1:45933885:A:C	6.56588e-10	-1.73532	-0.481468	0.000143849	0.00382154	0.433327	0.000318696	0.221127	0.0400563
45933928	chr1:45933928:T:C	5.08919e-10	-0.919372	-1.55218	6.96622e-06	-1.045	-1.54555	2.04956e-05	-1.01111	-1.47173
45933983	chr1:45933983:T:C	4.85997e-10	-1.77726	-0.740379	9.24246e-05	-0.60795	0.602725	0.000156151	-0.434225	-0.0180092
45934408	chr1:45934408:C:T	3.68453e-09	-0.491949	-5.64276e-10	3.45837e-05	-0.988237	-5.64276e-10	9.24621e-05	-0.976256	-5.64276e-10
45934918	chr1:45934918:A:G	5.36029e-06	7.74	-0.949316	1.11775e-05	-0.736073	-1.38164	2.77574e-05	-0.616051	-1.5635
45935306	chr1:45935306:A:G	5.51564e-06	7.73719	-0.917937	1.13698e-05	-0.736952	-1.36371	2.78815e-05	-0.616984	-1.55811
45935433	chr1:45935433:A:G	1.24467e-09	-1.72936e-10	-1.57722	2.1246e-05	-1.72936e-10	-1.47545	5.20892e-05	-1.72936e-10	-1.5501
45935498	chr1:45935498:G:T	3.47703e-10	-1.77242	-1.08008	3.92134e-05	-0.694226	-0.168374	8.07543e-05	-0.526236	-0.585409
45936235	chr1:45936235:T:C	2.11452e-05	9.71178	-1.5487	4.8324e-06	-1.76674	-1.18953	1.49793e-05	-1.76872	-1.02766
45936499	chr1:45936499:A:G	5.97411e-06	7.85506	-0.955962	1.1572e-05	-0.697947	-1.38508	2.8869e-05	-0.575796	-1.56449
45936606	chr1:45936606:C:G	1.8762e-09	-1.16684	-5.64276e-10	9.97968e-05	0.0715179	-5.64276e-10	0.00027177	0.101902	-5.64276e-10
45937022	chr1:45937022:ATT:A	2.11543e-09	-1.72936e-10	-1.04683	2.58573e-05	-1.72936e-10	-1.27903	7.42798e-05	-1.72936e-10	-1.19522
45937177	chr1:45937177:C:T	9.37856e-10	-0.349841	-1.51041	0.000103346	1.47382	-1.36735	0.000269558	1.53183	-1.43811
45937676	chr1:45937676:C:T	1.02558e-09	-1.77083	-5.64276e-10	4.64522e-05	-0.693194	-5.64276e-10	0.000145096	-0.525662	-5.64276e-10
45937685	chr1:45937685:G:A	6.29238e-06	7.90708	-0.956074	1.1322e-05	-0.699586	-1.40528	2.87328e-05	-0.577146	-1.56787
45937785	chr1:45937785:A:G	4.40432e-06	8.05166	-1.45741	4.05769e-06	-1.76019	-1.37082	1.18871e-05	-1.75762	-1.26998
45938479	chr1:45938479:A:G	1.35956e-09	-1.48893	-5.64276e-10	2.92356e-05	-1.15623	-5.64276e-10	7.6344e-05	-1.16781	-5.64276e-10
45939459	chr1:45939459:T:C	5.05638e-09	-1.72936e-10	-0.175441	0.000123642	-1.72936e-10	0.28577	0.00014163	-1.72936e-10	-0.54984
45940306	chr1:45940306:A:G	1.24393e-09	-1.72936e-10	-1.57781	2.09596e-05	-1.72936e-10	-1.48902	5.05873e-05	-1.72936e-10	-1.57935
45940909	chr1:45940909:G:A	2.12043e-05	9.71841	-1.55255	4.89984e-06	-1.76654	-1.17588	1.5235e-05	-1.76853	-1.01093
45940922	chr1:45940922:G:A	1.83254e-05	9.57119	-1.55124	4.85679e-06	-1.771	-1.18024	1.50926e-05	-1.7726	-1.01626
45941095	chr1:45941095:G:T	5.05576e-06	7.76767	-1.03548	1.06494e-05	-0.729026	-1.43709	2.76394e-05	-0.608499	-1.57531
45941306	chr1:45941306:G:C	1.21212e-05	9.14771	-1.54109	4.65296e-06	-1.7786	-1.21551	1.43743e-05	-1.77903	-1.05858
45941538	chr1:45941538:G:A	5.13019e-06	7.76164	-1.01483	1.07505e-05	-0.730379	-1.42629	2.76544e-05	-0.609974	-1.5733
45941580	chr1:45941580:T:C	5.32749e-06	7.75958	-0.975032	1.10936e-05	-0.729448	-1.3958	2.78456e-05	-0.609042	-1.56734
45941615	chr1:45941615:G:A	3.68513e-09	-0.491785	-5.64276e-10	0.000269797	1.06605	-5.64276e-10	0.00125382	1.6309	-5.64276e-10
45941636	chr1:45941636:C:T	0.00111046	11.4936	0.630567	3.87701e-06	-1.68712	-1.48943	9.59724e-06	-1.69197	-1.54961
45941916	chr1:45941916:G:A	1.43685e-09	-1.72936e-10	-1.43364	1.94299e-05	-1.72936e-10	-1.5648	5.43381e-05	-1.72936e-10	-1.50783
45942556	chr1:45942556:G:T	1.39517e-09	-1.72936e-10	-1.46308	2.56131e-05	-1.72936e-10	-1.28851	5.36496e-05	-1.72936e-10	-1.52058
45942697	chr1:45942697:A:C	1.02879e-08	-1.72936e-10	0.534882	0.000304689	-1.72936e-10	1.18767	0.000277981	-1.72936e-10	0.124498
45944228	chr1:45944228:G:A	3.00981e-09	-0.694215	-5.64276e-10	9.65428e-05	0.0383678	-5.64276e-10	0.000261318	0.0626815	-5.64276e-10
45944985	chr1:45944985:G:A	2.41371e-05	9.84618	-1.55076	4.89242e-06	-1.76197	-1.18197	1.51819e-05	-1.7643	-1.01865
45945183	chr1:45945183:C:T	1.40646e-09	-1.72936e-10	-1.45501	1.93221e-05	-1.72936e-10	-1.57037	5.357e-05	-1.72936e-10	-1.52207
45946355	chr1:45946355:C:T	4.36737e-09	-1.72936e-10	-0.321929	0.000104043	-1.72936e-10	0.113181	0.000125069	-1.72936e-10	-0.674193
45947585	chr1:45947585:G:A	0.000153005	6.73696	3.40517	0.00011838	-1.11028	1.35257	0.000170904	-1.10565	0.743696
45947778	chr1:45947778:C:G	2.32889e-05	9.81051	-1.55087	4.88637e-06	-1.7633	-1.18187	1.51683e-05	-1.76554	-1.01831
45947877	chr1:45947877:C:T	1.3638e-09	-1.72936e-10	-1.48582	1.91768e-05	-1.72936e-10	-1.57792	5.23886e-05	-1.72936e-10	-1.54437
45948026	chr1:45948026:C:T	2.49309e-05	9.8775	-1.54972	4.88011e-06	-1.76068	-1.18577	1.51316e-05	-1.7631	-1.02317
45948264	chr1:45948264:A:G	1.67351e-09	-1.72936e-10	-1.28117	3.11089e-05	-1.72936e-10	-1.09413	7.75239e-05	-1.72936e-10	-1.15247
45948370	chr1:45948370:A:G	5.1914e-09	-1.72936e-10	-0.149086	3.83865e-05	-1.72936e-10	-0.883914	0.000105352	-1.72936e-10	-0.845744
45948435	chr1:45948435:C:T	0.00110399	11.4283	0.690055	3.90552e-06	-1.69205	-1.47718	9.62298e-06	-1.69678	-1.54212
45949304	chr1:45949304:A:C	1.81007e-09	-1.72936e-10	-1.20273	2.18347e-05	-1.72936e-10	-1.44812	6.52529e-05	-1.72936e-10	-1.32478
45949349	chr1:45949349:A:G	1.26035e-09	-1.5647	-5.64276e-10	2.60326e-05	-1.27227	-5.64276e-10	6.80579e-05	-1.2827	-5.64276e-10
45949498	chr1:45949498:A:G	5.46756e-09	-1.72936e-10	-0.0972578	4.05127e-05	-1.72936e-10	-0.830002	0.000110367	-1.72936e-10	-0.79924
45950676	chr1:45950676:C:T	5.24604e-09	-1.72936e-10	-0.138617	3.88243e-05	-1.72936e-10	-0.872572	0.000106565	-1.72936e-10	-0.8343
45951318	chr1:45951318:T:C	1.65539e-09	-1.29205	-5.64276e-10	1.86271e-05	-1.607	-5.64276e-10	5.07318e-05	-1.5765	-5.64276e-10
45951983	chr1:45951983:A:C	2.44398e-05	9.8603	-1.55242	4.92654e-06	-1.761	-1.17598	1.52968e-05	-1.76339	-1.01202
45952012	chr1:45952012:A:G	1.40634e-09	-1.72936e-10	-1.4551	1.93217e-05	-1.72936e-10	-1.57039	5.35662e-05	-1.72936e-10	-1.52214
45952671	chr1:45952671:A:G	1.67918e-09	-1.72936e-10	-1.27778	3.12456e-05	-1.72936e-10	-1.08974	7.78416e-05	-1.72936e-10	-1.14838
45952807	chr1:45952807:T:G	4.0155e-09	-0.405928	-5.64276e-10	0.000246335	0.975072	-5.64276e-10	0.00118609	1.57536	-5.64276e-10
45953339	chr1:45953339:G:A	8.76391e-08	2.67714	-5.64276e-10	0.000272797	1.07711	-5.64276e-10	0.000737426	1.10011	-5.64276e-10
45953349	chr1:45953349:G:A	5.38079e-06	7.75405	-0.959547	1.11764e-05	-0.730508	-1.38731	2.78787e-05	-0.610216	-1.56497
45953933	chr1:45953933:T:C	2.30548e-05	9.80202	-1.55248	4.91684e-06	-1.76335	-1.1756	1.52702e-05	-1.76558	-1.01157
45954033	chr1:45954033:T:A	6.75535e-09	-1.72936e-10	0.114245	4.71581e-05	-1.72936e-10	-0.678112	0.000128886	-1.72936e-10	-0.644124
45954549	chr1:45954549:G:A	5.8404e-06	7.85948	-0.983021	1.14222e-05	-0.695776	-1.40028	2.88197e-05	-0.57357	-1.56843
45955063	chr1:45955063:G:C	1.53987e-09	-1.72936e-10	-1.36439	3.58041e-05	-1.72936e-10	-0.953556	7.79984e-05	-1.72936e-10	-1.14637
45955765	chr1:45955765:G:T	1.30111e-09	-1.72936e-10	-1.53287	2.04544e-05	-1.72936e-10	-1.51342	5.08651e-05	-1.72936e-10	-1.57388
45956059	chr1:45956059:A:G	3.02664e-09	-1.72936e-10	-0.688637	3.4839e-05	-1.72936e-10	-0.980882	0.000106966	-1.72936e-10	-0.830542
45956111	chr1:45956111:A:G	1.43772e-09	-1.72936e-10	-1.43303	1.94335e-05	-1.72936e-10	-1.56462	5.43607e-05	-1.72936e-10	-1.50741
45956316	chr1:45956316:A:G	1.43152e-09	-1.72936e-10	-1.43735	1.94075e-05	-1.72936e-10	-1.56596	5.41977e-05	-1.72936e-10	-1.51042
45956414	chr1:45956414:G:A	3.92515e-10	-1.76526	-0.966011	5.17899e-05	-0.76206	0.177636	9.33817e-05	-0.599906	-0.366453
45956646	chr1:45956646:G:A	1.40782e-09	-1.72936e-10	-1.45405	1.9327e-05	-1.72936e-10	-1.57011	5.36039e-05	-1.72936e-10	-1.52143
45957181	chr1:45957181:C:T	1.40078e-09	-1.72936e-10	-1.45906	2.34721e-05	-1.72936e-10	-1.3758	5.7736e-05	-1.72936e-10	-1.44717
45957628	chr1:45957628:T:A	6.7573e-10	-1.77332	-0.414735	0.000146863	-0.679255	1.13714	0.000225528	-0.510866	0.426253
45957883	chr1:45957883:G:A	1.92731e-05	9.62584	-1.55547	4.94766e-06	-1.76915	-1.16356	1.54118e-05	-1.77091	-0.997009
45957992	chr1:45957992:G:A	1.68394e-09	-1.72936e-10	-1.27496	3.13604e-05	-1.72936e-10	-1.08607	7.8104e-05	-1.72936e-10	-1.14501
45959192	chr1:45959192:G:T	4.33815e-06	7.61689	-1.03778	1.01481e-05	-0.775651	-1.43868	2.63035e-05	-0.657839	-1.57551
45959252	chr1:45959252:G:C	1.67368e-09	-1.72936e-10	-1.28107	3.11151e-05	-1.72936e-10	-1.09393	7.75365e-05	-1.72936e-10	-1.15231
45959828	chr1:45959828:G:A	3.28879e-10	-1.66613	-1.24203	6.31243e-06	-1.12623	-1.56287	1.87265e-05	-1.00054	-1.57258
45960037	chr1:45960037:T:C	4.22431e-09	1.22392	-1.57916	0.00102348	3.91848	-1.51914	0.00525244	4.61365	-1.55026
45960271	chr1:45960271:A:G	2.44145e-05	9.86165	-1.5548	4.97638e-06	-1.76091	-1.16601	1.54703e-05	-1.7633	-1.00083
45960759	chr1:45960759:G:A	1.23387e-09	-0.683913	-0.902019	4.79123e-06	-1.7143	-1.25053	1.46858e-05	-1.70605	-1.11012
45960788	chr1:45960788:G:A	1.27646e-07	-1.72936e-10	3.05317	0.00110987	-1.72936e-10	2.48038	0.00360635	-1.72936e-10	2.6874
45961304	chr1:45961304:C:T	3.02772e-09	-1.72936e-10	-0.688282	3.4848e-05	-1.72936e-10	-0.980622	0.000106999	-1.72936e-10	-0.830237
45962166	chr1:45962166:A:G	2.38106e-05	9.82522	-1.54343	4.77005e-06	-1.76243	-1.20683	1.47191e-05	-1.76476	-1.04915
45962267	chr1:45962267:G:A	3.71022e-09	-1.72936e-10	-0.484998	4.20542e-05	-1.72936e-10	-0.79266	0.000131011	-1.72936e-10	-0.627771
45962340	chr1:45962340:C:T	1.43473e-09	-1.72936e-10	-1.43511	1.94209e-05	-1.72936e-10	-1.56527	5.42826e-05	-1.72936e-10	-1.50885
45962597	chr1:45962597:C:T	1.38599e-09	-1.72936e-10	-1.46968	2.33737e-05	-1.72936e-10	-1.38001	6.66844e-05	-1.72936e-10	-1.30308
45963221	chr1:45963221:G:A	1.73495e-09	-1.72936e-10	-1.24511	3.42019e-05	-1.72936e-10	-0.999336	8.30996e-05	-1.72936e-10	-1.08302
45963759	chr1:45963759:T:C	2.07793e-05	9.66001	-1.51439	4.34896e-06	-1.76799	-1.29369	1.31354e-05	-1.76985	-1.15789
45964553	chr1:45964553:G:A	7.15808e-09	-1.72936e-10	0.172152	0.000167239	-1.72936e-10	0.587805	0.000379875	-1.72936e-10	0.436788
45964866	chr1:45964866:A:T	1.43634e-09	-1.72936e-10	-1.43399	1.94279e-05	-1.72936e-10	-1.56491	5.43251e-05	-1.72936e-10	-1.50807
45965206	chr1:45965206:G:A	5.81503e-09	-1.72936e-10	-0.0356439	0.000176977	-1.72936e-10	0.6444	0.000364124	-1.72936e-10	0.394438
45965263	chr1:45965263:C:T	1.30068e-08	1.38082	-0.611436	5.45739e-05	-0.354449	-0.177614	0.000130354	-0.220632	-0.412167
45965352	chr1:45965352:C:G	1.44431e-09	-1.72936e-10	-1.42846	1.94856e-05	-1.72936e-10	-1.56195	5.46463e-05	-1.72936e-10	-1.50217
45965568	chr1:45965568:A:G	4.21224e-06	7.58305	-1.03339	1.00579e-05	-0.786959	-1.4363	2.60002e-05	-0.669828	-1.57512
45965949	chr1:45965949:G:A	2.97414e-05	9.96636	-1.46216	3.91726e-06	-1.76023	-1.406	1.17313e-05	-1.76259	-1.27821
45966021	chr1:45966021:A:G	1.24701e-09	-1.72936e-10	-1.57534	3.25817e-05	-1.72936e-10	-1.04787	5.91128e-05	-1.72936e-10	-1.42361
45966134	chr1:45966134:C:T	2.14652e-05	9.7341	-1.556	4.97363e-06	-1.76566	-1.16181	1.54984e-05	-1.76772	-0.994597
45966312	chr1:45966312:C:T	1.4351e-09	-1.72936e-10	-1.43486	1.94223e-05	-1.72936e-10	-1.5652	5.42916e-05	-1.72936e-10	-1.50869
45966460	chr1:45966460:G:A	2.5547e-05	9.90725	-1.55507	4.98946e-06	-1.75902	-1.16527	1.55221e-05	-1.76154	-0.999251
45967327	chr1:45967327:A:C	7.8989e-10	-1.76812	-0.263835	0.000173997	-0.735087	1.36251	0.000258016	-0.571011	0.620978
45967430	chr1:45967430:G:T	0.000227868	7.11153	3.42891	0.000133505	-1.00945	1.37197	0.000192226	-1.00492	0.760534
45968318	chr1:45968318:A:G	2.49253e-05	9.88567	-1.55813	5.05099e-06	-1.75998	-1.15205	1.57407e-05	-1.76244	-0.984369
45968435	chr1:45968435:AT:A	5.18874e-06	7.7107	-0.952541	1.1072e-05	-0.74381	-1.38339	2.75187e-05	-0.624314	-1.56388
45968756	chr1:45968756:T:A	0.00153649	11.8456	0.603356	4.01788e-06	-1.65279	-1.48807	9.92012e-06	-1.65843	-1.55006
45969430	chr1:45969430:C:T	1.4156e-09	-1.72936e-10	-1.44854	1.93438e-05	-1.72936e-10	-1.56925	5.378e-05	-1.72936e-10	-1.51815
45970440	chr1:45970440:G:A	6.72928e-09	-1.72936e-10	0.110377	4.70466e-05	-1.72936e-10	-0.68048	0.000128566	-1.72936e-10	-0.646617
45970460	chr1:45970460:C:T	1.03998e-09	-1.75689	-5.64276e-10	6.36608e-05	-0.378049	-5.64276e-10	0.000173901	-0.34457	-5.64276e-10
45971513	chr1:45971513:C:T	1.40713e-09	-1.72936e-10	-1.45454	1.93245e-05	-1.72936e-10	-1.57024	5.35862e-05	-1.72936e-10	-1.52176
45971520	chr1:45971520:A:C	3.90747e-10	-1.77222	-0.963566	4.7088e-05	-0.698207	0.0186071	9.41874e-05	-0.530648	-0.427121
45971638	chr1:45971638:A:G	1.95591e-09	-1.72936e-10	-1.12524	2.43098e-05	-1.72936e-10	-1.34074	6.95641e-05	-1.72936e-10	-1.26081
45971805	chr1:45971805:G:C	1.28074e-07	3.05651	-5.64276e-10	0.00015059	0.482943	-5.64276e-10	0.000402226	0.493959	-5.64276e-10
45972127	chr1:45972127:A:G	1.24208e-09	-1.72936e-10	-1.57931	3.06012e-05	-1.72936e-10	-1.11058	5.71005e-05	-1.72936e-10	-1.45824
45972265	chr1:45972265:T:G	3.82854e-09	-1.72936e-10	-0.453607	4.32464e-05	-1.72936e-10	-0.764705	0.000139663	-1.72936e-10	-0.563821
45972328	chr1:45972328:C:T	2.23946e-09	-1.72936e-10	-0.989854	0.000152142	-1.72936e-10	0.493198	6.72715e-05	-1.72936e-10	-1.29432
45972404	chr1:45972404:C:T	5.2884e-06	7.72107	-0.943888	1.1166e-05	-0.740302	-1.37844	2.7658e-05	-0.620573	-1.56257
45973026	chr1:45973026:C:T	2.19367e-05	9.75276	-1.55293	4.91834e-06	-1.76483	-1.17382	1.52882e-05	-1.76695	-1.00902
45973115	chr1:45973115:C:A	4.85005e-06	7.73755	-1.0469	1.05235e-05	-0.735094	-1.44291	2.74338e-05	-0.615023	-1.57626
45973250	chr1:45973250:AC:A	2.59028e-05	9.9187	-1.55269	4.94491e-06	-1.75842	-1.17484	1.53603e-05	-1.76099	-1.01028
45973386	chr1:45973386:C:G	1.47635e-09	-1.72936e-10	-1.40652	1.9235e-05	-1.72936e-10	-1.57489	5.18278e-05	-1.72936e-10	-1.55513
45974556	chr1:45974556:G:A	1.44129e-09	-1.72936e-10	-1.43055	1.9449e-05	-1.72936e-10	-1.56382	5.44554e-05	-1.72936e-10	-1.50567
45974580	chr1:45974580:A:C	7.33265e-10	-1.77354	-0.3328	0.000167338	-0.673596	1.26199	0.000252431	-0.505012	0.533096
45974750	chr1:45974750:G:A	1.39105e-09	-1.72936e-10	-1.46603	1.94387e-05	-1.72936e-10	-1.56435	5.27965e-05	-1.72936e-10	-1.53661
45975156	chr1:45975156:A:C	1.29018e-09	-1.54131	-5.64276e-10	2.862e-05	-1.17751	-5.64276e-10	7.67225e-05	-1.16286	-5.64276e-10
45975503	chr1:45975503:A:C	9.76495e-05	9.69305	-5.64276e-10	1.59537e-05	-1.76193	-5.64276e-10	4.20442e-05	-1.76434	-5.64276e-10
45975964	chr1:45975964:TA:T	6.29397e-06	7.87477	-0.923517	1.19041e-05	-0.687916	-1.36682	2.93342e-05	-0.565319	-1.55898
45976456	chr1:45976456:G:A	1.39176e-09	-1.72936e-10	-1.46552	1.92644e-05	-1.72936e-10	-1.57336	5.3192e-05	-1.72936e-10	-1.52915
45977006	chr1:45977006:T:C	2.79366e-10	-1.745	-1.32632	4.20359e-05	-0.123037	-0.670057	0.000100046	0.0870063	-0.984431
45977537	chr1:45977537:C:T	1.03831e-09	-1.75849	-5.64276e-10	1.92361e-05	-1.57483	-5.64276e-10	5.05057e-05	-1.58097	-5.64276e-10
45977615	chr1:45977615:C:T	2.69284e-09	-1.72936e-10	-0.805494	0.000231274	-1.72936e-10	0.911985	7.4813e-05	-1.72936e-10	-1.18806
45978095	chr1:45978095:C:A	2.44896e-05	9.85961	-1.54969	4.87689e-06	-1.76068	-1.18643	1.51102e-05	-1.76309	-1.02459
45978405	chr1:45978405:A:G	1.3184e-09	-1.72936e-10	-1.51967	1.91876e-05	-1.72936e-10	-1.57735	5.12452e-05	-1.72936e-10	-1.56643
45978954	chr1:45978954:G:A	1.03784e-09	-1.75895	-5.64276e-10	1.64886e-05	-1.72895	-5.64276e-10	4.3429e-05	-1.73193	-5.64276e-10
45979434	chr1:45979434:T:G	2.57945e-09	0.691502	-1.54002	5.35809e-06	-1.27472	-1.57829	1.42515e-05	-1.28266	-1.56353
45979585	chr1:45979585:G:A	6.70697e-10	-1.76924	-0.426283	0.00013808	-0.723755	1.11997	0.000211665	-0.558888	0.410837
45980199	chr1:45980199:C:T	7.4014e-06	8.66344	-1.55011	4.78974e-06	-1.77748	-1.18766	1.48662e-05	-1.77669	-1.02727
45980375	chr1:45980375:A:G	2.0695e-05	9.70544	-1.56389	5.15284e-06	-1.7664	-1.12567	1.61639e-05	-1.7684	-0.951877
45980424	chr1:45980424:A:G	2.80733e-10	-1.74097	-1.32547	4.3253e-05	-0.0960667	-0.668485	0.00010308	0.115601	-0.983152
45981128	chr1:45981128:G:A	2.2657e-05	9.78214	-1.55	4.86926e-06	-1.76363	-1.18504	1.50963e-05	-1.76585	-1.02276
45981377	chr1:45981377:T:TA	3.85011e-10	-1.77207	-0.978507	5.44279e-05	-0.692139	0.157398	9.89004e-05	-0.524781	-0.384161
45982168	chr1:45982168:G:C	3.87184e-07	5.74047	-1.57766	6.9281e-06	-1.24297	-1.35306	1.68298e-05	-1.16033	-1.51957
45982419	chr1:45982419:T:G	3.73428e-09	-1.72936e-10	-0.478536	4.15112e-05	-1.72936e-10	-0.805656	0.000135128	-1.72936e-10	-0.596836
45982925	chr1:45982925:A:G	1.67778e-09	-1.72936e-10	-1.27862	3.12123e-05	-1.72936e-10	-1.0908	7.776e-05	-1.72936e-10	-1.14943
45983456	chr1:45983456:A:G	1.4317e-09	-1.72936e-10	-1.43723	1.94051e-05	-1.72936e-10	-1.56608	5.41886e-05	-1.72936e-10	-1.51059
45983743	chr1:45983743:G:A	2.41556e-05	9.84383	-1.54765	4.83857e-06	-1.76151	-1.19349	1.49673e-05	-1.76387	-1.03331
45984013	chr1:45984013:T:C	7.11856e-08	2.4692	-5.64276e-10	6.34008e-05	-0.382141	-5.64276e-10	0.000164686	-0.399013	-5.64276e-10
45985237	chr1:45985237:C:T	7.20651e-09	-1.72936e-10	0.178894	4.94312e-05	-1.72936e-10	-0.631038	0.000135196	-1.72936e-10	-0.596333
45985531	chr1:45985531:A:G	3.39783e-05	10.1878	-1.55044	4.96753e-06	-1.74686	-1.18183	1.53878e-05	-1.75005	-1.01944
45985676	chr1:45985676:A:G	1.56272e-09	-1.72936e-10	-1.34966	1.91478e-05	-1.72936e-10	-1.57943	5.30728e-05	-1.72936e-10	-1.53139
45986067	chr1:45986067:A:G	2.80198e-10	-1.73882	-1.32953	4.35687e-05	-0.0816368	-0.675643	0.000104081	0.130945	-0.988835
45986275	chr1:45986275:A:G	3.31911e-05	10.1638	-1.5499	4.95018e-06	-1.74821	-1.18399	1.53307e-05	-1.75132	-1.02188
45986336	chr1:45986336:A:G	1.74982e-09	-1.72936e-10	-1.23658	3.44169e-05	-1.72936e-10	-0.99307	8.35179e-05	-1.72936e-10	-1.078
45986443	chr1:45986443:C:T	5.33243e-10	-0.873425	-1.55144	6.6647e-06	-1.08844	-1.54635	1.95741e-05	-1.05559	-1.47326
45986855	chr1:45986855:T:C	1.43238e-09	-1.72936e-10	-1.43676	4.50098e-05	-1.72936e-10	-0.724739	5.07983e-05	-1.72936e-10	-1.57519
45987011	chr1:45987011:T:A	4.9965e-06	7.7292	-1.0088	1.06917e-05	-0.738968	-1.42318	2.74198e-05	-0.619091	-1.5727
45987151	chr1:45987151:A:C	3.70455e-10	-1.75872	-1.03039	4.40395e-05	-0.813984	0.0674526	8.05673e-05	-0.655982	-0.45798
45987346	chr1:45987346:G:A	1.66212e-09	-1.72936e-10	-1.288	3.09566e-05	-1.72936e-10	-1.09903	7.72364e-05	-1.72936e-10	-1.15619
45987640	chr1:45987640:T:C	1.37632e-09	-1.72936e-10	-1.47667	1.92239e-05	-1.72936e-10	-1.57546	5.28051e-05	-1.72936e-10	-1.53645
45987713	chr1:45987713:T:G	1.35106e-09	-1.72936e-10	-1.4952	2.60439e-05	-1.72936e-10	-1.27184	6.8509e-05	-1.72936e-10	-1.27609
45988386	chr1:45988386:T:G	3.80541e-05	10.2099	-1.45918	3.94731e-06	-1.74904	-1.40954	1.17951e-05	-1.75202	-1.28335
45988704	chr1:45988704:G:T	3.62186e-09	-0.509103	-5.64276e-10	0.000263985	1.04427	-5.64276e-10	0.00122311	1.6061	-5.64276e-10
45989751	chr1:45989751:T:TC	6.82809e-10	-1.76194	-0.415688	0.000131835	-0.787552	1.13748	0.000200555	-0.627828	0.425861
45989761	chr1:45989761:G:C	2.64843e-05	9.93968	-1.55146	4.92604e-06	-1.75755	-1.17953	1.52795e-05	-1.76017	-1.01638
45990620	chr1:45990620:G:T	1.26413e-09	-1.5617	-5.64276e-10	1.5774e-05	-1.77326	-5.64276e-10	4.17054e-05	-1.77243	-5.64276e-10
45991001	chr1:45991001:G:A	2.77144e-05	9.98084	-1.54723	4.86149e-06	-1.75556	-1.19471	1.50245e-05	-1.7583	-1.03508
45991122	chr1:45991122:TC:T	1.66431e-09	-1.72936e-10	-1.28668	3.10068e-05	-1.72936e-10	-1.09741	7.73541e-05	-1.72936e-10	-1.15466
45991578	chr1:45991578:T:C	7.4429e-10	-1.71764	-0.373774	0.000170125	0.0388447	0.566068	0.000373093	0.2584	0.160372
45992481	chr1:45992481:T:G	5.05378e-06	7.59073	-0.858928	1.12219e-05	-0.781873	-1.33188	2.68872e-05	-0.664503	-1.5469
45992626	chr1:45992626:A:G	7.50283e-10	-1.76526	-0.318136	0.000157103	-0.760751	1.28603	0.000234629	-0.598671	0.553623
45992771	chr1:45992771:G:A	1.39616e-09	-1.72936e-10	-1.46237	4.19296e-05	-1.72936e-10	-0.795625	5.06408e-05	-1.72936e-10	-1.5783
45993111	chr1:45993111:A:C	3.13339e-05	9.99179	-1.43542	3.81749e-06	-1.75909	-1.43293	1.1319e-05	-1.76152	-1.31505
45993371	chr1:45993371:T:TA	1.59761e-09	-1.72936e-10	-1.32758	2.92979e-05	-1.72936e-10	-1.1541	7.32777e-05	-1.72936e-10	-1.2088
45994374	chr1:45994374:C:T	5.92156e-06	7.75952	-0.869256	1.17247e-05	-0.722613	-1.34731	2.85242e-05	-0.60172	-1.55058
45995116	chr1:45995116:G:A	6.78266e-10	-1.76814	-0.416167	0.000138837	-0.7355	1.13718	0.000212015	-0.571547	0.425148
45995450	chr1:45995450:TGA:T	5.69548e-06	7.70508	-0.853745	1.16971e-05	-0.743278	-1.329	2.80336e-05	-0.623724	-1.54593
45995697	chr1:45995697:G:A	7.64035e-06	7.71114	-0.566027	1.30713e-05	-0.749179	-1.21202	2.97538e-05	-0.629779	-1.48032
45995746	chr1:45995746:T:A	0.00142129	11.7197	0.651324	3.98553e-06	-1.66603	-1.48292	9.83264e-06	-1.67141	-1.54594
45996387	chr1:45996387:T:C	7.01279e-10	-1.7649	-0.386041	0.000141231	-0.763901	1.18268	0.000213949	-0.602037	0.464719
45996454	chr1:45996454:T:G	2.59687e-05	9.91901	-1.55045	4.90401e-06	-1.75848	-1.18308	1.52048e-05	-1.76104	-1.02041
45996712	chr1:45996712:T:G	1.24206e-09	-1.72936e-10	-1.57932	3.05743e-05	-1.72936e-10	-1.11146	5.70758e-05	-1.72936e-10	-1.45867
45996785	chr1:45996785:G:A	3.75133e-09	-0.473979	-5.64276e-10	1.99591e-05	-1.53793	-5.64276e-10	5.31647e-05	-1.52966	-5.64276e-10
45996911	chr1:45996911:G:C	2.0691e-09	-1.72936e-10	-1.06898	1.99678e-05	-1.72936e-10	-1.5375	6.11485e-05	-1.72936e-10	-1.38975
45997209	chr1:45997209:A:G	5.5914e-06	7.7724	-0.939507	1.14015e-05	-0.722468	-1.37541	2.82074e-05	-0.601758	-1.56171
45997340	chr1:45997340:G:T	2.41926e-05	9.85283	-1.55512	4.97804e-06	-1.76116	-1.16543	1.54931e-05	-1.76354	-0.999125
45998091	chr1:45998091:G:C	2.1586e-09	-1.72936e-10	-1.02663	6.38377e-05	-1.72936e-10	-0.375274	0.000123546	-1.72936e-10	-0.686443
45998560	chr1:45998560:C:T	1.85115e-09	-1.72936e-10	-1.18028	2.2129e-05	-1.72936e-10	-1.43473	6.64698e-05	-1.72936e-10	-1.30631
45998638	chr1:45998638:C:T	1.43882e-09	-1.72936e-10	-1.43227	1.94383e-05	-1.72936e-10	-1.56437	5.43897e-05	-1.72936e-10	-1.50688
45998984	chr1:45998984:G:A	4.54821e-10	-1.26735	-1.31659	2.68144e-05	-0.18008	-1.0626	6.27365e-05	-0.176266	-1.18785
45999432	chr1:45999432:A:G	2.52499e-09	-1.72936e-10	-0.869854	5.30349e-05	-1.72936e-10	-0.560668	0.000123234	-1.72936e-10	-0.688969
45999581	chr1:45999581:T:C	1.33368e-09	-1.72936e-10	-1.50815	1.95213e-05	-1.72936e-10	-1.56011	5.07014e-05	-1.72936e-10	-1.5771
45999990	chr1:45999990:T:C	3.21333e-05	10.0276	-1.446	3.85443e-06	-1.75765	-1.42475	1.14707e-05	-1.76015	-1.30311
46000036	chr1:46000036:G:A	1.2425e-09	-1.72936e-10	-1.57896	1.98308e-05	-1.72936e-10	-1.54438	5.13774e-05	-1.72936e-10	-1.56386
46000171	chr1:46000171:G:A	5.42041e-06	7.73829	-0.936451	1.12901e-05	-0.733565	-1.37412	2.78893e-05	-0.613469	-1.56134
46000719	chr1:46000719:C:T	4.91048e-06	7.67739	-0.974351	1.08339e-05	-0.753992	-1.39495	2.71401e-05	-0.635046	-1.567
46001049	chr1:46001049:T:C	4.41671e-06	7.53948	-0.942425	1.05572e-05	-0.797918	-1.3769	2.60316e-05	-0.681753	-1.56199
46001413	chr1:46001413:A:G	2.50372e-09	-0.878314	-5.64276e-10	2.44925e-05	-1.33325	-5.64276e-10	6.52151e-05	-1.32536	-5.64276e-10
46003412	chr1:46003412:C:G	4.34426e-09	-1.72936e-10	-0.327235	0.000103271	-1.72936e-10	0.105736	0.000124329	-1.72936e-10	-0.680126
46004002	chr1:46004002:A:G	0.00206979	12.0328	0.714023	4.89337e-06	-1.63139	-1.31235	1.06724e-05	-1.63746	-1.49793
46004091	chr1:46004091:G:A	5.21539e-06	7.716	-0.952721	1.11144e-05	-0.740082	-1.38329	2.7617e-05	-0.620698	-1.56393
46004137	chr1:46004137:G:A	1.43694e-09	-1.72936e-10	-1.43357	1.94298e-05	-1.72936e-10	-1.56481	5.43387e-05	-1.72936e-10	-1.50782
46005188	chr1:46005188:C:T	2.4807e-05	9.87494	-1.55214	4.92532e-06	-1.76024	-1.17699	1.52956e-05	-1.76267	-1.01282
46005337	chr1:46005337:G:A	3.61523e-09	-1.72936e-10	-0.510934	4.06436e-05	-1.72936e-10	-0.826777	0.00012638	-1.72936e-10	-0.66376
46005515	chr1:46005515:C:T	1.08064e-09	-1.71854	-5.64276e-10	1.68158e-05	-1.7093	-5.64276e-10	4.43919e-05	-1.71	-5.64276e-10
46005843	chr1:46005843:C:T	1.62095e-07	3.66497	-0.372878	2.39738e-05	-0.253422	-1.10123	5.48159e-05	-0.233939	-1.26514
46006472	chr1:46006472:A:G	1.15444e-09	-1.65248	-5.64276e-10	1.56897e-05	-1.77862	-5.64276e-10	4.14432e-05	-1.77873	-5.64276e-10
46006481	chr1:46006481:G:A	7.10588e-10	-1.75876	-0.378988	0.000136362	-0.809708	1.19341	0.000205433	-0.651883	0.473947
46006750	chr1:46006750:G:A	4.97185e-06	7.68148	-0.966019	1.08875e-05	-0.753091	-1.39091	2.71863e-05	-0.634382	-1.56596
46006864	chr1:46006864:T:G	1.16762e-09	-1.64113	-5.64276e-10	4.1782e-05	-0.799153	-5.64276e-10	0.000113001	-0.775657	-5.64276e-10
46007062	chr1:46007062:G:A	3.86817e-10	-1.75658	-0.989314	4.67275e-05	-0.825466	0.138179	8.43647e-05	-0.668696	-0.39921
46007087	chr1:46007087:G:T	5.83236e-06	7.8062	-0.931114	1.15665e-05	-0.712397	-1.3711	2.85381e-05	-0.591412	-1.5604
46008130	chr1:46008130:A:G	3.30156e-05	10.07	-1.46134	3.93052e-06	-1.7554	-1.40745	1.17615e-05	-1.75802	-1.2802
46008230	chr1:46008230:A:T	3.34192e-05	10.0909	-1.47013	3.97608e-06	-1.75455	-1.39677	1.19358e-05	-1.75722	-1.26629
46008946	chr1:46008946:A:G	7.55782e-08	2.52908	-5.64276e-10	0.000342746	1.30537	-5.64276e-10	0.00104407	1.44782	-5.64276e-10
46009046	chr1:46009046:C:T	0.00145949	11.8324	0.565146	3.95136e-06	-1.65549	-1.50207	9.83151e-06	-1.66108	-1.55638
46010164	chr1:46010164:A:G	0.0015639	11.8326	0.634053	4.05006e-06	-1.65509	-1.4778	9.96142e-06	-1.66069	-1.54365
46010542	chr1:46010542:G:T	1.40615e-09	-1.72936e-10	-1.45523	1.93209e-05	-1.72936e-10	-1.57043	5.35608e-05	-1.72936e-10	-1.52224
46010640	chr1:46010640:C:T	3.65468e-09	-1.72936e-10	-0.500083	3.61288e-05	-1.72936e-10	-0.944527	0.000120928	-1.72936e-10	-0.707859
46011172	chr1:46011172:A:G	2.78327e-05	9.99439	-1.55651	5.03658e-06	-1.7551	-1.15979	1.56754e-05	-1.75785	-0.993116
46011192	chr1:46011192:G:A	1.49029e-08	0.905464	-5.64276e-10	2.93767e-05	-1.15142	-5.64276e-10	7.69179e-05	-1.16032	-5.64276e-10
46012369	chr1:46012369:G:A	3.77004e-09	-0.469005	-5.64276e-10	1.70258e-05	-1.69689	-5.64276e-10	4.51368e-05	-1.69336	-5.64276e-10
46012824	chr1:46012824:A:G	6.73168e-10	-1.76218	-0.429672	0.000128684	-0.790179	1.11592	0.000196276	-0.630891	0.407356
46013121	chr1:46013121:A:G	4.68982e-06	7.58998	-0.932917	1.07785e-05	-0.782226	-1.37184	2.65028e-05	-0.665193	-1.56061
46013576	chr1:46013576:A:G	1.66203e-09	-1.72936e-10	-1.28805	3.08358e-05	-1.72936e-10	-1.10294	7.68328e-05	-1.72936e-10	-1.16142
46014749	chr1:46014749:A:G	1.7497e-09	-1.72936e-10	-1.23665	3.43804e-05	-1.72936e-10	-0.994131	8.34723e-05	-1.72936e-10	-1.07854
46014768	chr1:46014768:T:A	6.91301e-10	-1.75925	-0.406015	0.000131273	-0.806551	1.15221	0.000199051	-0.648429	0.438936
46014772	chr1:46014772:A:G	1.22531e-08	-1.72936e-10	0.709685	0.000364862	-1.72936e-10	1.3679	0.000757322	-1.72936e-10	1.12673
46014950	chr1:46014950:A:C	1.41892e-09	-1.72936e-10	-1.44619	1.93566e-05	-1.72936e-10	-1.56858	5.38671e-05	-1.72936e-10	-1.51654
46015101	chr1:46015101:G:A	1.15367e-09	-0.157756	-1.49539	0.000140153	1.75301	-1.3419	0.000364971	1.81383	-1.41707
46015702	chr1:46015702:G:A	1.6334e-09	-1.72936e-10	-1.30543	3.01588e-05	-1.72936e-10	-1.12514	7.53015e-05	-1.72936e-10	-1.18156
46015944	chr1:46015944:G:A	2.73726e-09	-1.72936e-10	-0.789134	7.52144e-05	-1.72936e-10	-0.211276	0.000115538	-1.72936e-10	-0.753454
46016914	chr1:46016914:A:T	1.37968e-09	-1.72936e-10	-1.47424	1.92363e-05	-1.72936e-10	-1.57482	5.2947e-05	-1.72936e-10	-1.53376
46017019	chr1:46017019:T:C	2.02269e-05	9.66556	-1.54688	4.79337e-06	-1.7677	-1.19668	1.48411e-05	-1.76958	-1.03607
46017504	chr1:46017504:G:A	1.45191e-09	-1.72936e-10	-1.42321	1.95128e-05	-1.72936e-10	-1.56055	5.48333e-05	-1.72936e-10	-1.49876
46017868	chr1:46017868:C:T	1.26587e-09	-1.72936e-10	-1.56033	2.15749e-05	-1.72936e-10	-1.46009	5.44153e-05	-1.72936e-10	-1.50641
46018199	chr1:46018199:C:T	5.37868e-06	7.82888	-1.03477	1.09054e-05	-0.70587	-1.4365	2.83139e-05	-0.584486	-1.57522
46018382	chr1:46018382:T:G	1.67918e-09	-1.72936e-10	-1.27778	3.12456e-05	-1.72936e-10	-1.08974	7.78416e-05	-1.72936e-10	-1.14838
46018681	chr1:46018681:A:G	5.1173e-09	-1.72936e-10	-0.163464	0.000123596	-1.72936e-10	0.285403	0.000143503	-1.72936e-10	-0.536699
46018749	chr1:46018749:G:C	7.2135e-10	-1.76054	-0.362184	0.000141741	-0.796812	1.2192	0.000212944	-0.637964	0.495939
46019876	chr1:46019876:G:T	5.91973e-06	7.80264	-0.912688	1.17055e-05	-0.71169	-1.35987	2.8659e-05	-0.590753	-1.55683
46019890	chr1:46019890:C:T	1.71284e-05	9.45827	-1.50587	4.39962e-06	-1.73777	-1.31233	1.33285e-05	-1.74205	-1.1711
46020242	chr1:46020242:C:T	1.74705e-08	-1.28721	2.35163	6.87915e-05	-1.71245	1.41191	0.000128515	-1.71485	1.06783
46020298	chr1:46020298:T:C	2.65446e-05	9.9286	-1.53811	4.70396e-06	-1.74729	-1.23593	1.44579e-05	-1.75027	-1.08154
46020489	chr1:46020489:AG:A	1.64287e-09	-1.72936e-10	-1.29965	3.04961e-05	-1.72936e-10	-1.11402	7.61326e-05	-1.72936e-10	-1.17058
46021496	chr1:46021496:T:C	3.94212e-08	1.87821	-5.64276e-10	3.76175e-05	-0.90415	-5.64276e-10	0.000101685	-0.881172	-5.64276e-10
46021880	chr1:46021880:G:A	5.22813e-06	7.71961	-0.953896	1.11045e-05	-0.740185	-1.38408	2.76108e-05	-0.620783	-1.56406
46021888	chr1:46021888:A:G	2.71629e-05	9.96721	-1.55369	4.9782e-06	-1.75562	-1.17093	1.54562e-05	-1.75835	-1.0067
46022304	chr1:46022304:T:C	2.39338e-05	9.84519	-1.55823	5.04081e-06	-1.76129	-1.15276	1.57105e-05	-1.76365	-0.985076
46023534	chr1:46023534:G:A	1.40634e-09	-1.72936e-10	-1.4551	1.93217e-05	-1.72936e-10	-1.57039	5.35662e-05	-1.72936e-10	-1.52214
46024982	chr1:46024982:A:G	2.73261e-05	9.95922	-1.53972	4.50749e-06	-1.75364	-1.27224	1.33842e-05	-1.75642	-1.15256
46026561	chr1:46026561:G:A	1.39326e-09	-1.72936e-10	-1.46444	1.92626e-05	-1.72936e-10	-1.57345	5.32009e-05	-1.72936e-10	-1.52898
46027788	chr1:46027788:T:G	6.55716e-06	7.95977	-0.967549	1.20047e-05	-0.656155	-1.39017	3.01146e-05	-0.532085	-1.56596
46028707	chr1:46028707:C:T	1.25031e-09	-1.72936e-10	-1.5727	2.60763e-05	-1.72936e-10	-1.27059	5.35657e-05	-1.72936e-10	-1.52215
46029352	chr1:46029352:G:A	3.17502e-10	-1.74508	-1.19828	2.17849e-05	-1.02801	-0.422391	4.57988e-05	-0.890361	-0.788436
46029720	chr1:46029720:G:T	1.24294e-09	-1.72936e-10	-1.57861	2.0991e-05	-1.72936e-10	-1.48752	5.25161e-05	-1.72936e-10	-1.54194
46030910	chr1:46030910:A:C	1.3254e-09	-1.72936e-10	-1.51437	1.91844e-05	-1.72936e-10	-1.57752	5.12685e-05	-1.72936e-10	-1.56598
46031828	chr1:46031828:T:A	1.63976e-05	7.88534	0.023457	2.55441e-05	-0.69655	-0.594662	3.8317e-05	-0.575118	-1.28205
46032703	chr1:46032703:A:G	0.00323065	12.6886	0.50355	4.36865e-06	-1.54743	-1.50974	1.08901e-05	-1.55505	-1.56015
46033370	chr1:46033370:C:T	1.86346e-09	-1.72936e-10	-1.17365	3.54634e-05	-1.72936e-10	-0.963116	8.77729e-05	-1.72936e-10	-1.0283
46033854	chr1:46033854:A:G	1.01884e-09	-0.312345	-1.46508	0.000116129	1.51558	-1.2925	0.000299314	1.57431	-1.37587
46034941	chr1:46034941:T:C	4.86051e-10	-1.77674	-0.740791	7.00183e-05	-0.630825	0.347963	0.000133726	-0.459382	-0.147883
46035321	chr1:46035321:A:G	1.17555e-09	-0.588163	-1.04619	4.55801e-06	-1.67527	-1.33947	1.37523e-05	-1.66492	-1.21693
46035687	chr1:46035687:A:G	1.76978e-08	1.07735	-5.64276e-10	6.10698e-05	-0.4196	-5.64276e-10	0.000164896	-0.39774	-5.64276e-10
46036623	chr1:46036623:G:A	0.00365468	12.4434	0.872053	4.96916e-06	-1.56669	-1.36168	1.19712e-05	-1.57415	-1.4464
46036721	chr1:46036721:A:G	4.61542e-10	-1.74084	-0.828429	0.000134857	-0.0706496	0.443249	0.000242945	0.140662	-0.150881
46036810	chr1:46036810:C:T	4.43273e-09	-1.72936e-10	-0.307076	9.96945e-05	-1.72936e-10	0.0704916	0.000136332	-1.72936e-10	-0.587966
46037299	chr1:46037299:C:T	1.96492e-09	-1.72936e-10	-1.12064	4.12401e-05	-1.72936e-10	-0.812207	0.00013208	-1.72936e-10	-0.619644
46038717	chr1:46038717:G:A	1.14013e-09	-1.77936	0.114416	0.000390474	-0.505849	1.94159	0.000532619	-0.326185	1.10094
46038794	chr1:46038794:G:T	1.48443e-09	-1.72936e-10	-1.40106	1.9669e-05	-1.72936e-10	-1.55257	5.56788e-05	-1.72936e-10	-1.48346
46039049	chr1:46039049:G:T	2.60137e-05	9.10768	-0.737396	2.14598e-05	-0.226689	-1.23875	4.98489e-05	-0.0821801	-1.51188
46039157	chr1:46039157:A:G	1.48281e-09	-1.72936e-10	-1.40215	1.96603e-05	-1.72936e-10	-1.55302	5.56327e-05	-1.72936e-10	-1.48428
46039475	chr1:46039475:A:G	0.000147083	10.893	-0.790313	3.60521e-06	-1.70801	-1.54123	9.17498e-06	-1.71252	-1.57406
46039563	chr1:46039563:T:G	4.26644e-10	-1.77668	-0.871211	5.83969e-05	-0.617613	0.153257	0.00011404	-0.44498	-0.32153
46039637	chr1:46039637:A:G	5.8066e-05	8.86326	0.309984	4.73071e-05	-0.312977	-0.36198	6.56485e-05	-0.171758	-1.14698
46039670	chr1:46039670:G:A	1.50828e-09	-1.72936e-10	-1.38512	1.98258e-05	-1.72936e-10	-1.54464	5.63892e-05	-1.72936e-10	-1.47078
46039671	chr1:46039671:C:G	1.4814e-09	-1.72936e-10	-1.40311	1.96803e-05	-1.72936e-10	-1.552	5.56417e-05	-1.72936e-10	-1.48412
46040672	chr1:46040672:G:A	1.79629e-07	3.54463	-0.149829	2.61877e-05	-0.309375	-0.956952	5.84304e-05	-0.29023	-1.14499
46043097	chr1:46043097:A:G	9.97491e-05	10.8186	-1.10428	3.48111e-06	-1.70687	-1.5774	9.96845e-06	-1.71161	-1.49202
46043612	chr1:46043612:G:A	1.56243e-09	-1.72936e-10	-1.34985	2.07168e-05	-1.72936e-10	-1.50067	5.83835e-05	-1.72936e-10	-1.43602
46044407	chr1:46044407:G:C	1.69027e-09	-1.72936e-10	-1.2712	3.14071e-05	-1.72936e-10	-1.08458	7.84172e-05	-1.72936e-10	-1.14101
46044898	chr1:46044898:A:G	8.57345e-05	10.6835	-1.12057	3.45146e-06	-1.71661	-1.57621	9.94589e-06	-1.72099	-1.4849
46044970	chr1:46044970:C:T	0.00369233	12.6548	0.670867	4.5882e-06	-1.5434	-1.46473	1.12063e-05	-1.55121	-1.53537
46045446	chr1:46045446:T:C	1.08476e-09	-1.77814	0.0634102	0.000400926	-0.410679	1.87284	0.000555455	-0.224159	1.04089
46046309	chr1:46046309:T:G	7.39041e-05	10.5345	-1.12003	3.41626e-06	-1.72693	-1.57615	9.84767e-06	-1.73093	-1.48489
46046916	chr1:46046916:T:C	1.6316e-07	3.53702	-0.238379	2.71115e-05	-0.285102	-0.946557	6.02258e-05	-0.265315	-1.13964
46046921	chr1:46046921:G:A	1.88297e-09	-1.72936e-10	-1.16324	3.5935e-05	-1.72936e-10	-0.949907	8.89412e-05	-1.72936e-10	-1.01508
46047081	chr1:46047081:C:A	1.47018e-09	-1.41071	-5.64276e-10	1.58496e-05	-1.76847	-5.64276e-10	4.18508e-05	-1.76894	-5.64276e-10
46047326	chr1:46047326:T:C	5.8748e-10	-1.77575	-0.552258	0.00011708	-0.622787	0.854029	0.000188144	-0.451271	0.185424
46047416	chr1:46047416:C:T	2.60945e-09	-1.77746	0.940509	0.0010724	-0.599671	3.0457	0.00123721	-0.425982	2.04354
46047764	chr1:46047764:TTTTG:T	9.88668e-10	-1.77928	-0.0282078	0.000306865	-0.538651	1.73344	0.000428626	-0.362089	0.919617
46047929	chr1:46047929:C:T	1.43353e-09	-1.72936e-10	-1.43595	1.94223e-05	-1.72936e-10	-1.5652	5.42995e-05	-1.72936e-10	-1.50854
46047953	chr1:46047953:G:A	1.80887e-09	-1.72936e-10	-1.20339	2.03693e-05	-1.72936e-10	-1.51759	5.14016e-05	-1.72936e-10	-1.56339
46048526	chr1:46048526:A:G	1.05861e-09	-1.77768	0.0385481	0.000392662	-0.395972	1.8373	0.000546542	-0.208512	1.00907
46049036	chr1:46049036:C:G	3.7208e-09	-1.72936e-10	-0.482151	4.23366e-05	-1.72936e-10	-0.785967	0.000136336	-1.72936e-10	-0.587933
46049269	chr1:46049269:T:C	1.4773e-09	-1.72936e-10	-1.40587	1.91788e-05	-1.72936e-10	-1.57781	5.14916e-05	-1.72936e-10	-1.56164
46049270	chr1:46049270:T:C	6.74967e-05	9.04943	0.274314	4.94425e-05	-0.241034	-0.389773	6.96541e-05	-0.0959379	-1.16358
46050042	chr1:46050042:A:G	1.97556e-09	-1.72936e-10	-1.11524	1.97823e-05	-1.72936e-10	-1.54683	5.98243e-05	-1.72936e-10	-1.41164
46050242	chr1:46050242:A:G	1.21297e-09	-1.60302	-5.64276e-10	2.57637e-05	-1.28265	-5.64276e-10	6.89648e-05	-1.26946	-5.64276e-10
46050474	chr1:46050474:A:G	2.17187e-09	-1.72936e-10	-1.0205	4.3179e-05	-1.72936e-10	-0.766265	7.42857e-05	-1.72936e-10	-1.19514
46050552	chr1:46050552:C:T	7.97587e-08	2.58291	-5.64276e-10	0.000110949	0.177453	-5.64276e-10	0.000296358	0.188511	-5.64276e-10
46051191	chr1:46051191:T:C	5.90137e-05	8.92316	0.266276	4.68363e-05	-0.287828	-0.397131	6.60417e-05	-0.144914	-1.16785
46051405	chr1:46051405:C:T	2.60136e-09	-0.840058	-5.64276e-10	8.11607e-05	-0.135188	-5.64276e-10	0.000219862	-0.110057	-5.64276e-10
46051904	chr1:46051904:G:A	1.8286e-09	-1.72936e-10	-1.19254	2.20014e-05	-1.72936e-10	-1.44051	6.59023e-05	-1.72936e-10	-1.31488
46051917	chr1:46051917:C:T	1.02967e-09	-1.77773	0.0108726	0.000375718	-0.398214	1.79543	0.000525746	-0.210842	0.972604
46052000	chr1:46052000:T:C	1.87725e-09	-1.72936e-10	-1.16628	4.11256e-05	-1.72936e-10	-0.814987	0.000122818	-1.72936e-10	-0.692348
46052616	chr1:46052616:T:A	7.84702e-05	9.08309	0.391291	5.67277e-05	-0.223807	-0.269548	7.56605e-05	-0.0780704	-1.09873
46052732	chr1:46052732:T:C	1.68257e-09	-1.72936e-10	-1.27577	2.17358e-05	-1.72936e-10	-1.45266	6.20459e-05	-1.72936e-10	-1.37518
46053005	chr1:46053005:T:C	3.40262e-05	9.32703	-0.688232	2.51503e-05	-0.101943	-1.2048	5.77399e-05	0.0490353	-1.49614
46053757	chr1:46053757:G:T	1.25723e-09	-1.72936e-10	-1.56718	3.48546e-05	-1.72936e-10	-0.980434	6.14248e-05	-1.72936e-10	-1.38524
46053950	chr1:46053950:C:A	8.08954e-05	10.6219	-1.11705	3.43667e-06	-1.72058	-1.57654	9.88981e-06	-1.72484	-1.48671
46054987	chr1:46054987:C:G	1.40998e-09	-1.72936e-10	-1.45251	1.93301e-05	-1.72936e-10	-1.56996	5.36722e-05	-1.72936e-10	-1.52016
46055048	chr1:46055048:G:A	1.41064e-09	-1.72936e-10	-1.45205	1.93269e-05	-1.72936e-10	-1.57012	5.3673e-05	-1.72936e-10	-1.52015
46055361	chr1:46055361:C:T	2.18378e-09	-1.72936e-10	-1.01504	2.04199e-05	-1.72936e-10	-1.51511	6.36869e-05	-1.72936e-10	-1.34908
46055419	chr1:46055419:C:T	8.18617e-05	10.6506	-1.13387	3.44866e-06	-1.71851	-1.57512	9.98404e-06	-1.72285	-1.47922
46055845	chr1:46055845:G:A	0.000109677	10.8498	-1.04061	3.4865e-06	-1.70328	-1.57943	9.7446e-06	-1.70816	-1.51818
46056120	chr1:46056120:G:A	0.00445191	12.6208	0.891908	4.83921e-06	-1.54506	-1.40981	1.1625e-05	-1.55288	-1.49702
46056654	chr1:46056654:A:C	1.0541e-09	-1.77729	0.0338948	0.000393001	-0.386317	1.82851	0.000548363	-0.198189	1.00207
46056905	chr1:46056905:A:C	8.68797e-05	10.7148	-1.13864	3.46589e-06	-1.71405	-1.57459	1.00511e-05	-1.71856	-1.47681
46056988	chr1:46056988:AATGGTGAT:A	1.00996e-08	-1.72936e-10	0.516404	0.000234158	-1.72936e-10	0.924377	0.000454982	-1.72936e-10	0.617202
46057417	chr1:46057417:T:C	8.43259e-05	9.13528	0.411072	5.87736e-05	-0.205337	-0.252588	7.79082e-05	-0.0587893	-1.08873
46057879	chr1:46057879:GC:G	8.10646e-05	9.12661	0.380297	5.72308e-05	-0.207166	-0.277361	7.65887e-05	-0.0607147	-1.10389
46058054	chr1:46058054:G:A	2.15082e-09	-1.72936e-10	-1.03024	2.03001e-05	-1.72936e-10	-1.52099	6.3062e-05	-1.72936e-10	-1.35894
46058306	chr1:46058306:G:A	0.00442921	12.6822	0.825461	4.78679e-06	-1.53881	-1.42695	1.15589e-05	-1.54674	-1.50885
46058562	chr1:46058562:G:A	0.00443085	12.7535	0.754496	4.74297e-06	-1.52977	-1.44518	1.14992e-05	-1.53784	-1.52294
46058837	chr1:46058837:T:C	1.69027e-09	-1.72936e-10	-1.2712	3.14071e-05	-1.72936e-10	-1.08458	7.84172e-05	-1.72936e-10	-1.14101
46058910	chr1:46058910:G:A	9.27051e-05	9.23626	0.404829	6.0898e-05	-0.165434	-0.256984	8.09918e-05	-0.0171172	-1.09159
46059067	chr1:46059067:G:A	1.05914e-09	-1.77879	0.0401564	0.000377112	-0.436684	1.83761	0.000523755	-0.251926	1.00989
46059392	chr1:46059392:A:G	1.44387e-09	-1.72936e-10	-1.42876	1.94702e-05	-1.72936e-10	-1.56274	5.45673e-05	-1.72936e-10	-1.50362
46059694	chr1:46059694:T:C	2.03389e-09	-1.72936e-10	-1.08614	1.99534e-05	-1.72936e-10	-1.53822	6.09009e-05	-1.72936e-10	-1.39381
46060079	chr1:46060079:G:A	0.000104278	10.9418	-1.18309	3.54864e-06	-1.69646	-1.56859	1.04608e-05	-1.70155	-1.45388
46060274	chr1:46060274:G:A	2.23067e-09	-1.72936e-10	-0.993788	2.05133e-05	-1.72936e-10	-1.51055	6.44365e-05	-1.72936e-10	-1.33738
46060513	chr1:46060513:A:G	4.204e-09	-0.360054	-5.64276e-10	0.000326336	1.25631	-5.64276e-10	0.00154102	1.83714	-5.64276e-10
46061487	chr1:46061487:G:A	7.14428e-05	10.5089	-1.12836	3.41956e-06	-1.72648	-1.57562	9.88507e-06	-1.73064	-1.48139
46061628	chr1:46061628:G:A	7.68145e-05	10.5797	-1.12664	3.43544e-06	-1.72173	-1.57574	9.92324e-06	-1.72607	-1.4821
46061793	chr1:46061793:A:G	2.6635e-09	-0.81645	-5.64276e-10	8.23617e-05	-0.120498	-5.64276e-10	0.000223008	-0.0958498	-5.64276e-10
46062129	chr1:46062129:C:A	7.03423e-08	-1.72936e-10	2.45728	0.000656641	-1.72936e-10	1.95552	0.00206934	-1.72936e-10	2.13193
46062931	chr1:46062931:G:A	8.90532e-05	10.7299	-1.12901	3.46491e-06	-1.71337	-1.57556	1.0013e-05	-1.7179	-1.48127
46062946	chr1:46062946:T:C	0.00605429	13.0575	0.762665	4.92685e-06	-1.49351	-1.44341	1.19323e-05	-1.50205	-1.52175
46064005	chr1:46064005:G:A	9.26394e-10	-1.77831	-0.0942329	0.000314307	-0.417211	1.63596	0.000449158	-0.231099	0.835417
46064897	chr1:46064897:C:G	1.38322e-09	-1.72936e-10	-1.47168	1.9232e-05	-1.72936e-10	-1.57504	5.29253e-05	-1.72936e-10	-1.53417
46065126	chr1:46065126:C:T	9.12838e-05	10.7107	-1.08502	3.45159e-06	-1.71425	-1.57853	9.81477e-06	-1.71875	-1.50042
46065532	chr1:46065532:C:T	1.68751e-09	-1.72936e-10	-1.27284	3.13439e-05	-1.72936e-10	-1.0866	7.82663e-05	-1.72936e-10	-1.14294
46066682	chr1:46066682:C:T	1.55375e-09	-1.72936e-10	-1.35542	2.9486e-05	-1.72936e-10	-1.1477	7.26326e-05	-1.72936e-10	-1.21764
46066735	chr1:46066735:G:A	2.72983e-10	-1.70358	-1.39085	4.80982e-05	0.132215	-0.790589	0.000118681	0.357033	-1.08365
46067166	chr1:46067166:G:A	1.35856e-09	-1.72936e-10	-1.48967	1.91745e-05	-1.72936e-10	-1.57804	5.23102e-05	-1.72936e-10	-1.54586
46068826	chr1:46068826:T:C	8.40937e-05	9.08907	0.454528	5.97886e-05	-0.22397	-0.216832	7.8074e-05	-0.0782838	-1.06711
46068982	chr1:46068982:T:C	1.22452e-09	-1.59355	-5.64276e-10	1.58705e-05	-1.76716	-5.64276e-10	4.19752e-05	-1.76598	-5.64276e-10
46069972	chr1:46069972:A:C	1.35924e-09	-1.72936e-10	-1.48916	1.91766e-05	-1.72936e-10	-1.57793	5.23461e-05	-1.72936e-10	-1.54518
46070593	chr1:46070593:G:T	1.36061e-09	-1.72936e-10	-1.48816	1.91791e-05	-1.72936e-10	-1.5778	5.23791e-05	-1.72936e-10	-1.54455
46070772	chr1:46070772:G:A	1.50963e-09	-1.72936e-10	-1.38423	1.91535e-05	-1.72936e-10	-1.57913	5.24067e-05	-1.72936e-10	-1.54402
46071423	chr1:46071423:C:T	1.01804e-09	-1.77821	-5.64276e-10	2.21747e-05	-1.43267	-5.64276e-10	5.89036e-05	-1.42715	-5.64276e-10
46071503	chr1:46071503:C:G	3.77686e-09	-1.72936e-10	-0.467197	3.71596e-05	-1.72936e-10	-0.916395	0.000124938	-1.72936e-10	-0.67524
46072368	chr1:46072368:A:T	8.02006e-05	9.16566	0.330538	5.57072e-05	-0.19234	-0.319169	7.58785e-05	-0.0452416	-1.12868
46072648	chr1:46072648:T:C	9.70932e-05	10.9472	-1.25986	3.55437e-06	-1.69096	-1.57248	1.0692e-05	-1.69654	-1.43702
46073105	chr1:46073105:T:C	1.58277e-09	-1.72936e-10	-1.33691	2.09587e-05	-1.72936e-10	-1.48907	5.84021e-05	-1.72936e-10	-1.4357
46073850	chr1:46073850:A:G	4.02431e-09	1.17075	-1.57449	5.2996e-06	-1.30166	-1.56233	1.48518e-05	-1.28793	-1.517
46074015	chr1:46074015:C:T	3.07121e-05	9.83259	-1.29627	3.4232e-06	-1.76096	-1.54008	1.05795e-05	-1.76325	-1.38088
46074430	chr1:46074430:A:T	2.62575e-09	-0.830722	-5.64276e-10	2.53165e-05	-1.30016	-5.64276e-10	6.74261e-05	-1.29202	-5.64276e-10
46074784	chr1:46074784:A:G	2.56928e-09	-1.72936e-10	-0.852463	5.41841e-05	-1.72936e-10	-0.539232	0.000125818	-1.72936e-10	-0.668222
46074980	chr1:46074980:C:T	0.000103065	10.8592	-1.11222	3.49575e-06	-1.70315	-1.57692	1.00349e-05	-1.70803	-1.48896
46075091	chr1:46075091:G:A	1.75114e-09	-1.72936e-10	-1.23582	3.29163e-05	-1.72936e-10	-1.03765	8.18684e-05	-1.72936e-10	-1.09794
46076422	chr1:46076422:A:G	1.27073e-09	-1.72936e-10	-1.5565	2.14051e-05	-1.72936e-10	-1.46799	5.40601e-05	-1.72936e-10	-1.51296
46077073	chr1:46077073:TG:T	1.15466e-08	-1.72936e-10	0.6503	0.000346559	-1.72936e-10	1.31644	0.000307911	-1.72936e-10	0.226754
46077140	chr1:46077140:G:A	1.24375e-09	-1.72936e-10	-1.57796	2.0871e-05	-1.72936e-10	-1.49326	5.83238e-05	-1.72936e-10	-1.43704
46077914	chr1:46077914:A:G	1.35924e-09	-1.72936e-10	-1.48916	1.91766e-05	-1.72936e-10	-1.57793	5.23461e-05	-1.72936e-10	-1.54518
46078193	chr1:46078193:A:T	5.64769e-09	-1.72936e-10	-0.0648445	0.000138281	-1.72936e-10	0.39767	0.000156398	-1.72936e-10	-0.450649
46078552	chr1:46078552:T:A	4.23553e-05	8.74398	0.113777	4.02809e-05	-0.343645	-0.492096	5.85736e-05	-0.203876	-1.2289
46078654	chr1:46078654:A:C	2.15353e-09	-1.72936e-10	-1.02898	2.03152e-05	-1.72936e-10	-1.52025	6.31474e-05	-1.72936e-10	-1.35758
46079096	chr1:46079096:C:T	7.92678e-05	9.41045	0.0740443	1.84848e-05	-0.962621	-0.652051	2.7949e-05	-0.871369	-1.3013
46079496	chr1:46079496:G:A	1.3597e-09	-1.72936e-10	-1.48882	1.91774e-05	-1.72936e-10	-1.57789	5.23564e-05	-1.72936e-10	-1.54498
46079599	chr1:46079599:T:A	4.11178e-09	-0.382233	-5.64276e-10	2.0796e-05	-1.49686	-5.64276e-10	5.54305e-05	-1.48792	-5.64276e-10
46079962	chr1:46079962:T:C	2.03546e-09	-1.72936e-10	-1.08537	1.98598e-05	-1.72936e-10	-1.54292	6.0504e-05	-1.72936e-10	-1.40035
46080014	chr1:46080014:C:T	1.35776e-09	-1.72936e-10	-1.49025	1.91727e-05	-1.72936e-10	-1.57813	5.23034e-05	-1.72936e-10	-1.54599
46080052	chr1:46080052:G:A	1.95307e-05	8.91831	-0.834659	1.96976e-05	-0.253972	-1.29715	4.72899e-05	-0.110027	-1.53673
46080453	chr1:46080453:A:G	1.36125e-09	-1.72936e-10	-1.48769	1.91803e-05	-1.72936e-10	-1.57773	5.23931e-05	-1.72936e-10	-1.54428
46080536	chr1:46080536:T:C	7.56265e-05	9.02316	0.414315	5.67022e-05	-0.245745	-0.248062	7.48504e-05	-0.101061	-1.0865
46080542	chr1:46080542:T:C	2.13398e-09	-1.0381	-5.64276e-10	0.000101967	0.0930353	-5.64276e-10	0.000271942	0.102534	-5.64276e-10
46080988	chr1:46080988:A:G	1.53177e-09	-1.72936e-10	-1.36967	1.91477e-05	-1.72936e-10	-1.57944	5.10142e-05	-1.72936e-10	-1.57095
46081180	chr1:46081180:T:G	9.86456e-05	10.8	-1.09681	3.47624e-06	-1.70771	-1.57795	9.92385e-06	-1.71243	-1.49568
46081273	chr1:46081273:T:C	0.00627135	13.049	0.806409	4.97735e-06	-1.49474	-1.43198	1.20057e-05	-1.50327	-1.5144
46081363	chr1:46081363:C:G	6.832e-05	9.07789	0.257981	4.95338e-05	-0.227405	-0.401558	7.01014e-05	-0.0818228	-1.17129
46081438	chr1:46081438:A:G	2.15433e-09	-1.72936e-10	-1.02861	2.03229e-05	-1.72936e-10	-1.51987	6.31851e-05	-1.72936e-10	-1.35699
46082196	chr1:46082196:A:G	9.73975e-05	10.8098	-1.1193	3.48421e-06	-1.70699	-1.57638	1.00293e-05	-1.71175	-1.4858
46082490	chr1:46082490:T:C	7.33912e-10	-0.642832	-1.46263	5.35902e-06	-1.27344	-1.5794	1.48965e-05	-1.24532	-1.55661
46082730	chr1:46082730:G:T	7.3241e-05	9.02793	0.377485	5.5058e-05	-0.244019	-0.279213	7.35939e-05	-0.0993581	-1.10513
46082793	chr1:46082793:G:A	7.09785e-09	0.163701	-5.64276e-10	5.95973e-05	-0.444008	-5.64276e-10	0.000158949	-0.43447	-5.64276e-10
46083153	chr1:46083153:G:A	9.81824e-05	10.8273	-1.12883	3.49263e-06	-1.70544	-1.57552	1.0088e-05	-1.71025	-1.48146
46083372	chr1:46083372:A:G	2.62215e-09	-1.72936e-10	-0.832097	2.54284e-05	-1.72936e-10	-1.29575	7.89762e-05	-1.72936e-10	-1.13391
46083516	chr1:46083516:A:G	9.14921e-05	10.7624	-1.1345	3.47657e-06	-1.71056	-1.57502	1.00643e-05	-1.71519	-1.47887
46083632	chr1:46083632:T:C	1.10206e-09	-1.69891	-5.64276e-10	1.56836e-05	-1.779	-5.64276e-10	4.1535e-05	-1.77652	-5.64276e-10
46083976	chr1:46083976:T:C	1.78052e-09	-1.72936e-10	-1.21918	3.84339e-05	-1.72936e-10	-0.882679	0.000113588	-1.72936e-10	-0.770474
46084072	chr1:46084072:T:C	4.30088e-09	-1.72936e-10	-0.337271	4.85398e-05	-1.72936e-10	-0.649234	0.000148405	-1.72936e-10	-0.503113
46084252	chr1:46084252:G:A	1.69027e-09	-1.72936e-10	-1.2712	3.14071e-05	-1.72936e-10	-1.08458	7.84172e-05	-1.72936e-10	-1.14101
46085354	chr1:46085354:G:A	3.81626e-10	-1.65385	-1.10555	9.34118e-05	0.350568	-0.345169	0.000220588	0.587457	-0.694217
46086104	chr1:46086104:T:C	1.95351e-09	-1.72936e-10	-1.12646	4.33185e-05	-1.72936e-10	-0.763039	0.000130275	-1.72936e-10	-0.633411
46086891	chr1:46086891:T:A	1.35924e-09	-1.72936e-10	-1.48916	1.91766e-05	-1.72936e-10	-1.57793	5.23461e-05	-1.72936e-10	-1.54518
46086984	chr1:46086984:T:A	1.82023e-09	-1.72936e-10	-1.19713	3.21628e-05	-1.72936e-10	-1.06081	9.90925e-05	-1.72936e-10	-0.907002
46087916	chr1:46087916:G:A	1.69027e-09	-1.72936e-10	-1.2712	3.14071e-05	-1.72936e-10	-1.08458	7.84172e-05	-1.72936e-10	-1.14101
46088113	chr1:46088113:G:A	2.73825e-10	-1.68379	-1.40757	5.11075e-05	0.227477	-0.825164	0.000127672	0.45763	-1.11122
46088279	chr1:46088279:A:C	2.14458e-09	-1.72936e-10	-1.03315	2.02923e-05	-1.72936e-10	-1.52138	6.29934e-05	-1.72936e-10	-1.36003
46088315	chr1:46088315:AC:A	4.28327e-10	-1.77863	-0.865326	8.53742e-05	-0.432297	0.347722	0.000151584	-0.24699	-0.234924
46088427	chr1:46088427:CATA:C	1.83525e-08	1.11368	-5.64276e-10	9.64095e-05	0.036986	-5.64276e-10	0.000291857	0.173209	-5.64276e-10
46088470	chr1:46088470:A:G	6.59817e-10	-1.77916	-0.432727	0.000126972	-0.533836	0.846183	0.000223811	-0.355077	0.262822
46088846	chr1:46088846:G:A	7.57958e-05	9.06164	0.378069	5.58721e-05	-0.229518	-0.279034	7.47689e-05	-0.0840758	-1.10458
46088851	chr1:46088851:G:C	4.37394e-09	1.24128	-1.56171	5.95661e-06	-1.1957	-1.55142	1.58267e-05	-1.16269	-1.57867
46089580	chr1:46089580:T:C	2.23553e-10	-1.75804	-1.53616	3.02407e-05	-0.103804	-1.01863	8.25046e-05	0.0994087	-1.18961
46089628	chr1:46089628:T:C	0.0002541	10.308	0.341347	0.000107803	0.48407	-0.33538	0.00015427	0.662946	-1.1273
46090874	chr1:46090874:A:G	1.01893e-09	-1.77733	-5.64276e-10	1.60242e-05	-1.75752	-5.64276e-10	4.22021e-05	-1.76059	-5.64276e-10
46091234	chr1:46091234:G:A	1.74969e-09	-1.72936e-10	-1.23665	3.28051e-05	-1.72936e-10	-1.04103	8.16519e-05	-1.72936e-10	-1.10059
46091818	chr1:46091818:G:T	7.58894e-10	-0.587705	-1.48428	5.17924e-06	-1.30913	-1.57783	1.45201e-05	-1.28203	-1.54549
46092442	chr1:46092442:C:A	8.6722e-05	8.96305	0.61132	6.44239e-05	-0.27033	-0.0958035	8.02835e-05	-0.126794	-0.990697
46093255	chr1:46093255:C:A	5.50897e-10	-1.77336	-0.618941	0.000196787	-0.304417	1.05492	0.000270354	-0.11198	0.208656
46093499	chr1:46093499:T:C	0.000101289	10.7148	-0.985112	3.4523e-06	-1.71436	-1.57822	9.49341e-06	-1.71886	-1.5336
46094572	chr1:46094572:T:A	9.63311e-05	10.6288	-0.949388	3.4449e-06	-1.71862	-1.57611	9.36883e-06	-1.72308	-1.54259
46094845	chr1:46094845:G:A	1.90848e-09	-1.72936e-10	-1.14978	2.39955e-05	-1.72936e-10	-1.35375	6.83404e-05	-1.72936e-10	-1.27855
46095366	chr1:46095366:AAACT:A	8.4623e-05	8.92675	0.62312	6.41909e-05	-0.283287	-0.0864697	7.96726e-05	-0.140394	-0.984736
46095735	chr1:46095735:A:G	1.24217e-09	-1.72936e-10	-1.57923	2.06158e-05	-1.72936e-10	-1.50556	5.06535e-05	-1.72936e-10	-1.57805
46095888	chr1:46095888:C:T	7.65648e-10	-1.7793	-0.283828	0.000161864	-0.52102	1.07616	0.000276158	-0.341376	0.459294
46095912	chr1:46095912:A:G	1.61407e-09	-1.72936e-10	-1.31733	2.11719e-05	-1.72936e-10	-1.47895	5.99306e-05	-1.72936e-10	-1.40987
46096795	chr1:46096795:A:G	1.73048e-09	-1.72936e-10	-1.24769	2.12091e-05	-1.72936e-10	-1.47719	6.27097e-05	-1.72936e-10	-1.36454
46096844	chr1:46096844:A:G	1.64878e-09	-1.72936e-10	-1.29605	3.04313e-05	-1.72936e-10	-1.11615	7.6151e-05	-1.72936e-10	-1.17034
46097153	chr1:46097153:C:A	1.55326e-09	-1.72936e-10	-1.35573	2.94735e-05	-1.72936e-10	-1.14813	7.25994e-05	-1.72936e-10	-1.2181
46097510	chr1:46097510:T:C	1.47737e-09	-1.72936e-10	-1.40583	1.91761e-05	-1.72936e-10	-1.57795	5.14791e-05	-1.72936e-10	-1.56188
46097619	chr1:46097619:G:A	1.60957e-09	-1.72936e-10	-1.32012	2.10696e-05	-1.72936e-10	-1.48379	5.97528e-05	-1.72936e-10	-1.41284
46098008	chr1:46098008:C:A	3.03266e-05	9.08956	-0.56587	2.47768e-05	-0.193811	-1.1279	5.45037e-05	-0.0469224	-1.45786
46099071	chr1:46099071:T:C	1.24357e-09	-1.72936e-10	-1.5781	1.98416e-05	-1.72936e-10	-1.54384	5.11152e-05	-1.72936e-10	-1.56897
46099619	chr1:46099619:G:A	1.91385e-09	-1.72936e-10	-1.14697	2.26179e-05	-1.72936e-10	-1.41288	6.84563e-05	-1.72936e-10	-1.27686
46099657	chr1:46099657:A:T	4.54508e-10	-1.77927	-0.805365	9.11092e-05	-0.469581	0.450021	0.000157669	-0.286787	-0.15577
46100833	chr1:46100833:C:G	1.54501e-09	-1.72936e-10	-1.36106	1.91832e-05	-1.72936e-10	-1.57758	5.29455e-05	-1.72936e-10	-1.53379
46101271	chr1:46101271:G:A	1.74722e-09	-1.72936e-10	-1.23806	3.26563e-05	-1.72936e-10	-1.04558	8.14369e-05	-1.72936e-10	-1.10323
46101437	chr1:46101437:G:A	1.6611e-09	-1.72936e-10	-1.28861	3.06942e-05	-1.72936e-10	-1.10755	7.67533e-05	-1.72936e-10	-1.16246
46101863	chr1:46101863:A:T	0.00385237	12.5891	0.778966	4.68272e-06	-1.55065	-1.43709	1.13501e-05	-1.55839	-1.51543
46102890	chr1:46102890:C:T	4.49778e-06	7.63457	-1.01932	3.36173e-06	-1.7401	-1.57907	9.36489e-06	-1.73652	-1.52957
46103164	chr1:46103164:T:C	9.71332e-05	9.03027	0.657474	6.8548e-05	-0.245282	-0.0588013	8.44037e-05	-0.100612	-0.966832
46103751	chr1:46103751:C:T	1.72634e-09	-1.72936e-10	-1.25009	1.9262e-05	-1.72936e-10	-1.57349	5.55068e-05	-1.72936e-10	-1.48655
46103857	chr1:46103857:G:C	1.91583e-09	-1.72936e-10	-1.14594	1.96394e-05	-1.72936e-10	-1.55408	5.88341e-05	-1.72936e-10	-1.42833
46103986	chr1:46103986:C:T	2.10919e-09	-1.72936e-10	-1.04979	4.80157e-05	-1.72936e-10	-0.66009	0.000144381	-1.72936e-10	-0.530601
46104091	chr1:46104091:G:GT	1.74909e-09	-1.72936e-10	-1.237	1.93008e-05	-1.72936e-10	-1.57147	5.5929e-05	-1.72936e-10	-1.47897
46104165	chr1:46104165:T:G	9.06787e-10	-1.77903	-0.114908	0.000292569	-0.449248	1.59633	0.000418733	-0.265265	0.799445
46104892	chr1:46104892:C:T	1.46932e-09	-1.72936e-10	-1.41129	1.9358e-05	-1.72936e-10	-1.56851	5.14729e-05	-1.72936e-10	-1.562
46105207	chr1:46105207:A:T	1.01952e-09	-1.77647	-0.000289433	0.000375321	-0.36709	1.76325	0.000528291	-0.177698	0.94429
46105549	chr1:46105549:C:T	1.00534e-09	-1.77625	-0.0145109	0.000368876	-0.362148	1.74099	0.000521214	-0.172467	0.925571
46105837	chr1:46105837:T:A	4.69809e-05	9.50294	-0.541533	2.96266e-05	-0.0307795	-1.11217	6.51699e-05	0.123201	-1.44926
46106012	chr1:46106012:C:A	5.47338e-10	-1.77275	-0.626029	0.000196361	-0.295322	1.04366	0.000270411	-0.102304	0.199191
46106018	chr1:46106018:T:C	1.04684e-08	0.552269	-5.64276e-10	2.35887e-05	-1.37085	-5.64276e-10	6.28001e-05	-1.3631	-5.64276e-10
46106249	chr1:46106249:C:T	4.84457e-05	9.51193	-0.519823	3.02346e-05	-0.0257156	-1.09692	6.60252e-05	0.128279	-1.4413
46106444	chr1:46106444:A:G	1.08353e-09	-1.71587	-5.64276e-10	2.04467e-05	-1.5138	-5.64276e-10	5.38063e-05	-1.51766	-5.64276e-10
46106999	chr1:46106999:G:A	7.88597e-05	9.06004	0.419292	5.54565e-05	-0.235358	-0.280661	7.48636e-05	-0.0900972	-1.09729
46107122	chr1:46107122:A:G	1.94001e-09	-1.72936e-10	-1.1334	4.3254e-05	-1.72936e-10	-0.76453	0.00012917	-1.72936e-10	-0.641925
46107145	chr1:46107145:C:T	1.06137e-09	-1.77937	0.0428376	0.000348973	-0.502043	1.82542	0.000483044	-0.321661	0.998714
46108343	chr1:46108343:T:C	0.00439368	12.7958	0.703804	4.71943e-06	-1.524	-1.45593	1.14878e-05	-1.53217	-1.5296
46108752	chr1:46108752:C:T	8.11667e-05	8.95461	0.553564	6.28471e-05	-0.253579	-0.137334	7.94301e-05	-0.109763	-1.01842
46108812	chr1:46108812:C:A	7.01762e-08	-1.72936e-10	2.45492	0.000655228	-1.72936e-10	1.95337	0.00206476	-1.72936e-10	2.12971
46108877	chr1:46108877:C:T	5.2102e-09	-1.72936e-10	-0.145472	0.000125963	-1.72936e-10	0.304366	0.0001461	-1.72936e-10	-0.518765
46109016	chr1:46109016:G:A	1.79117e-09	-1.72936e-10	-1.21322	3.40957e-05	-1.72936e-10	-1.00245	8.37389e-05	-1.72936e-10	-1.07535
46109178	chr1:46109178:AAAAAAT:A	1.65672e-05	8.37317	-0.454085	2.09495e-05	-0.44574	-1.04376	4.3616e-05	-0.311301	-1.41633
46109423	chr1:46109423:A:G	1.25721e-09	-1.5672	-5.64276e-10	2.73267e-05	-1.22375	-5.64276e-10	7.32153e-05	-1.20965	-5.64276e-10
46109424	chr1:46109424:G:T	1.25549e-09	-1.56857	-5.64276e-10	2.72659e-05	-1.22598	-5.64276e-10	7.30501e-05	-1.21191	-5.64276e-10
46109578	chr1:46109578:G:A	1.7437e-09	-1.72936e-10	-1.24008	6.56256e-05	-1.72936e-10	-0.347652	5.44696e-05	-1.72936e-10	-1.50541
46109632	chr1:46109632:C:T	1.66443e-09	-1.72936e-10	-1.28661	2.1568e-05	-1.72936e-10	-1.46041	6.14566e-05	-1.72936e-10	-1.38472
46109761	chr1:46109761:C:T	1.8546e-09	-1.72936e-10	-1.17842	2.34846e-05	-1.72936e-10	-1.37527	6.66568e-05	-1.72936e-10	-1.3035
46110261	chr1:46110261:GCCA:G	5.26064e-10	-1.77854	-0.659882	0.000188234	-0.31635	1.02242	0.000263257	-0.12672	0.196797
46110545	chr1:46110545:G:A	1.30086e-09	-1.72936e-10	-1.53306	2.04475e-05	-1.72936e-10	-1.51376	5.08631e-05	-1.72936e-10	-1.57392
46110600	chr1:46110600:C:G	1.91251e-09	-1.72936e-10	-1.14768	2.26076e-05	-1.72936e-10	-1.41333	6.84175e-05	-1.72936e-10	-1.27743
46110754	chr1:46110754:T:C	1.66233e-09	-1.72936e-10	-1.28787	1.9186e-05	-1.72936e-10	-1.57744	5.44706e-05	-1.72936e-10	-1.50539
46111452	chr1:46111452:T:C	0.00266279	12.2963	0.702474	4.47144e-06	-1.57862	-1.45529	1.08892e-05	-1.58598	-1.52931
46111708	chr1:46111708:G:C	9.07269e-09	-1.72936e-10	0.409178	0.000207992	-1.72936e-10	0.805883	0.000407076	-1.72936e-10	0.505944
46113462	chr1:46113462:T:C	1.22405e-09	-1.59392	-5.64276e-10	1.65339e-05	-1.72621	-5.64276e-10	4.37826e-05	-1.72382	-5.64276e-10
46113514	chr1:46113514:T:G	1.39964e-09	-1.72936e-10	-1.45987	1.93262e-05	-1.72936e-10	-1.57016	5.32955e-05	-1.72936e-10	-1.5272
46113645	chr1:46113645:A:T	1.69068e-09	-1.72936e-10	-1.27096	3.14173e-05	-1.72936e-10	-1.08426	7.84385e-05	-1.72936e-10	-1.14074
46113939	chr1:46113939:C:T	5.73501e-05	10.2542	-1.09337	3.36569e-06	-1.73976	-1.57822	9.61872e-06	-1.74331	-1.49603
46114763	chr1:46114763:CCTCA:C	4.99422e-05	9.37667	-0.354134	3.17625e-05	-0.0786505	-0.994681	6.61759e-05	0.0730842	-1.38382
46115036	chr1:46115036:G:A	6.15488e-10	-1.76263	-0.518802	0.000252656	-0.206443	1.20685	0.000344864	-0.00808648	0.348181
46115772	chr1:46115772:T:C	9.48773e-05	9.19378	0.470473	6.10245e-05	-0.181957	-0.238387	8.1212e-05	-0.0344129	-1.07158
46115777	chr1:46115777:G:A	6.16821e-10	-1.76194	-0.517327	0.000254944	-0.20005	1.20948	0.000347897	-0.00133479	0.350187
46116261	chr1:46116261:A:G	0.000458718	8.05873	3.18137	0.000176546	-0.652214	1.29418	0.000256741	-0.647098	0.692109
46116271	chr1:46116271:G:A	1.40306e-09	-1.72936e-10	-1.45743	1.934e-05	-1.72936e-10	-1.56944	5.33833e-05	-1.72936e-10	-1.52556
46117190	chr1:46117190:T:C	1.90203e-09	-1.72936e-10	-1.15317	1.96057e-05	-1.72936e-10	-1.5558	5.85811e-05	-1.72936e-10	-1.43264
46117651	chr1:46117651:G:GT	1.94636e-09	-1.72936e-10	-1.13013	4.30626e-05	-1.72936e-10	-0.768964	0.000129325	-1.72936e-10	-0.640724
46117746	chr1:46117746:G:A	0.000269824	10.0538	0.655637	0.000102852	0.160121	-0.0584517	0.000128883	0.322375	-0.966525
46117935	chr1:46117935:G:A	4.17949e-05	9.38221	-0.537773	2.84257e-05	-0.0748233	-1.1095	6.2314e-05	0.0770412	-1.44791
46118323	chr1:46118323:TC:T	0.00305922	12.4743	0.663264	4.53073e-06	-1.55623	-1.46451	1.10688e-05	-1.564	-1.53493
46118819	chr1:46118819:G:C	1.92955e-09	-1.72936e-10	-1.1388	2.41487e-05	-1.72936e-10	-1.34739	6.88605e-05	-1.72936e-10	-1.27097
46118835	chr1:46118835:C:G	1.6582e-09	-1.72936e-10	-1.29036	3.12073e-05	-1.72936e-10	-1.09097	7.59273e-05	-1.72936e-10	-1.17328
46119187	chr1:46119187:A:G	0.00343456	12.6232	0.630093	4.56189e-06	-1.54133	-1.47255	1.1178e-05	-1.54927	-1.53984
46119746	chr1:46119746:G:A	6.45561e-10	-1.76643	-0.467296	0.000265405	-0.243208	1.29285	0.000355568	-0.047345	0.418006
46120668	chr1:46120668:A:G	1.44602e-08	0.875312	-5.64276e-10	5.33738e-05	-0.554298	-5.64276e-10	0.000143948	-0.5336	-5.64276e-10
46120954	chr1:46120954:C:A	9.91986e-05	9.22469	0.484096	6.42065e-05	-0.16807	-0.201444	8.37071e-05	-0.020055	-1.05568
46121851	chr1:46121851:T:C	1.50676e-09	-1.72936e-10	-1.38613	2.07232e-05	-1.72936e-10	-1.50037	5.70874e-05	-1.72936e-10	-1.45847
46121858	chr1:46121858:G:A	8.69954e-10	-0.441981	-1.49342	9.13396e-05	1.32159	-1.33863	0.000236523	1.37765	-1.41467
46122215	chr1:46122215:T:C	5.05756e-05	9.64993	-0.614794	3.00315e-05	0.0308037	-1.16018	6.77868e-05	0.187234	-1.47392
46122334	chr1:46122334:T:C	0.00253345	12.3247	0.624282	4.40506e-06	-1.57514	-1.47372	1.0809e-05	-1.58256	-1.54011
46122658	chr1:46122658:G:A	1.38692e-09	-1.72936e-10	-1.469	1.92804e-05	-1.72936e-10	-1.57253	5.29859e-05	-1.72936e-10	-1.53303
46122831	chr1:46122831:A:G	1.1164e-06	6.79107	-1.5693	9.33852e-06	-0.887722	-1.40975	2.38977e-05	-0.782375	-1.5469
46123604	chr1:46123604:G:C	4.91663e-10	-1.59794	-0.90811	0.000151237	0.52645	-0.0392179	0.000344576	0.772419	-0.433158
46124467	chr1:46124467:G:A	1.59171e-09	-1.72936e-10	-1.33128	1.95047e-05	-1.72936e-10	-1.56096	5.05913e-05	-1.72936e-10	-1.57928
46124711	chr1:46124711:G:A	3.11764e-09	-1.72936e-10	-0.659014	7.79248e-05	-1.72936e-10	-0.175875	0.000172097	-1.72936e-10	-0.354996
46124745	chr1:46124745:G:A	4.56554e-10	-1.77938	-0.800762	0.000107977	-0.384013	0.534317	0.000182165	-0.197823	-0.100316
46125240	chr1:46125240:T:C	6.23877e-09	-1.72936e-10	0.0346928	0.000154874	-1.72936e-10	0.510996	0.000170416	-1.72936e-10	-0.364814
46125889	chr1:46125889:T:C	7.80186e-09	0.258272	-5.64276e-10	0.000494102	1.67112	-5.64276e-10	0.00132755	1.68804	-5.64276e-10
46126231	chr1:46126231:G:C	1.06348e-08	-1.72936e-10	0.568042	2.12456e-05	-1.72936e-10	-1.47547	5.25623e-05	-1.72936e-10	-1.54106
46126742	chr1:46126742:C:T	5.91548e-05	10.2704	-1.07861	3.3713e-06	-1.73763	-1.57869	9.58944e-06	-1.74137	-1.50103
46126748	chr1:46126748:G:A	0.00160445	12.3135	0.178676	4.09628e-06	-1.57062	-1.55092	1.04588e-05	-1.57799	-1.57762
46127135	chr1:46127135:G:T	1.25953e-09	-1.72936e-10	-1.56535	3.52188e-05	-1.72936e-10	-0.970039	6.18504e-05	-1.72936e-10	-1.37834
46127930	chr1:46127930:A:G	3.22091e-09	-1.72936e-10	-0.626427	3.28621e-05	-1.72936e-10	-1.0393	7.72922e-05	-1.72936e-10	-1.15546
46129620	chr1:46129620:G:A	1.72418e-09	-1.72936e-10	-1.25134	2.20669e-05	-1.72936e-10	-1.43754	6.3273e-05	-1.72936e-10	-1.3556
46129657	chr1:46129657:A:G	0.000517055	8.06821	3.29161	0.000192277	-0.64959	1.37691	0.000277343	-0.644485	0.766686
46129943	chr1:46129943:T:A	5.66299e-09	1.5138	-1.57593	6.08474e-06	-1.16634	-1.5595	1.71369e-05	-1.15082	-1.511
46130024	chr1:46130024:C:T	6.28647e-05	10.3471	-1.09441	3.38356e-06	-1.73418	-1.57851	9.6411e-06	-1.73798	-1.49904
46130691	chr1:46130691:C:T	1.24776e-09	-1.72936e-10	-1.57474	2.12764e-05	-1.72936e-10	-1.47402	5.97296e-05	-1.72936e-10	-1.41323
46131086	chr1:46131086:CAGAA:C	6.03269e-10	-1.76111	-0.540375	0.000244821	-0.192555	1.16146	0.000336073	0.00661382	0.307658
46131216	chr1:46131216:T:C	8.18514e-09	-1.72936e-10	0.30623	0.000233725	-1.72936e-10	0.922528	0.000491456	-1.72936e-10	0.694317
46132304	chr1:46132304:G:A	1.40185e-09	-1.72936e-10	-1.4583	1.93715e-05	-1.72936e-10	-1.56782	5.26596e-05	-1.72936e-10	-1.53921
46132305	chr1:46132305:C:A	1.40185e-09	-1.72936e-10	-1.4583	1.93715e-05	-1.72936e-10	-1.56782	5.26596e-05	-1.72936e-10	-1.53921
46132581	chr1:46132581:G:A	1.70503e-09	-1.72936e-10	-1.26251	3.17648e-05	-1.72936e-10	-1.07326	7.92927e-05	-1.72936e-10	-1.12991
46132597	chr1:46132597:C:A	8.41032e-05	8.7691	0.774607	6.93529e-05	-0.329631	0.0372207	8.22843e-05	-0.190048	-0.902827
46132601	chr1:46132601:A:C	3.64208e-05	9.92361	-1.21681	3.34623e-06	-1.75396	-1.56982	9.94777e-06	-1.75689	-1.44882
46133784	chr1:46133784:C:T	5.77675e-09	-1.72936e-10	-0.0422489	0.000141749	-1.72936e-10	0.422438	0.000159493	-1.72936e-10	-0.431055
46133947	chr1:46133947:C:T	1.26638e-09	-1.76844	0.20852	0.000655311	-0.276801	2.23029	0.000791436	-0.0829336	1.25373
46134354	chr1:46134354:A:G	2.15808e-09	-1.72936e-10	-1.02687	4.9504e-05	-1.72936e-10	-0.629565	0.000150227	-1.72936e-10	-0.490906
46135525	chr1:46135525:A:G	4.37797e-07	4.22592	0.0597425	3.58693e-06	-1.7384	-1.51592	9.04209e-06	-1.73197	-1.56919
46135677	chr1:46135677:T:G	2.26392e-09	-0.978993	-5.64276e-10	0.00011176	0.184736	-5.64276e-10	0.000298115	0.194425	-5.64276e-10
46136339	chr1:46136339:A:G	1.52776e-09	-1.72936e-10	-1.37229	1.99002e-05	-1.72936e-10	-1.54089	5.68646e-05	-1.72936e-10	-1.46238
46136622	chr1:46136622:A:C	5.33421e-10	-0.846768	-1.57777	0.000146795	1.79383	-1.33641	0.000476052	2.14712	-1.48465
46136673	chr1:46136673:T:C	7.76181e-10	-0.802728	-1.24673	0.000309066	1.89487	-0.692938	0.000886377	2.24973	-0.965643
46138490	chr1:46138490:GTC:G	1.50123e-06	6.61736	-1.09942	1.37904e-05	-0.483547	-1.4241	3.55834e-05	-0.357173	-1.574
46138504	chr1:46138504:A:T	1.58723e-09	-1.72936e-10	-1.3341	2.02539e-05	-1.72936e-10	-1.52327	5.85405e-05	-1.72936e-10	-1.43334
46138643	chr1:46138643:G:A	2.84789e-06	6.46825	-0.310007	2.43953e-05	-0.569968	-0.767261	3.96962e-05	-0.447516	-1.37428
46138726	chr1:46138726:G:T	1.79131e-09	-1.21314	-5.64276e-10	9.09799e-05	-0.0209801	-5.64276e-10	0.000247593	0.00872883	-5.64276e-10
46139697	chr1:46139697:C:T	1.52653e-06	6.67073	-1.13607	1.38199e-05	-0.460597	-1.44491	3.63305e-05	-0.333219	-1.57718
46140056	chr1:46140056:A:C	5.28471e-06	6.95961	-0.18313	3.56593e-05	-0.296213	-0.661397	5.60516e-05	-0.160495	-1.31629
46140082	chr1:46140082:G:A	1.96865e-09	-1.72936e-10	-1.11874	4.67152e-05	-1.72936e-10	-0.687548	6.88087e-05	-1.72936e-10	-1.27172
46140584	chr1:46140584:A:G	3.42261e-09	-1.72936e-10	-0.565686	7.16085e-05	-1.72936e-10	-0.260405	0.000100615	-1.72936e-10	-0.891756
46140643	chr1:46140643:T:TA	6.24193e-10	-0.930457	-1.33693	0.00024563	1.62994	-0.657728	0.000655159	1.97444	-0.992613
46140820	chr1:46140820:T:G	1.51861e-09	-1.72936e-10	-1.37829	2.77445e-05	-1.72936e-10	-1.20858	6.79719e-05	-1.72936e-10	-1.28396
46141070	chr1:46141070:G:A	1.02284e-09	-1.7735	-5.64276e-10	1.64589e-05	-1.73075	-5.64276e-10	4.35107e-05	-1.73005	-5.64276e-10
46141338	chr1:46141338:T:G	1.58059e-09	-1.72936e-10	-1.33829	2.99265e-05	-1.72936e-10	-1.13287	7.38288e-05	-1.72936e-10	-1.20131
46141428	chr1:46141428:G:A	1.0739e-09	-1.72479	-5.64276e-10	1.98365e-05	-1.5441	-5.64276e-10	5.33556e-05	-1.52608	-5.64276e-10
46141580	chr1:46141580:A:G	1.29407e-09	-1.72936e-10	-1.5383	2.30549e-05	-1.72936e-10	-1.39374	5.66979e-05	-1.72936e-10	-1.46532
46142453	chr1:46142453:C:T	1.97691e-09	-1.72936e-10	-1.11456	2.45881e-05	-1.72936e-10	-1.32936	7.02507e-05	-1.72936e-10	-1.25098
46142985	chr1:46142985:G:A	2.69768e-09	-1.72936e-10	-0.803698	2.85048e-05	-1.72936e-10	-1.18155	9.15494e-05	-1.72936e-10	-0.986176
46144064	chr1:46144064:G:A	0.000576312	12.6631	-1.1948	0.000170757	2.17758	-1.56896	0.000489626	2.18644	-1.49585
46144536	chr1:46144536:G:A	1.28939e-09	-1.72936e-10	-1.54192	1.91643e-05	-1.72936e-10	-1.57857	5.11889e-05	-1.72936e-10	-1.56753
46144540	chr1:46144540:C:T	7.84538e-08	4.10533	-1.53891	9.10923e-06	-0.754824	-1.56751	2.53789e-05	-0.75975	-1.50939
46144570	chr1:46144570:C:T	1.49858e-09	-1.72936e-10	-1.39157	3.08286e-05	-1.72936e-10	-1.10317	7.19631e-05	-1.72936e-10	-1.2269
46144577	chr1:46144577:C:T	1.96099e-09	-1.72936e-10	-1.12264	4.54842e-05	-1.72936e-10	-0.714254	0.000101813	-1.72936e-10	-0.87992
46144784	chr1:46144784:G:C	7.1245e-08	3.74906	-1.27902	6.50024e-06	-1.08088	-1.5789	1.78715e-05	-1.07948	-1.54036
46145373	chr1:46145373:A:T	2.05507e-06	5.83197	-5.64276e-10	8.94067e-05	-0.0384225	-5.64276e-10	0.000235028	-0.0433503	-5.64276e-10
46145784	chr1:46145784:C:T	1.30935e-09	-1.72936e-10	-1.52656	1.93709e-05	-1.72936e-10	-1.56785	5.07406e-05	-1.72936e-10	-1.57633
46145853	chr1:46145853:T:G	1.29508e-09	-1.72936e-10	-1.53752	1.94843e-05	-1.72936e-10	-1.56201	5.06298e-05	-1.72936e-10	-1.57852
46146386	chr1:46146386:A:G	2.12725e-09	-1.72936e-10	-1.04126	4.25136e-05	-1.72936e-10	-0.781795	7.83989e-05	-1.72936e-10	-1.14125
46146434	chr1:46146434:A:G	2.10689e-08	2.80101	-1.5493	1.73192e-05	-0.699837	-0.979968	5.68113e-05	-0.714778	-0.748543
46146527	chr1:46146527:A:G	1.34572e-09	-1.72936e-10	-1.49916	1.92511e-05	-1.72936e-10	-1.57405	5.09612e-05	-1.72936e-10	-1.57199
46146889	chr1:46146889:C:T	2.1421e-09	-1.72936e-10	-1.0343	4.21555e-05	-1.72936e-10	-0.790252	7.40301e-05	-1.72936e-10	-1.19858
46148200	chr1:46148200:C:T	1.97905e-09	-1.72936e-10	-1.11347	2.14163e-05	-1.72936e-10	-1.46747	5.31546e-05	-1.72936e-10	-1.52985
46148337	chr1:46148337:A:G	1.25205e-09	-1.72936e-10	-1.57131	2.36968e-05	-1.72936e-10	-1.36628	5.49948e-05	-1.72936e-10	-1.49582
46150895	chr1:46150895:G:A	2.71004e-09	-0.799128	-5.64276e-10	2.10058e-05	-1.48682	-5.64276e-10	5.51462e-05	-1.49307	-5.64276e-10
46151972	chr1:46151972:C:T	1.2645e-09	-1.72936e-10	-1.56142	2.46971e-05	-1.72936e-10	-1.32493	5.64783e-05	-1.72936e-10	-1.4692
46152309	chr1:46152309:G:A	1.37874e-09	-1.72936e-10	-1.47492	1.91613e-05	-1.72936e-10	-1.57872	5.15878e-05	-1.72936e-10	-1.55977
46152440	chr1:46152440:A:G	8.80503e-09	0.379232	-5.64276e-10	0.000107415	0.145084	-5.64276e-10	0.000289189	0.164025	-5.64276e-10
46152787	chr1:46152787:T:C	1.42175e-09	-1.72936e-10	-1.4442	1.91488e-05	-1.72936e-10	-1.57938	5.20682e-05	-1.72936e-10	-1.5505
46152962	chr1:46152962:A:G	1.8218e-09	-1.72936e-10	-1.19626	3.53661e-05	-1.72936e-10	-0.965865	7.0378e-05	-1.72936e-10	-1.24917
46153418	chr1:46153418:G:A	1.82255e-09	-1.72936e-10	-1.19585	3.53674e-05	-1.72936e-10	-0.965829	7.03293e-05	-1.72936e-10	-1.24987
46153880	chr1:46153880:A:G	1.78948e-09	-1.72936e-10	-1.21416	3.45355e-05	-1.72936e-10	-0.989629	6.91293e-05	-1.72936e-10	-1.26708
46154842	chr1:46154842:CCTT:C	3.71131e-10	-1.42406	-1.36323	4.19182e-06	-1.54093	-1.55755	1.08317e-05	-1.54216	-1.57842
46154971	chr1:46154971:C:A	2.23939e-09	-1.72936e-10	-0.989885	4.77942e-05	-1.72936e-10	-0.664714	0.000140365	-1.72936e-10	-0.558808
46155214	chr1:46155214:C:A	1.60449e-08	1.51605	-0.536751	1.17801e-05	-1.43652	-0.628683	1.8599e-05	-1.39281	-1.18714
46155771	chr1:46155771:T:A	1.24275e-09	-1.72936e-10	-1.57876	1.91487e-05	-1.72936e-10	-1.57938	5.08778e-05	-1.72936e-10	-1.57363
46155787	chr1:46155787:T:C	1.88003e-09	-1.16481	-5.64276e-10	1.57035e-05	-1.77774	-5.64276e-10	4.14673e-05	-1.77815	-5.64276e-10
46156068	chr1:46156068:G:A	4.71166e-08	3.61531	-1.55877	7.3075e-06	-1.00608	-1.53664	2.05322e-05	-1.00851	-1.47255
46156713	chr1:46156713:G:A	1.75511e-09	-1.72936e-10	-1.23356	3.3692e-05	-1.72936e-10	-1.01436	6.79277e-05	-1.72936e-10	-1.28461
46157425	chr1:46157425:T:C	3.01394e-08	3.18803	-1.57829	6.57336e-06	-1.16868	-1.47991	1.89548e-05	-1.17171	-1.38929
46158909	chr1:46158909:CA:C	1.26155e-09	-1.72936e-10	-1.56375	1.91937e-05	-1.72936e-10	-1.57704	5.05988e-05	-1.72936e-10	-1.57913
46158955	chr1:46158955:C:T	1.46322e-07	4.48252	-1.2928	8.55105e-06	-0.807403	-1.57816	2.36567e-05	-0.805575	-1.53383
46159103	chr1:46159103:A:G	1.71286e-09	-1.72936e-10	-1.25793	2.24012e-05	-1.72936e-10	-1.4225	6.35502e-05	-1.72936e-10	-1.35123
46160194	chr1:46160194:T:C	1.29132e-09	-1.72936e-10	-1.54043	1.95292e-05	-1.72936e-10	-1.55971	5.06113e-05	-1.72936e-10	-1.57888
46160891	chr1:46160891:T:C	1.6648e-09	-1.72936e-10	-1.28638	3.12371e-05	-1.72936e-10	-1.09001	6.30652e-05	-1.72936e-10	-1.35889
46160901	chr1:46160901:G:A	2.58555e-09	-1.72936e-10	-0.846154	6.04314e-05	-1.72936e-10	-0.430109	0.000100197	-1.72936e-10	-0.89592
46161710	chr1:46161710:C:A	1.3051e-09	-1.72936e-10	-1.52981	2.72355e-05	-1.72936e-10	-1.2271	6.03797e-05	-1.72936e-10	-1.4024
46161874	chr1:46161874:C:T	1.18618e-09	-0.0739663	-1.55139	4.4897e-06	-1.76611	-1.26372	9.82071e-06	-1.75696	-1.4616
46162040	chr1:46162040:C:T	3.07097e-09	-1.72936e-10	-0.674098	6.08707e-05	-1.72936e-10	-0.422866	0.000111604	-1.72936e-10	-0.7881
46162655	chr1:46162655:T:C	1.63124e-09	-1.72936e-10	-1.30675	3.06431e-05	-1.72936e-10	-1.10921	6.35509e-05	-1.72936e-10	-1.35121
46162871	chr1:46162871:C:T	8.73869e-08	3.90232	-1.22807	6.91567e-06	-1.01872	-1.57911	1.87232e-05	-1.01707	-1.55622
46163131	chr1:46163131:G:T	1.2533e-09	-1.72936e-10	-1.57031	2.42558e-05	-1.72936e-10	-1.34296	5.58341e-05	-1.72936e-10	-1.48067
46163436	chr1:46163436:G:C	1.35677e-09	-1.72936e-10	-1.49098	1.92203e-05	-1.72936e-10	-1.57565	5.11065e-05	-1.72936e-10	-1.56914
46163738	chr1:46163738:A:G	2.34415e-10	-1.73267	-1.51408	3.27679e-06	-1.76608	-1.57867	8.68068e-06	-1.76425	-1.57771
46163981	chr1:46163981:A:C	1.91372e-08	1.45521	-0.299671	1.44475e-05	-1.45286	-0.408237	2.12507e-05	-1.41036	-1.0363
46164041	chr1:46164041:G:A	9.98626e-08	-1.72936e-10	2.80771	0.0130993	-1.72936e-10	4.94869	0.001448	-1.72936e-10	1.77488
46164203	chr1:46164203:G:C	2.32934e-10	-1.73736	-1.51573	3.26944e-06	-1.76818	-1.57882	8.65909e-06	-1.7665	-1.57795
46164617	chr1:46164617:G:A	1.35707e-09	-1.72936e-10	-1.49076	1.92189e-05	-1.72936e-10	-1.57572	5.11116e-05	-1.72936e-10	-1.56904
46166550	chr1:46166550:A:C	1.98118e-09	-1.72936e-10	-1.1124	2.95675e-05	-1.72936e-10	-1.14494	7.02901e-05	-1.72936e-10	-1.25042
46166978	chr1:46166978:C:G	1.37237e-09	-1.72936e-10	-1.47955	1.92015e-05	-1.72936e-10	-1.57663	5.12173e-05	-1.72936e-10	-1.56698
46167139	chr1:46167139:C:T	1.61453e-09	-1.72936e-10	-1.31704	3.01912e-05	-1.72936e-10	-1.12407	6.29901e-05	-1.72936e-10	-1.36008
46167682	chr1:46167682:C:T	1.40214e-09	-1.72936e-10	-1.45809	1.91574e-05	-1.72936e-10	-1.57893	5.16328e-05	-1.72936e-10	-1.5589
46167904	chr1:46167904:C:T	2.5665e-09	-1.72936e-10	-0.853549	5.9486e-05	-1.72936e-10	-0.445878	9.9578e-05	-1.72936e-10	-0.902115
46168082	chr1:46168082:C:T	1.43952e-09	-1.72936e-10	-1.43178	1.91509e-05	-1.72936e-10	-1.57927	5.22326e-05	-1.72936e-10	-1.54735
46168202	chr1:46168202:T:C	9.51968e-09	0.956244	-0.498973	1.05939e-05	-1.57483	-0.596503	1.64886e-05	-1.54153	-1.15886
46168604	chr1:46168604:C:T	8.25329e-09	-1.72936e-10	0.314521	6.83771e-05	-1.72936e-10	-0.30658	0.000249913	-1.72936e-10	0.0180568
46168914	chr1:46168914:A:T	1.27397e-08	-1.72936e-10	0.748635	0.000338565	-1.72936e-10	1.2931	0.000733616	-1.72936e-10	1.09493
46168973	chr1:46168973:A:G	6.35878e-09	0.0537469	-5.64276e-10	3.68058e-05	-0.925963	-5.64276e-10	9.86231e-05	-0.91175	-5.64276e-10
46169220	chr1:46169220:TTC:T	1.42375e-09	-1.4428	-5.64276e-10	1.56791e-05	-1.77929	-5.64276e-10	4.14176e-05	-1.77935	-5.64276e-10
46169439	chr1:46169439:C:A	1.24673e-09	-1.72936e-10	-1.57557	1.93367e-05	-1.72936e-10	-1.56961	5.06209e-05	-1.72936e-10	-1.57869
46169477	chr1:46169477:G:A	1.32839e-07	3.94603	-0.852981	7.68e-06	-0.99114	-1.50186	1.90246e-05	-0.989487	-1.56784
46169506	chr1:46169506:G:A	3.70657e-10	-1.64576	-1.14281	9.42591e-06	-0.930377	-1.35778	3.38212e-05	-0.685939	-1.29603
46169537	chr1:46169537:A:C	7.64446e-09	1.61697	-1.37908	3.93817e-05	0.588041	-1.44636	0.000109664	0.752209	-1.55784
46170223	chr1:46170223:T:C	2.51419e-10	-1.779	-1.39773	8.82848e-06	-0.774816	-1.57882	2.6623e-05	-0.651122	-1.57016
46170489	chr1:46170489:C:T	2.30919e-10	-1.77228	-1.4895	1.02284e-05	-0.655512	-1.55094	3.01368e-05	-0.518256	-1.57905
46170712	chr1:46170712:C:T	1.42021e-07	4.09909	-0.939204	7.96612e-06	-0.933661	-1.52276	2.00071e-05	-0.932054	-1.57491
46171216	chr1:46171216:C:T	2.33585e-10	-1.77367	-1.47663	9.97691e-06	-0.6737	-1.55764	2.95978e-05	-0.537599	-1.57776
46172168	chr1:46172168:T:C	2.50092e-10	-1.77923	-1.40279	8.69387e-06	-0.79053	-1.57847	2.61527e-05	-0.667784	-1.57132
46172865	chr1:46172865:T:C	4.74117e-09	1.20116	-1.44097	2.66621e-05	0.242978	-1.49135	7.54757e-05	0.394406	-1.57365
46173032	chr1:46173032:A:T	2.33206e-10	-1.77201	-1.47992	1.01953e-05	-0.653612	-1.55608	3.02203e-05	-0.516377	-1.57816
46173344	chr1:46173344:G:A	2.35282e-10	-1.77178	-1.47128	1.01883e-05	-0.650307	-1.56007	3.03606e-05	-0.512897	-1.57701
46174294	chr1:46174294:T:C	1.44778e-09	-1.72936e-10	-1.42606	1.99449e-05	-1.72936e-10	-1.53865	5.26257e-05	-1.72936e-10	-1.53985
46174934	chr1:46174934:T:C	2.60463e-09	-1.7784	0.939599	0.000163189	-0.559678	1.12297	0.000239682	-0.516335	0.492592
46175068	chr1:46175068:C:G	3.22984e-08	-1.72936e-10	1.67893	0.0010377	-1.72936e-10	2.41314	0.00209187	-1.72936e-10	2.14276
46175752	chr1:46175752:G:A	7.34018e-09	1.75618	-1.55891	7.42421e-06	-1.10219	-1.42468	2.02578e-05	-1.11476	-1.37975
46175830	chr1:46175830:G:A	5.94157e-08	2.28847	-5.64276e-10	0.000203864	0.785837	-5.64276e-10	0.00055278	0.811905	-5.64276e-10
46176055	chr1:46176055:T:G	6.4115e-09	-1.72936e-10	0.0620035	6.77516e-05	-1.72936e-10	-0.31577	0.000230657	-1.72936e-10	-0.0621254
46176069	chr1:46176069:A:G	2.84294e-10	-1.49527	-1.55857	5.69963e-06	-1.45407	-1.33715	1.27951e-05	-1.42354	-1.53045
46176139	chr1:46176139:T:G	1.2618e-09	-1.72936e-10	-1.56355	1.91688e-05	-1.72936e-10	-1.57833	5.0861e-05	-1.72936e-10	-1.57396
46176811	chr1:46176811:C:T	2.43875e-09	-1.72936e-10	-0.904604	4.99588e-05	-1.72936e-10	-0.620419	0.00011723	-1.72936e-10	-0.738914
46177421	chr1:46177421:A:G	1.4641e-07	4.03223	-0.841911	8.75416e-06	-0.865738	-1.49635	2.23037e-05	-0.868758	-1.52954
46177824	chr1:46177824:A:G	1.25008e-09	-1.72936e-10	-1.57288	1.91667e-05	-1.72936e-10	-1.57845	5.07971e-05	-1.72936e-10	-1.57522
46178272	chr1:46178272:G:A	1.27724e-09	-1.72936e-10	-1.55139	2.33704e-05	-1.72936e-10	-1.38015	5.68301e-05	-1.72936e-10	-1.46299
46178320	chr1:46178320:G:A	1.92956e-09	-1.72936e-10	-1.1388	3.52997e-05	-1.72936e-10	-0.967744	8.75123e-05	-1.72936e-10	-1.03128
46179425	chr1:46179425:G:C	1.27385e-09	-1.72936e-10	-1.55405	2.47471e-05	-1.72936e-10	-1.32291	5.79596e-05	-1.72936e-10	-1.44331
46179852	chr1:46179852:C:A	2.50431e-07	3.8227	-0.0956006	1.05595e-05	-1.03106	-1.14353	2.3072e-05	-1.03084	-1.3336
46179889	chr1:46179889:C:G	2.18935e-10	-1.7518	-1.56327	3.5733e-06	-1.76159	-1.49654	9.10574e-06	-1.75982	-1.53433
46179930	chr1:46179930:AAAGT:A	1.6512e-09	-1.72936e-10	-1.29459	2.82801e-05	-1.72936e-10	-1.18946	6.90706e-05	-1.72936e-10	-1.26793
46180009	chr1:46180009:A:G	4.55276e-08	2.65947	-0.637242	6.90967e-06	-1.33316	-1.26553	1.60623e-05	-1.33579	-1.39079
46180139	chr1:46180139:C:T	2.12251e-10	-1.77297	-1.5731	3.44619e-06	-1.77664	-1.51771	8.79556e-06	-1.77595	-1.55285
46180291	chr1:46180291:G:A	1.71386e-09	-1.72936e-10	-1.25734	2.27363e-05	-1.72936e-10	-1.40765	6.33238e-05	-1.72936e-10	-1.35479
46180339	chr1:46180339:T:G	1.63146e-09	-1.72936e-10	-1.30662	2.8045e-05	-1.72936e-10	-1.19781	6.91042e-05	-1.72936e-10	-1.26744
46181212	chr1:46181212:T:A	1.95842e-09	-1.72936e-10	-1.12395	3.8165e-05	-1.72936e-10	-0.889699	7.26792e-05	-1.72936e-10	-1.217
46181637	chr1:46181637:AT:A	1.57831e-09	-1.72936e-10	-1.33973	2.67611e-05	-1.72936e-10	-1.24467	6.5785e-05	-1.72936e-10	-1.31666
46182221	chr1:46182221:G:A	1.15627e-09	-1.45356	-0.197326	1.60369e-05	-1.52893	-0.22779	1.90881e-05	-1.5627	-0.991288
46182880	chr1:46182880:C:T	1.55577e-09	-1.72936e-10	-1.35412	2.69685e-05	-1.72936e-10	-1.23695	6.73565e-05	-1.72936e-10	-1.29306
46183374	chr1:46183374:C:T	6.3931e-05	10.5474	-1.27793	0.0004954	3.21568	-1.54193	0.00127446	3.22575	-1.57852
46183647	chr1:46183647:A:C	1.37194e-09	-1.72936e-10	-1.47986	2.37942e-05	-1.72936e-10	-1.36218	6.44821e-05	-1.72936e-10	-1.33667
46183815	chr1:46183815:AG:A	4.49021e-09	-0.578474	0.284283	5.99963e-05	-0.935469	0.498133	7.79374e-05	-0.869672	-0.277478
46184446	chr1:46184446:C:T	1.13051e-08	-1.08146	1.71062	0.00039542	-0.395478	1.84381	0.000694322	-0.362418	1.4023
46185410	chr1:46185410:C:G	1.57914e-09	-1.72936e-10	-1.33921	2.7032e-05	-1.72936e-10	-1.2346	6.4707e-05	-1.72936e-10	-1.33319
46185947	chr1:46185947:T:A	1.44604e-09	-1.72936e-10	-1.42726	2.48619e-05	-1.72936e-10	-1.31828	5.99943e-05	-1.72936e-10	-1.40881
46186109	chr1:46186109:C:T	1.33745e-09	-1.50533	-5.64276e-10	1.72268e-05	-1.68515	-5.64276e-10	4.64063e-05	-1.66562	-5.64276e-10
46186493	chr1:46186493:T:C	1.24763e-09	-1.72936e-10	-1.57484	1.94767e-05	-1.72936e-10	-1.5624	5.07836e-05	-1.72936e-10	-1.57548
46186636	chr1:46186636:C:A	1.1871e-09	-1.62457	-5.64276e-10	3.58561e-05	-0.952104	-5.64276e-10	9.55191e-05	-0.94373	-5.64276e-10
46187105	chr1:46187105:A:G	1.32436e-09	-1.72936e-10	-1.51516	2.10062e-05	-1.72936e-10	-1.4868	5.21325e-05	-1.72936e-10	-1.54927
46187207	chr1:46187207:T:C	1.43799e-09	-1.72936e-10	-1.43284	2.46804e-05	-1.72936e-10	-1.32561	5.96506e-05	-1.72936e-10	-1.41455
46188074	chr1:46188074:C:T	1.34571e-09	-1.72936e-10	-1.49917	2.13181e-05	-1.72936e-10	-1.47206	5.26229e-05	-1.72936e-10	-1.5399
46188819	chr1:46188819:G:A	1.46412e-09	-1.72936e-10	-1.41484	2.67282e-05	-1.72936e-10	-1.2459	7.52145e-05	-1.72936e-10	-1.18271
46189428	chr1:46189428:T:C	2.37748e-10	-1.74548	-1.48715	3.51245e-06	-1.77884	-1.49646	9.11587e-06	-1.7786	-1.51443
46189808	chr1:46189808:G:A	1.2444e-09	-1.72936e-10	-1.57744	1.91594e-05	-1.72936e-10	-1.57882	5.12951e-05	-1.72936e-10	-1.56546
46189823	chr1:46189823:G:T	3.40877e-10	-1.75388	-1.11844	5.18969e-06	-1.77706	-1.10788	1.23756e-05	-1.77666	-1.21067
46189973	chr1:46189973:C:T	1.01716e-09	-1.77908	-5.64276e-10	1.66435e-05	-1.7196	-5.64276e-10	4.39368e-05	-1.7203	-5.64276e-10
46190185	chr1:46190185:C:T	1.24212e-09	-1.72936e-10	-1.57927	1.97867e-05	-1.72936e-10	-1.54661	5.12907e-05	-1.72936e-10	-1.56555
46190579	chr1:46190579:C:T	1.24283e-09	-1.72936e-10	-1.5787	1.98828e-05	-1.72936e-10	-1.54176	5.14544e-05	-1.72936e-10	-1.56236
46190800	chr1:46190800:G:A	2.26461e-09	-1.72936e-10	-0.978688	4.55077e-05	-1.72936e-10	-0.713736	7.50176e-05	-1.72936e-10	-1.18533
46191548	chr1:46191548:C:T	1.84333e-07	3.73236	-0.311703	4.98066e-05	-0.0817967	-0.541674	8.87099e-05	-0.0966588	-0.921025
46191603	chr1:46191603:C:T	1.45429e-09	-1.72936e-10	-1.42157	1.93144e-05	-1.72936e-10	-1.57077	5.11203e-05	-1.72936e-10	-1.56887
46191880	chr1:46191880:C:T	3.08663e-09	-1.72936e-10	-0.669011	3.69861e-05	-1.72936e-10	-0.921075	0.000112035	-1.72936e-10	-0.784247
46191979	chr1:46191979:T:C	3.69669e-08	-0.110304	1.92424	9.87752e-05	-1.76172	1.82295	0.000100343	-1.76588	0.871423
46192261	chr1:46192261:C:T	1.47967e-09	-1.72936e-10	-1.40427	1.93996e-05	-1.72936e-10	-1.56637	5.13669e-05	-1.72936e-10	-1.56406
46192545	chr1:46192545:C:T	1.40329e-09	-1.45727	-5.64276e-10	3.12156e-05	-1.0907	-5.64276e-10	8.37379e-05	-1.07536	-5.64276e-10
46192656	chr1:46192656:A:G	3.73298e-08	-0.124129	1.94783	0.000101356	-1.76312	1.85014	0.000102373	-1.76711	0.892675
46192671	chr1:46192671:G:A	3.4927e-08	-0.167805	1.92498	9.83097e-05	-1.76711	1.82362	9.98727e-05	-1.77054	0.871383
46192856	chr1:46192856:T:G	1.41106e-09	-1.72936e-10	-1.45175	2.5403e-05	-1.72936e-10	-1.29675	7.01529e-05	-1.72936e-10	-1.25238
46193238	chr1:46193238:G:A	1.2675e-09	-1.72936e-10	-1.55904	1.95904e-05	-1.72936e-10	-1.55658	5.3782e-05	-1.72936e-10	-1.51812
46193432	chr1:46193432:T:C	1.21166e-08	-0.154453	0.852938	2.06122e-05	-1.76333	0.257589	4.02546e-05	-1.76736	-0.0404674
46193691	chr1:46193691:T:C	3.1583e-08	-0.179196	1.83572	8.99157e-05	-1.7681	1.73535	9.2717e-05	-1.77137	0.79787
46194623	chr1:46194623:T:C	2.91734e-08	-0.226658	1.80382	8.68144e-05	-1.77177	1.70392	8.98942e-05	-1.77441	0.769988
46196104	chr1:46196104:G:A	3.45234e-10	-1.7337	-1.12593	5.45869e-06	-1.77936	-1.05505	1.3756e-05	-1.77938	-1.1022
46196937	chr1:46196937:A:C	3.54932e-10	-1.73135	-1.10057	5.61278e-06	-1.77927	-1.0273	1.41235e-05	-1.77933	-1.07589
46197242	chr1:46197242:G:C	1.25097e-09	-1.72936e-10	-1.57217	1.92203e-05	-1.72936e-10	-1.57565	5.05986e-05	-1.72936e-10	-1.57913
46197362	chr1:46197362:T:C	1.37285e-09	-1.72936e-10	-1.4792	2.08981e-05	-1.72936e-10	-1.49196	5.3039e-05	-1.72936e-10	-1.53203
46197832	chr1:46197832:C:T	1.24256e-09	-1.72936e-10	-1.57892	1.95537e-05	-1.72936e-10	-1.55845	5.09157e-05	-1.72936e-10	-1.57288
46198577	chr1:46198577:A:G	3.55991e-10	-1.24987	-1.57907	3.71786e-06	-1.66737	-1.5511	9.69092e-06	-1.65327	-1.5786
46198811	chr1:46198811:A:G	1.25026e-09	-1.72936e-10	-1.57274	1.92299e-05	-1.72936e-10	-1.57515	5.06062e-05	-1.72936e-10	-1.57898
46199050	chr1:46199050:T:TC	5.68661e-09	-1.72936e-10	-0.0579759	6.32669e-05	-1.72936e-10	-0.384256	0.000214197	-1.72936e-10	-0.136158
46199090	chr1:46199090:C:T	2.03263e-09	-1.72936e-10	-1.08676	3.88798e-05	-1.72936e-10	-0.871142	6.82839e-05	-1.72936e-10	-1.27938
46199816	chr1:46199816:C:G	1.2426e-09	-1.72936e-10	-1.57888	1.95493e-05	-1.72936e-10	-1.55868	5.09094e-05	-1.72936e-10	-1.57301
46199931	chr1:46199931:A:G	1.24272e-09	-1.72936e-10	-1.57879	1.95392e-05	-1.72936e-10	-1.5592	5.08947e-05	-1.72936e-10	-1.5733
46200339	chr1:46200339:A:G	1.27013e-09	-1.72936e-10	-1.55697	2.02685e-05	-1.72936e-10	-1.52255	5.08703e-05	-1.72936e-10	-1.57378
46202637	chr1:46202637:T:C	1.24509e-09	-1.72936e-10	-1.57688	1.94212e-05	-1.72936e-10	-1.56525	5.07331e-05	-1.72936e-10	-1.57648
46203856	chr1:46203856:A:G	1.24393e-09	-1.72936e-10	-1.57781	1.99955e-05	-1.72936e-10	-1.53611	5.16602e-05	-1.72936e-10	-1.55837
46204587	chr1:46204587:A:G	2.76322e-08	0.944613	0.578278	2.05692e-05	-1.53642	0.0285921	4.04786e-05	-1.55166	-0.250619
46205986	chr1:46205986:C:G	1.25021e-09	-1.72936e-10	-1.57278	1.91624e-05	-1.72936e-10	-1.57867	5.08217e-05	-1.72936e-10	-1.57473
46206325	chr1:46206325:A:G	8.17379e-08	1.03627	1.57115	9.81784e-05	-1.51859	1.57376	0.000112157	-1.5338	0.750642
46206363	chr1:46206363:C:T	1.2426e-09	-1.72936e-10	-1.57888	1.95493e-05	-1.72936e-10	-1.55868	5.09094e-05	-1.72936e-10	-1.57301
46206539	chr1:46206539:T:C	2.54136e-09	-1.72936e-10	-0.86339	5.08771e-05	-1.72936e-10	-0.602205	8.21737e-05	-1.72936e-10	-1.09422
46206822	chr1:46206822:A:G	1.2457e-09	-1.72936e-10	-1.57639	2.01256e-05	-1.72936e-10	-1.52962	5.18833e-05	-1.72936e-10	-1.55406
46207228	chr1:46207228:G:A	2.65672e-10	-1.58998	-1.5316	5.58262e-06	-1.3516	-1.46036	1.38773e-05	-1.34983	-1.52297
46207739	chr1:46207739:C:T	2.64239e-09	-1.72936e-10	-0.824407	5.32231e-05	-1.72936e-10	-0.557126	8.48019e-05	-1.72936e-10	-1.06274
46207784	chr1:46207784:T:C	1.24248e-09	-1.72936e-10	-1.57898	1.95621e-05	-1.72936e-10	-1.55802	5.09276e-05	-1.72936e-10	-1.57265
46208315	chr1:46208315:TG:T	1.24908e-09	-1.72936e-10	-1.57369	2.03129e-05	-1.72936e-10	-1.52036	5.22401e-05	-1.72936e-10	-1.5472
46208353	chr1:46208353:T:C	1.24264e-09	-1.72936e-10	-1.57885	1.95458e-05	-1.72936e-10	-1.55886	5.09042e-05	-1.72936e-10	-1.57311
46208578	chr1:46208578:C:T	9.17639e-06	7.47281	-0.144509	0.00055468	2.08045	-0.29368	0.000925268	2.06608	-0.739048
46208743	chr1:46208743:A:G	1.24195e-09	-1.72936e-10	-1.57941	1.97445e-05	-1.72936e-10	-1.54874	5.12112e-05	-1.72936e-10	-1.5671
46210020	chr1:46210020:C:A	2.17795e-10	-1.74386	-1.57643	3.3375e-06	-1.77938	-1.54702	8.79628e-06	-1.77934	-1.54938
46210071	chr1:46210071:C:T	1.70321e-09	-1.72936e-10	-1.26358	1.99861e-05	-1.72936e-10	-1.53658	5.35339e-05	-1.72936e-10	-1.52274
46210360	chr1:46210360:C:CAGCA	1.6992e-09	-1.72936e-10	-1.26593	1.99689e-05	-1.72936e-10	-1.53744	5.34816e-05	-1.72936e-10	-1.52372
46210767	chr1:46210767:G:A	2.19531e-09	-1.72936e-10	-1.00977	2.82448e-05	-1.72936e-10	-1.19071	6.83389e-05	-1.72936e-10	-1.27858
46211073	chr1:46211073:C:T	1.32829e-09	-1.72936e-10	-1.5122	1.99546e-05	-1.72936e-10	-1.53816	5.15275e-05	-1.72936e-10	-1.56094
46211442	chr1:46211442:C:CACAT	1.36266e-08	0.815936	-5.64276e-10	2.80825e-05	-1.19647	-5.64276e-10	7.00882e-05	-1.2533	-5.64276e-10
46211448	chr1:46211448:C:T	2.46813e-09	-1.72936e-10	-0.89263	5.41524e-05	-1.72936e-10	-0.539817	0.00012388	-1.72936e-10	-0.683746
46211452	chr1:46211452:C:T	1.42238e-09	-1.72936e-10	-1.44376	2.55864e-05	-1.72936e-10	-1.28956	7.06945e-05	-1.72936e-10	-1.24469
46211547	chr1:46211547:T:C	2.36643e-10	-1.73025	-1.50704	3.39073e-06	-1.77924	-1.53134	9.2236e-06	-1.7793	-1.50199
46212054	chr1:46212054:A:G	1.71799e-09	-1.72936e-10	-1.25494	2.00506e-05	-1.72936e-10	-1.53336	5.37333e-05	-1.72936e-10	-1.51902
46212246	chr1:46212246:A:G	1.85731e-07	3.25399	0.174217	0.000107576	0.188194	-0.0416164	0.000171825	0.172715	-0.529292
46212438	chr1:46212438:G:A	1.53894e-09	-1.365	-5.64276e-10	1.86884e-05	-1.60371	-5.64276e-10	5.06495e-05	-1.57813	-5.64276e-10
46212517	chr1:46212517:G:A	1.75919e-09	-1.72936e-10	-1.23124	2.01776e-05	-1.72936e-10	-1.52705	5.41245e-05	-1.72936e-10	-1.51177
46212523	chr1:46212523:C:T	1.47822e-09	-1.72936e-10	-1.40525	2.88344e-05	-1.72936e-10	-1.17005	6.85012e-05	-1.72936e-10	-1.2762
46212987	chr1:46212987:A:G	1.76216e-09	-1.72936e-10	-1.22955	2.02423e-05	-1.72936e-10	-1.52385	5.43495e-05	-1.72936e-10	-1.50762
46213066	chr1:46213066:A:G	1.74004e-09	-1.72936e-10	-1.24218	2.01424e-05	-1.72936e-10	-1.52879	5.4039e-05	-1.72936e-10	-1.51335
46213217	chr1:46213217:G:A	1.5051e-09	-1.72936e-10	-1.38723	1.9277e-05	-1.72936e-10	-1.5727	5.12556e-05	-1.72936e-10	-1.56623
46213492	chr1:46213492:G:A	1.69264e-09	-1.72936e-10	-1.2698	1.99779e-05	-1.72936e-10	-1.53699	5.33952e-05	-1.72936e-10	-1.52533
46213596	chr1:46213596:C:T	1.24291e-09	-1.72936e-10	-1.57864	1.99068e-05	-1.72936e-10	-1.54056	5.14753e-05	-1.72936e-10	-1.56195
46213966	chr1:46213966:T:A	1.69148e-09	-1.72936e-10	-1.27049	2.47194e-05	-1.72936e-10	-1.32403	6.18381e-05	-1.72936e-10	-1.37854
46214164	chr1:46214164:G:A	1.68555e-09	-1.72936e-10	-1.274	1.9905e-05	-1.72936e-10	-1.54065	5.33068e-05	-1.72936e-10	-1.52699
46214412	chr1:46214412:G:A	1.56076e-09	-1.72936e-10	-1.35092	1.94319e-05	-1.72936e-10	-1.5647	5.17904e-05	-1.72936e-10	-1.55585
46214964	chr1:46214964:C:T	4.94922e-07	3.84709	0.561219	0.00026072	0.575024	0.456803	0.000354536	0.558296	-0.190542
46215170	chr1:46215170:A:G	1.68447e-09	-1.72936e-10	-1.27464	1.98933e-05	-1.72936e-10	-1.54123	5.32739e-05	-1.72936e-10	-1.52761
46215620	chr1:46215620:T:G	1.68858e-09	-1.72936e-10	-1.27221	1.99178e-05	-1.72936e-10	-1.54	5.33469e-05	-1.72936e-10	-1.52624
46215642	chr1:46215642:T:C	1.72708e-09	-1.72936e-10	-1.24966	2.00771e-05	-1.72936e-10	-1.53204	5.38374e-05	-1.72936e-10	-1.51709
46215771	chr1:46215771:G:T	1.71986e-09	-1.72936e-10	-1.25385	2.00445e-05	-1.72936e-10	-1.53367	5.37363e-05	-1.72936e-10	-1.51897
46215843	chr1:46215843:A:G	2.31632e-10	-1.77922	-1.47948	3.68537e-06	-1.7428	-1.48445	9.54718e-06	-1.74085	-1.50595
46215905	chr1:46215905:T:G	2.98579e-09	-1.72936e-10	-0.702225	6.11881e-05	-1.72936e-10	-0.417666	9.36918e-05	-1.72936e-10	-0.963045
46216581	chr1:46216581:A:C	2.15043e-09	-1.72936e-10	-1.03042	2.77205e-05	-1.72936e-10	-1.20945	6.71882e-05	-1.72936e-10	-1.29556
46217342	chr1:46217342:G:A	1.70685e-09	-1.72936e-10	-1.26144	1.99961e-05	-1.72936e-10	-1.53608	5.35896e-05	-1.72936e-10	-1.5217
46217582	chr1:46217582:G:A	1.50646e-09	-1.72936e-10	-1.38633	2.47409e-05	-1.72936e-10	-1.32316	6.03585e-05	-1.72936e-10	-1.40275
46217680	chr1:46217680:T:C	1.68391e-09	-1.72936e-10	-1.27497	1.98961e-05	-1.72936e-10	-1.54109	5.32788e-05	-1.72936e-10	-1.52752
46217690	chr1:46217690:C:T	1.684e-09	-1.72936e-10	-1.27492	1.98981e-05	-1.72936e-10	-1.541	5.3285e-05	-1.72936e-10	-1.5274
46217813	chr1:46217813:C:T	1.25319e-09	-1.72936e-10	-1.5704	1.92594e-05	-1.72936e-10	-1.57362	5.0588e-05	-1.72936e-10	-1.57934
46217880	chr1:46217880:G:A	1.68081e-09	-1.72936e-10	-1.27681	1.98848e-05	-1.72936e-10	-1.54166	5.32444e-05	-1.72936e-10	-1.52816
46218215	chr1:46218215:G:A	2.89738e-09	-1.72936e-10	-0.732284	5.91183e-05	-1.72936e-10	-0.452077	9.13769e-05	-1.72936e-10	-0.988062
46218245	chr1:46218245:C:T	2.32551e-09	-1.72936e-10	-0.952151	2.9638e-05	-1.72936e-10	-1.14256	7.12979e-05	-1.72936e-10	-1.23619
46219342	chr1:46219342:A:G	1.50393e-09	-1.72936e-10	-1.38801	2.04278e-05	-1.72936e-10	-1.51472	5.32668e-05	-1.72936e-10	-1.52774
46219361	chr1:46219361:C:T	1.24218e-09	-1.72936e-10	-1.57922	1.96076e-05	-1.72936e-10	-1.5557	5.09845e-05	-1.72936e-10	-1.57153
46219733	chr1:46219733:A:G	1.92574e-09	-1.72936e-10	-1.14078	3.72318e-05	-1.72936e-10	-0.914455	0.000100463	-1.72936e-10	-0.89327
46220476	chr1:46220476:A:C	3.05513e-09	-1.72936e-10	-0.679267	3.12829e-05	-1.72936e-10	-1.08855	8.40134e-05	-1.72936e-10	-1.07208
46221272	chr1:46221272:C:T	1.2642e-09	-1.72936e-10	-1.56165	2.04412e-05	-1.72936e-10	-1.51407	5.10471e-05	-1.72936e-10	-1.57031
46222189	chr1:46222189:C:T	1.63873e-09	-1.72936e-10	-1.30217	3.29589e-05	-1.72936e-10	-1.03636	5.3959e-05	-1.72936e-10	-1.51483
46222586	chr1:46222586:A:G	1.28634e-09	-1.72936e-10	-1.54429	1.94568e-05	-1.72936e-10	-1.56342	5.1123e-05	-1.72936e-10	-1.56882
46223489	chr1:46223489:G:C	1.5738e-09	-1.72936e-10	-1.3426	1.94945e-05	-1.72936e-10	-1.56148	5.19707e-05	-1.72936e-10	-1.55238
46223589	chr1:46223589:T:C	1.5994e-09	-1.72936e-10	-1.32646	1.9582e-05	-1.72936e-10	-1.55701	5.22794e-05	-1.72936e-10	-1.54645
46223869	chr1:46223869:C:T	1.6615e-09	-1.72936e-10	-1.28837	1.98244e-05	-1.72936e-10	-1.5447	5.30275e-05	-1.72936e-10	-1.53224
46224012	chr1:46224012:G:A	1.6666e-09	-1.72936e-10	-1.2853	2.17456e-05	-1.72936e-10	-1.45221	6.09599e-05	-1.72936e-10	-1.39284
46224523	chr1:46224523:G:A	1.64256e-09	-1.72936e-10	-1.29983	1.97451e-05	-1.72936e-10	-1.54871	5.28024e-05	-1.72936e-10	-1.5365
46224618	chr1:46224618:C:T	1.79207e-08	1.64565	-0.555788	3.11304e-05	-0.163152	-0.930283	6.26609e-05	-0.201322	-1.16399
46224634	chr1:46224634:G:A	1.36539e-09	-1.72936e-10	-1.48465	2.09691e-05	-1.72936e-10	-1.48857	5.21686e-05	-1.72936e-10	-1.54858
46224659	chr1:46224659:G:C	1.37087e-08	2.28611	-1.46417	1.31647e-05	-0.377201	-1.57688	3.67638e-05	-0.39458	-1.50396
46224683	chr1:46224683:A:G	4.5062e-09	-1.72936e-10	-0.290635	5.11439e-05	-1.72936e-10	-0.596976	0.000159485	-1.72936e-10	-0.431106
46224753	chr1:46224753:A:T	2.02554e-09	-1.72936e-10	-1.09025	3.79994e-05	-1.72936e-10	-0.894048	9.15045e-05	-1.72936e-10	-0.986667
46224846	chr1:46224846:C:T	1.60479e-09	-1.72936e-10	-1.3231	1.95999e-05	-1.72936e-10	-1.5561	5.23311e-05	-1.72936e-10	-1.54546
46225124	chr1:46225124:C:T	2.01634e-09	-1.72936e-10	-1.09481	3.31162e-05	-1.72936e-10	-1.0316	9.93633e-05	-1.72936e-10	-0.904272
46226100	chr1:46226100:C:T	1.24863e-09	-1.72936e-10	-1.57404	1.91485e-05	-1.72936e-10	-1.5794	5.09651e-05	-1.72936e-10	-1.57191
46226375	chr1:46226375:C:T	1.64265e-09	-1.72936e-10	-1.29978	2.15434e-05	-1.72936e-10	-1.46155	6.02845e-05	-1.72936e-10	-1.40398
46228269	chr1:46228269:T:C	1.66525e-09	-1.72936e-10	-1.28611	2.1734e-05	-1.72936e-10	-1.45274	6.09193e-05	-1.72936e-10	-1.3935
46228403	chr1:46228403:G:A	1.40129e-09	-1.72936e-10	-1.4587	2.51475e-05	-1.72936e-10	-1.30686	6.92852e-05	-1.72936e-10	-1.26482
46228843	chr1:46228843:A:G	1.61104e-09	-1.72936e-10	-1.31921	1.96174e-05	-1.72936e-10	-1.5552	5.23961e-05	-1.72936e-10	-1.54422
46228906	chr1:46228906:C:T	4.2799e-09	-1.72936e-10	-0.342161	5.76543e-05	-1.72936e-10	-0.477153	0.000172711	-1.72936e-10	-0.351438
46229029	chr1:46229029:G:T	2.58372e-08	2.63763	-1.1819	1.84891e-05	-0.104401	-1.51004	5.98929e-05	-0.119751	-1.29075
46229131	chr1:46229131:G:A	1.14457e-09	-1.66106	-5.64276e-10	1.58588e-05	-1.76789	-5.64276e-10	4.1888e-05	-1.76806	-5.64276e-10
46229142	chr1:46229142:G:C	1.66506e-09	-1.72936e-10	-1.28623	2.17323e-05	-1.72936e-10	-1.45282	6.09143e-05	-1.72936e-10	-1.39359
46229242	chr1:46229242:C:T	1.25017e-09	-1.72936e-10	-1.57281	1.91519e-05	-1.72936e-10	-1.57921	5.10413e-05	-1.72936e-10	-1.57042
46229349	chr1:46229349:G:A	1.30711e-09	-1.72936e-10	-1.52827	1.96819e-05	-1.72936e-10	-1.55192	5.16167e-05	-1.72936e-10	-1.55921
46230027	chr1:46230027:C:T	1.01839e-09	-1.77786	-5.64276e-10	1.8031e-05	-1.63952	-5.64276e-10	4.75017e-05	-1.64229	-5.64276e-10
46230374	chr1:46230374:G:A	1.63351e-09	-1.72936e-10	-1.30536	1.97091e-05	-1.72936e-10	-1.55054	5.26884e-05	-1.72936e-10	-1.53866
46230732	chr1:46230732:G:T	1.65878e-09	-1.72936e-10	-1.29001	2.16773e-05	-1.72936e-10	-1.45535	6.07121e-05	-1.72936e-10	-1.39691
46231002	chr1:46231002:T:C	2.16775e-10	-1.77656	-1.54843	3.91516e-06	-1.72349	-1.44328	9.9768e-06	-1.7226	-1.48019
46232022	chr1:46232022:C:T	1.65062e-09	-1.72936e-10	-1.29494	1.97724e-05	-1.72936e-10	-1.54733	5.28908e-05	-1.72936e-10	-1.53483
46232345	chr1:46232345:C:A	1.75023e-09	-1.23634	-5.64276e-10	7.33958e-05	-0.235752	-5.64276e-10	0.000197677	-0.216422	-5.64276e-10
46232623	chr1:46232623:G:C	1.64089e-09	-1.72936e-10	-1.30085	1.97342e-05	-1.72936e-10	-1.54926	5.2771e-05	-1.72936e-10	-1.53709
46232658	chr1:46232658:C:T	1.7327e-09	-1.72936e-10	-1.24641	2.01705e-05	-1.72936e-10	-1.5274	5.39848e-05	-1.72936e-10	-1.51435
46233016	chr1:46233016:A:G	1.20788e-09	-1.60722	-5.64276e-10	3.27816e-05	-1.04175	-5.64276e-10	8.70513e-05	-1.03656	-5.64276e-10
46233246	chr1:46233246:A:T	1.66246e-09	-1.72936e-10	-1.28779	1.98264e-05	-1.72936e-10	-1.5446	5.30643e-05	-1.72936e-10	-1.53155
46235382	chr1:46235382:G:T	1.65769e-09	-1.72936e-10	-1.29066	1.98038e-05	-1.72936e-10	-1.54574	5.29604e-05	-1.72936e-10	-1.53351
46235415	chr1:46235415:T:C	1.63642e-09	-1.72936e-10	-1.30358	1.97206e-05	-1.72936e-10	-1.54996	5.27321e-05	-1.72936e-10	-1.53783
46235614	chr1:46235614:T:C	2.93187e-09	0.644262	-1.36471	4.2481e-06	-1.50574	-1.5794	1.18175e-05	-1.516	-1.51748
46236599	chr1:46236599:T:G	2.29361e-10	-1.77813	-1.49041	3.40135e-06	-1.73638	-1.57107	9.08366e-06	-1.73546	-1.56112
46236800	chr1:46236800:A:AGTTGTT	1.66962e-09	-1.72936e-10	-1.28349	1.98605e-05	-1.72936e-10	-1.54288	5.31691e-05	-1.72936e-10	-1.52958
46237082	chr1:46237082:C:T	1.62833e-09	-1.72936e-10	-1.30854	1.96827e-05	-1.72936e-10	-1.55188	5.26398e-05	-1.72936e-10	-1.53958
46237635	chr1:46237635:T:C	2.25901e-10	-1.77648	-1.50727	3.41291e-06	-1.72833	-1.57572	9.09161e-06	-1.72733	-1.56837
46237738	chr1:46237738:A:G	1.67767e-09	-1.72936e-10	-1.27869	1.98936e-05	-1.72936e-10	-1.54122	5.32712e-05	-1.72936e-10	-1.52766
46238068	chr1:46238068:A:G	1.25442e-09	-1.72936e-10	-1.56942	1.97282e-05	-1.72936e-10	-1.54957	5.07432e-05	-1.72936e-10	-1.57628
46238362	chr1:46238362:T:C	2.21019e-09	-1.72936e-10	-1.00301	4.93631e-05	-1.72936e-10	-0.632415	7.57801e-05	-1.72936e-10	-1.17522
46239074	chr1:46239074:A:C	1.64413e-09	-1.72936e-10	-1.29888	1.97549e-05	-1.72936e-10	-1.54822	5.28445e-05	-1.72936e-10	-1.5357
46239410	chr1:46239410:C:T	1.70734e-09	-1.72936e-10	-1.26115	3.4625e-05	-1.72936e-10	-0.987041	6.14365e-05	-1.72936e-10	-1.38505
46239693	chr1:46239693:T:C	1.64345e-09	-1.72936e-10	-1.29929	1.97478e-05	-1.72936e-10	-1.54858	5.28262e-05	-1.72936e-10	-1.53605
46239694	chr1:46239694:T:C	1.6534e-09	-1.72936e-10	-1.29326	1.97925e-05	-1.72936e-10	-1.54632	5.29632e-05	-1.72936e-10	-1.53346
46239876	chr1:46239876:G:A	4.08196e-09	-1.72936e-10	-0.389513	4.69279e-05	-1.72936e-10	-0.683005	0.00014529	-1.72936e-10	-0.524321
46239995	chr1:46239995:C:T	1.70887e-09	-1.72936e-10	-1.26026	2.00233e-05	-1.72936e-10	-1.53472	5.36798e-05	-1.72936e-10	-1.52002
46240149	chr1:46240149:A:G	1.65199e-09	-1.72936e-10	-1.29411	1.97821e-05	-1.72936e-10	-1.54684	5.29319e-05	-1.72936e-10	-1.53405
46243017	chr1:46243017:C:T	1.3351e-09	-1.72936e-10	-1.50709	1.94114e-05	-1.72936e-10	-1.56576	5.0668e-05	-1.72936e-10	-1.57776
46243423	chr1:46243423:T:C	1.73339e-09	-1.72936e-10	-1.24601	2.01382e-05	-1.72936e-10	-1.529	5.40286e-05	-1.72936e-10	-1.51354
46243587	chr1:46243587:A:G	1.28727e-09	-1.72936e-10	-1.54356	1.97996e-05	-1.72936e-10	-1.54596	5.07563e-05	-1.72936e-10	-1.57602
46243794	chr1:46243794:A:G	1.52616e-09	-1.72936e-10	-1.37334	2.97239e-05	-1.72936e-10	-1.13967	5.21925e-05	-1.72936e-10	-1.54812
46244054	chr1:46244054:GACTAC:G	1.93302e-09	-1.72936e-10	-1.13701	3.71591e-05	-1.72936e-10	-0.916411	0.000100389	-1.72936e-10	-0.894005
46244160	chr1:46244160:T:G	1.50905e-09	-1.72936e-10	-1.38461	2.72752e-05	-1.72936e-10	-1.22564	7.21144e-05	-1.72936e-10	-1.2248
46244533	chr1:46244533:C:T	3.94557e-09	1.15595	-1.57944	7.0968e-06	-1.24528	-1.3267	1.47685e-05	-1.26408	-1.54648
46244662	chr1:46244662:A:G	1.68888e-09	-1.72936e-10	-1.27202	2.30495e-05	-1.72936e-10	-1.39397	5.74456e-05	-1.72936e-10	-1.45222
46245069	chr1:46245069:A:G	2.32192e-09	-1.72936e-10	-0.953697	3.49871e-05	-1.72936e-10	-0.976639	9.9986e-05	-1.72936e-10	-0.898025
46245218	chr1:46245218:T:C	2.1389e-09	-1.72936e-10	-1.0358	3.53906e-05	-1.72936e-10	-0.965172	0.000106119	-1.72936e-10	-0.838491
46246204	chr1:46246204:C:T	1.69585e-09	-1.72936e-10	-1.2679	1.99669e-05	-1.72936e-10	-1.53754	5.35045e-05	-1.72936e-10	-1.52329
46246969	chr1:46246969:C:CT	1.68319e-09	-1.72936e-10	-1.2754	1.99127e-05	-1.72936e-10	-1.54026	5.3336e-05	-1.72936e-10	-1.52644
46247021	chr1:46247021:T:C	1.66265e-09	-1.72936e-10	-1.28768	1.98291e-05	-1.72936e-10	-1.54447	5.30685e-05	-1.72936e-10	-1.53147
46247380	chr1:46247380:C:G	2.13406e-09	-1.72936e-10	-1.03806	2.79101e-05	-1.72936e-10	-1.20263	7.00011e-05	-1.72936e-10	-1.25454
46247806	chr1:46247806:T:G	1.82706e-09	-1.72936e-10	-1.19338	2.05842e-05	-1.72936e-10	-1.50709	5.53772e-05	-1.72936e-10	-1.48889
46247871	chr1:46247871:T:C	1.68121e-09	-1.72936e-10	-1.27658	1.99101e-05	-1.72936e-10	-1.54039	5.33207e-05	-1.72936e-10	-1.52673
46248009	chr1:46248009:C:T	1.72436e-09	-1.72936e-10	-1.25123	3.5102e-05	-1.72936e-10	-0.973359	6.19151e-05	-1.72936e-10	-1.37729
46248294	chr1:46248294:A:G	4.91602e-10	-1.28754	-1.21863	2.45924e-05	-0.274355	-1.05482	8.26518e-05	-0.231686	-0.856733
46248570	chr1:46248570:A:G	1.02148e-09	-1.77484	-5.64276e-10	1.73018e-05	-1.68081	-5.64276e-10	4.5615e-05	-1.68282	-5.64276e-10
46248904	chr1:46248904:T:C	1.67257e-09	-1.72936e-10	-1.28173	1.98724e-05	-1.72936e-10	-1.54229	5.32047e-05	-1.72936e-10	-1.52891
46249217	chr1:46249217:G:A	1.66705e-09	-1.72936e-10	-1.28503	1.9845e-05	-1.72936e-10	-1.54367	5.31245e-05	-1.72936e-10	-1.53042
46249422	chr1:46249422:T:C	1.6733e-09	-1.72936e-10	-1.28129	1.98759e-05	-1.72936e-10	-1.54211	5.32168e-05	-1.72936e-10	-1.52868
46249557	chr1:46249557:G:A	1.66962e-09	-1.72936e-10	-1.28349	1.98605e-05	-1.72936e-10	-1.54288	5.31691e-05	-1.72936e-10	-1.52958
46249611	chr1:46249611:G:A	7.12522e-09	-1.72936e-10	0.16755	0.000572854	-1.72936e-10	1.81901	0.000190981	-1.72936e-10	-0.250884
46250202	chr1:46250202:C:CA	2.25699e-10	-1.77858	-1.50606	3.37641e-06	-1.73926	-1.57555	8.99623e-06	-1.73837	-1.56788
46251370	chr1:46251370:T:C	1.66649e-09	-1.72936e-10	-1.28537	1.98465e-05	-1.72936e-10	-1.54359	5.31249e-05	-1.72936e-10	-1.53041
46252419	chr1:46252419:A:G	1.66388e-09	-1.72936e-10	-1.28694	1.98318e-05	-1.72936e-10	-1.54433	5.30835e-05	-1.72936e-10	-1.53119
46252702	chr1:46252702:C:G	1.28805e-09	-1.72936e-10	-1.54296	2.27767e-05	-1.72936e-10	-1.40588	6.11131e-05	-1.72936e-10	-1.39033
46252704	chr1:46252704:A:G	3.90994e-09	-1.72936e-10	-0.432568	4.4751e-05	-1.72936e-10	-0.730504	0.000148329	-1.72936e-10	-0.503621
46252983	chr1:46252983:G:A	1.15072e-09	-1.6557	-5.64276e-10	1.59143e-05	-1.7644	-5.64276e-10	4.20336e-05	-1.76459	-5.64276e-10
46253089	chr1:46253089:G:A	1.67114e-09	-1.72936e-10	-1.28259	1.98663e-05	-1.72936e-10	-1.54259	5.31657e-05	-1.72936e-10	-1.52964
46253245	chr1:46253245:T:C	4.48289e-09	1.28357	-1.5794	7.42662e-06	-1.18953	-1.33702	1.5542e-05	-1.20934	-1.55017
46253343	chr1:46253343:T:G	1.67023e-09	-1.72936e-10	-1.28313	1.98566e-05	-1.72936e-10	-1.54308	5.31624e-05	-1.72936e-10	-1.5297
46253489	chr1:46253489:C:T	1.6614e-09	-1.72936e-10	-1.28843	1.98198e-05	-1.72936e-10	-1.54494	5.30446e-05	-1.72936e-10	-1.53192
46254165	chr1:46254165:T:C	1.2893e-09	-1.72936e-10	-1.54199	1.94912e-05	-1.72936e-10	-1.56165	5.33841e-05	-1.72936e-10	-1.52554
46254451	chr1:46254451:T:G	3.833e-09	-0.452442	-5.64276e-10	3.06566e-05	-1.10877	-5.64276e-10	8.1591e-05	-1.10134	-5.64276e-10
46254732	chr1:46254732:G:A	1.60039e-09	-1.72936e-10	-1.32584	1.95815e-05	-1.72936e-10	-1.55703	5.22974e-05	-1.72936e-10	-1.54611
46254933	chr1:46254933:G:A	1.70363e-09	-1.72936e-10	-1.26333	2.00004e-05	-1.72936e-10	-1.53586	5.36081e-05	-1.72936e-10	-1.52136
46255230	chr1:46255230:A:G	1.66904e-09	-1.72936e-10	-1.28384	1.98532e-05	-1.72936e-10	-1.54325	5.31501e-05	-1.72936e-10	-1.52993
46255462	chr1:46255462:C:T	1.64602e-09	-1.72936e-10	-1.29773	1.97478e-05	-1.72936e-10	-1.54858	5.28299e-05	-1.72936e-10	-1.53598
46255483	chr1:46255483:T:C	1.59326e-09	-0.302674	-1.02763	3.42863e-06	-1.77099	-1.52847	1.10716e-05	-1.76681	-1.33186
46255656	chr1:46255656:A:G	1.70656e-09	-1.72936e-10	-1.26161	2.00116e-05	-1.72936e-10	-1.53531	5.36475e-05	-1.72936e-10	-1.52062
46255830	chr1:46255830:C:T	1.67097e-09	-1.72936e-10	-1.28269	1.98611e-05	-1.72936e-10	-1.54285	5.31741e-05	-1.72936e-10	-1.52948
46255831	chr1:46255831:A:G	1.28405e-09	-1.72936e-10	-1.54607	2.26202e-05	-1.72936e-10	-1.41278	6.06839e-05	-1.72936e-10	-1.39738
46256311	chr1:46256311:T:G	8.84867e-09	-1.72936e-10	0.384177	0.000196443	-1.72936e-10	0.748754	0.000475421	-1.72936e-10	0.661146
46256487	chr1:46256487:T:A	9.71419e-09	0.477497	-5.64276e-10	4.3888e-05	-0.749977	-5.64276e-10	0.000116048	-0.749051	-5.64276e-10
46256717	chr1:46256717:A:G	1.82356e-09	0.377235	-1.57253	6.57047e-06	-1.21449	-1.43454	1.48312e-05	-1.23497	-1.57135
46256947	chr1:46256947:C:G	1.96104e-09	-1.72936e-10	-1.12262	2.44209e-05	-1.72936e-10	-1.33618	6.94716e-05	-1.72936e-10	-1.26214
46257267	chr1:46257267:T:C	4.55309e-10	-1.06534	-1.51753	4.07721e-06	-1.55256	-1.57365	1.1661e-05	-1.52262	-1.52419
46257825	chr1:46257825:C:G	8.49743e-09	0.343673	-5.64276e-10	0.00040341	1.46833	-5.64276e-10	0.00111423	1.51287	-5.64276e-10
46257960	chr1:46257960:T:G	1.66962e-09	-1.72936e-10	-1.28349	1.98605e-05	-1.72936e-10	-1.54288	5.31691e-05	-1.72936e-10	-1.52958
46258437	chr1:46258437:GT:G	1.86962e-09	-1.72936e-10	-1.17035	3.5949e-05	-1.72936e-10	-0.949518	9.66885e-05	-1.72936e-10	-0.931561
46258440	chr1:46258440:C:G	1.53186e-09	-1.72936e-10	-1.36961	2.64982e-05	-1.72936e-10	-1.25454	8.05716e-05	-1.72936e-10	-1.11391
46259073	chr1:46259073:G:A	1.71733e-09	-1.72936e-10	-1.25532	2.00588e-05	-1.72936e-10	-1.53295	5.37827e-05	-1.72936e-10	-1.5181
46259320	chr1:46259320:G:A	1.27831e-09	-1.55055	-5.64276e-10	1.65829e-05	-1.72324	-5.64276e-10	4.39485e-05	-1.72004	-5.64276e-10
46259632	chr1:46259632:T:C	1.67577e-09	-1.72936e-10	-1.27982	1.98849e-05	-1.72936e-10	-1.54166	5.32468e-05	-1.72936e-10	-1.52812
46259725	chr1:46259725:G:A	2.32957e-10	-1.77901	-1.47398	3.39803e-06	-1.74296	-1.56546	9.09581e-06	-1.74212	-1.55312
46259943	chr1:46259943:G:A	1.8719e-09	-1.72936e-10	-1.16914	3.60048e-05	-1.72936e-10	-0.947965	9.68387e-05	-1.72936e-10	-0.930009
46260269	chr1:46260269:G:A	1.25644e-09	-1.3619	-0.205904	7.53456e-05	0.105903	-0.315436	0.000151699	0.144161	-0.625318
46260316	chr1:46260316:CAGG:C	1.66962e-09	-1.72936e-10	-1.28349	1.98605e-05	-1.72936e-10	-1.54288	5.31691e-05	-1.72936e-10	-1.52958
46260360	chr1:46260360:T:G	1.73862e-09	-1.72936e-10	-1.243	2.3584e-05	-1.72936e-10	-1.37105	5.85723e-05	-1.72936e-10	-1.43279
46260385	chr1:46260385:A:C	1.26369e-09	-1.34557	-0.216481	7.71773e-05	0.140339	-0.325852	0.000155694	0.178947	-0.63411
46260410	chr1:46260410:C:T	1.64819e-09	-1.72936e-10	-1.29641	1.97697e-05	-1.72936e-10	-1.54747	5.28903e-05	-1.72936e-10	-1.53484
46260483	chr1:46260483:C:T	1.86962e-09	-1.72936e-10	-1.17035	3.5949e-05	-1.72936e-10	-0.949518	9.66885e-05	-1.72936e-10	-0.931561
46261202	chr1:46261202:TTG:T	1.6541e-09	-1.72936e-10	-1.29283	3.09929e-05	-1.72936e-10	-1.09786	8.24063e-05	-1.72936e-10	-1.09139
46261632	chr1:46261632:C:T	6.8637e-10	-1.63182	-0.540609	1.17308e-05	-1.74969	-0.319707	2.39685e-05	-1.75545	-0.570866
46261697	chr1:46261697:T:C	1.27312e-09	-1.72936e-10	-1.55462	2.00367e-05	-1.72936e-10	-1.53405	5.2481e-05	-1.72936e-10	-1.5426
46262267	chr1:46262267:C:T	2.12376e-10	-1.7687	-1.57679	3.47463e-06	-1.77372	-1.51241	8.93141e-06	-1.77345	-1.54003
46263241	chr1:46263241:A:G	2.70213e-10	-1.67811	-1.42653	5.61343e-06	-1.25509	-1.55137	1.57413e-05	-1.17316	-1.57361
46263431	chr1:46263431:A:G	1.66962e-09	-1.72936e-10	-1.28349	1.98605e-05	-1.72936e-10	-1.54288	5.31691e-05	-1.72936e-10	-1.52958
46263985	chr1:46263985:T:C	1.66632e-09	-1.72936e-10	-1.28547	1.98465e-05	-1.72936e-10	-1.54359	5.31263e-05	-1.72936e-10	-1.53038
46264011	chr1:46264011:A:G	1.66857e-09	-1.72936e-10	-1.28412	1.98556e-05	-1.72936e-10	-1.54313	5.31544e-05	-1.72936e-10	-1.52986
46264500	chr1:46264500:G:A	2.34149e-10	-1.77932	-1.46857	3.39041e-06	-1.74719	-1.56348	9.084e-06	-1.7464	-1.55014
46264549	chr1:46264549:A:T	1.67253e-09	-1.72936e-10	-1.28175	1.9872e-05	-1.72936e-10	-1.5423	5.32059e-05	-1.72936e-10	-1.52889
46264726	chr1:46264726:G:A	2.52013e-10	-1.64909	-1.52527	3.97628e-06	-1.67006	-1.48121	1.00383e-05	-1.66557	-1.53108
46265181	chr1:46265181:T:A	2.60777e-09	0.740975	-1.57857	5.18112e-06	-1.44218	-1.44441	1.21539e-05	-1.45686	-1.54855
46265204	chr1:46265204:C:T	2.75799e-09	-1.72936e-10	-0.781587	3.65122e-05	-1.72936e-10	-0.933971	0.000103196	-1.72936e-10	-0.866421
46265519	chr1:46265519:T:C	1.64784e-09	-1.72936e-10	-1.29662	1.97704e-05	-1.72936e-10	-1.54743	5.28848e-05	-1.72936e-10	-1.53494
46265534	chr1:46265534:A:G	1.66797e-09	-1.72936e-10	-1.28449	1.98479e-05	-1.72936e-10	-1.54352	5.31328e-05	-1.72936e-10	-1.53026
46265657	chr1:46265657:C:A	1.67504e-09	-1.72936e-10	-1.28026	1.98834e-05	-1.72936e-10	-1.54173	5.32403e-05	-1.72936e-10	-1.52824
46266022	chr1:46266022:C:T	5.03309e-09	1.37315	-1.5532	6.58503e-06	-1.12611	-1.52071	1.6096e-05	-1.14535	-1.57914
46266051	chr1:46266051:G:C	1.66962e-09	-1.72936e-10	-1.28349	1.98605e-05	-1.72936e-10	-1.54288	5.31691e-05	-1.72936e-10	-1.52958
46266504	chr1:46266504:C:T	1.68378e-09	-1.72936e-10	-1.27505	1.99204e-05	-1.72936e-10	-1.53987	5.33559e-05	-1.72936e-10	-1.52607
46267256	chr1:46267256:G:T	6.87235e-09	-1.72936e-10	0.131415	0.000545426	-1.72936e-10	1.76995	0.00018542	-1.72936e-10	-0.280434
46267267	chr1:46267267:C:T	1.67167e-09	-1.72936e-10	-1.28227	1.98693e-05	-1.72936e-10	-1.54244	5.3196e-05	-1.72936e-10	-1.52907
46267276	chr1:46267276:C:G	3.58348e-10	-1.24851	-1.57383	3.90714e-06	-1.65927	-1.50955	9.91399e-06	-1.64482	-1.56429
46267687	chr1:46267687:G:A	1.70683e-09	-1.72936e-10	-1.26145	2.00201e-05	-1.72936e-10	-1.53488	5.36649e-05	-1.72936e-10	-1.5203
46268058	chr1:46268058:GA:G	1.96152e-09	-1.72936e-10	-1.12237	2.44248e-05	-1.72936e-10	-1.33602	6.9486e-05	-1.72936e-10	-1.26193
46268174	chr1:46268174:C:T	2.09845e-10	-1.77805	-1.57942	3.43514e-06	-1.75953	-1.53804	8.89097e-06	-1.75902	-1.559
46268311	chr1:46268311:C:T	1.67155e-09	-1.72936e-10	-1.28234	1.98679e-05	-1.72936e-10	-1.54251	5.31922e-05	-1.72936e-10	-1.52914
46268669	chr1:46268669:C:CATT	1.66962e-09	-1.72936e-10	-1.28349	1.98605e-05	-1.72936e-10	-1.54288	5.31691e-05	-1.72936e-10	-1.52958
46269120	chr1:46269120:C:T	3.94438e-09	1.15526	-1.57906	6.88216e-06	-1.25431	-1.34838	1.45268e-05	-1.27309	-1.55398
46269268	chr1:46269268:A:G	1.67655e-09	-1.72936e-10	-1.27935	1.98988e-05	-1.72936e-10	-1.54096	5.32638e-05	-1.72936e-10	-1.5278
46269440	chr1:46269440:TG:T	1.36691e-09	-1.72936e-10	-1.48354	2.10102e-05	-1.72936e-10	-1.48661	5.22389e-05	-1.72936e-10	-1.54723
46271024	chr1:46271024:T:C	1.69364e-09	-1.72936e-10	-1.26921	1.99575e-05	-1.72936e-10	-1.53801	5.34752e-05	-1.72936e-10	-1.52384
46272634	chr1:46272634:G:A	1.86962e-09	-1.72936e-10	-1.17035	3.5949e-05	-1.72936e-10	-0.949518	9.66885e-05	-1.72936e-10	-0.931561
46272635	chr1:46272635:G:T	2.07741e-09	-1.72936e-10	-1.06497	4.09655e-05	-1.72936e-10	-0.818887	0.000110135	-1.72936e-10	-0.801351
46273228	chr1:46273228:T:C	1.6689e-09	-1.72936e-10	-1.28393	1.98536e-05	-1.72936e-10	-1.54323	5.31988e-05	-1.72936e-10	-1.52902
46274067	chr1:46274067:T:A	1.61958e-09	-1.72936e-10	-1.31392	2.46735e-05	-1.72936e-10	-1.32589	5.93416e-05	-1.72936e-10	-1.41974
46274142	chr1:46274142:T:C	2.79505e-09	-1.72936e-10	-0.768239	6.37403e-05	-1.72936e-10	-0.376802	9.18141e-05	-1.72936e-10	-0.98329
46275078	chr1:46275078:T:C	1.62115e-09	-1.72936e-10	-1.31296	1.96625e-05	-1.72936e-10	-1.5529	5.25874e-05	-1.72936e-10	-1.54058
46275539	chr1:46275539:A:G	2.38494e-10	-1.67281	-1.55669	4.37122e-06	-1.50361	-1.55297	1.1728e-05	-1.50009	-1.54099
46275567	chr1:46275567:C:T	1.49305e-09	-1.72936e-10	-1.39527	2.68845e-05	-1.72936e-10	-1.24007	7.10455e-05	-1.72936e-10	-1.23974
46275793	chr1:46275793:A:G	1.55274e-09	-1.72936e-10	-1.35607	1.94237e-05	-1.72936e-10	-1.56512	5.17909e-05	-1.72936e-10	-1.55584
46276437	chr1:46276437:C:T	1.71848e-09	-1.72936e-10	-1.25465	2.00733e-05	-1.72936e-10	-1.53223	5.38602e-05	-1.72936e-10	-1.51666
46276589	chr1:46276589:G:T	7.44942e-10	-1.51619	-0.574348	2.90573e-05	-0.508824	-0.653523	6.14852e-05	-0.479054	-0.905205
46276889	chr1:46276889:T:C	1.66956e-09	-1.72936e-10	-1.28353	1.98562e-05	-1.72936e-10	-1.5431	5.32053e-05	-1.72936e-10	-1.5289
46277153	chr1:46277153:C:G	1.52156e-09	-1.72936e-10	-1.37635	2.75776e-05	-1.72936e-10	-1.21461	7.2879e-05	-1.72936e-10	-1.21426
46277280	chr1:46277280:G:C	2.89574e-10	-1.61409	-1.42135	7.31736e-06	-1.51365	-1.02771	1.63881e-05	-1.4562	-1.25029
46278228	chr1:46278228:C:T	4.79088e-10	-1.55494	-0.977024	1.91731e-05	-0.595465	-0.982644	4.28143e-05	-0.566819	-1.17937
46279823	chr1:46279823:T:C	1.67382e-09	-1.72936e-10	-1.28098	1.98741e-05	-1.72936e-10	-1.5422	5.3263e-05	-1.72936e-10	-1.52781
46280492	chr1:46280492:C:T	4.94499e-10	-1.51181	-0.988494	2.07176e-05	-0.506199	-0.994434	4.64771e-05	-0.476397	-1.1877
46280966	chr1:46280966:A:G	3.1913e-09	-1.72936e-10	-0.635662	6.7146e-05	-1.72936e-10	-0.324749	0.000110697	-1.72936e-10	-0.796255
46280972	chr1:46280972:T:C	1.24262e-09	-1.72936e-10	-1.57887	1.97527e-05	-1.72936e-10	-1.54833	5.12801e-05	-1.72936e-10	-1.56575
46280976	chr1:46280976:T:C	2.02277e-09	-1.72936e-10	-1.09162	3.32343e-05	-1.72936e-10	-1.02804	9.92585e-05	-1.72936e-10	-0.905328
46281629	chr1:46281629:T:C	2.51063e-10	-1.61041	-1.56773	5.12079e-06	-1.51332	-1.38499	1.22779e-05	-1.45566	-1.53959
46281690	chr1:46281690:G:A	1.66466e-09	-1.72936e-10	-1.28647	1.98346e-05	-1.72936e-10	-1.54419	5.30923e-05	-1.72936e-10	-1.53102
46282212	chr1:46282212:G:A	1.67251e-09	-1.72936e-10	-1.28176	1.98727e-05	-1.72936e-10	-1.54227	5.32067e-05	-1.72936e-10	-1.52887
46283561	chr1:46283561:A:C	1.67091e-09	-1.72936e-10	-1.28272	1.98659e-05	-1.72936e-10	-1.54262	5.31861e-05	-1.72936e-10	-1.52926
46283714	chr1:46283714:T:C	6.91868e-09	-1.72936e-10	0.138134	0.000611035	-1.72936e-10	1.88354	0.000191323	-1.72936e-10	-0.249093
46284430	chr1:46284430:T:C	1.50704e-09	-1.72936e-10	-1.38595	2.72243e-05	-1.72936e-10	-1.22751	7.19454e-05	-1.72936e-10	-1.22715
46284517	chr1:46284517:G:A	1.67332e-09	-1.72936e-10	-1.28128	1.98762e-05	-1.72936e-10	-1.54209	5.32178e-05	-1.72936e-10	-1.52866
46285269	chr1:46285269:C:T	2.1075e-09	-1.72936e-10	-1.05059	4.23453e-05	-1.72936e-10	-0.785762	7.22662e-05	-1.72936e-10	-1.2227
46285312	chr1:46285312:G:A	1.70954e-09	-1.72936e-10	-1.25986	2.00321e-05	-1.72936e-10	-1.53428	5.37016e-05	-1.72936e-10	-1.51961
46286815	chr1:46286815:T:C	2.21315e-10	-1.7496	-1.55466	5.69028e-06	-1.32911	-1.46374	1.43804e-05	-1.32443	-1.51276
46287355	chr1:46287355:G:A	2.29303e-09	0.612817	-1.57903	4.90384e-06	-1.50693	-1.43467	1.14567e-05	-1.51978	-1.5447
46287569	chr1:46287569:C:T	1.80807e-09	-1.72936e-10	-1.20383	3.44735e-05	-1.72936e-10	-0.991427	9.2611e-05	-1.72936e-10	-0.974647
46288092	chr1:46288092:C:G	1.22961e-09	-1.58939	-5.64276e-10	1.638e-05	-1.73555	-5.64276e-10	4.32597e-05	-1.73583	-5.64276e-10
46288814	chr1:46288814:G:A	2.9962e-09	0.880652	-1.5794	6.18075e-06	-1.39099	-1.31919	1.28344e-05	-1.40674	-1.54419
46288831	chr1:46288831:T:C	1.66621e-09	-1.72936e-10	-1.28554	1.98424e-05	-1.72936e-10	-1.5438	5.31107e-05	-1.72936e-10	-1.53068
46289043	chr1:46289043:T:C	1.80618e-09	-1.72936e-10	-1.20488	2.05277e-05	-1.72936e-10	-1.50984	5.50457e-05	-1.72936e-10	-1.49489
46289433	chr1:46289433:CAA:C	2.76616e-10	-1.77732	-1.3039	5.80114e-06	-1.70318	-1.07038	1.06698e-05	-1.71665	-1.41898
46290128	chr1:46290128:C:T	2.38919e-10	-1.77403	-1.45369	3.33024e-06	-1.77007	-1.5585	8.94151e-06	-1.76965	-1.5427
46290531	chr1:46290531:C:T	1.70977e-09	-1.72936e-10	-1.25973	2.00321e-05	-1.72936e-10	-1.53428	5.3697e-05	-1.72936e-10	-1.5197
46291691	chr1:46291691:C:T	4.2584e-09	-1.72936e-10	-0.347196	6.12759e-05	-1.72936e-10	-0.416233	0.000136445	-1.72936e-10	-0.587135
46291811	chr1:46291811:C:T	1.7512e-09	-1.72936e-10	-1.23579	2.01988e-05	-1.72936e-10	-1.52599	5.42169e-05	-1.72936e-10	-1.51006
46291870	chr1:46291870:G:A	2.35233e-10	-1.66945	-1.57382	5.77137e-06	-1.42478	-1.35393	1.37171e-05	-1.35874	-1.52567
46292588	chr1:46292588:T:C	2.30266e-09	-1.72936e-10	-0.962026	4.85091e-05	-1.72936e-10	-0.649868	7.84633e-05	-1.72936e-10	-1.14042
46292778	chr1:46292778:G:A	1.7417e-09	-1.72936e-10	-1.24123	2.36518e-05	-1.72936e-10	-1.36818	5.87312e-05	-1.72936e-10	-1.43009
46292923	chr1:46292923:C:T	1.61776e-09	-1.72936e-10	-1.31505	1.96533e-05	-1.72936e-10	-1.55337	5.2535e-05	-1.72936e-10	-1.54158
46293228	chr1:46293228:G:C	1.67586e-09	-1.72936e-10	-1.27976	1.98814e-05	-1.72936e-10	-1.54183	5.32507e-05	-1.72936e-10	-1.52804
46293246	chr1:46293246:TTTAG:T	1.66305e-09	-1.72936e-10	-1.28744	3.3372e-05	-1.72936e-10	-1.0239	6.02084e-05	-1.72936e-10	-1.40524
46293275	chr1:46293275:A:AG	2.41301e-10	-1.67411	-1.54369	4.46733e-06	-1.50504	-1.52978	1.19845e-05	-1.50169	-1.51776
46293334	chr1:46293334:C:T	3.80039e-09	-1.72936e-10	-0.460987	5.4947e-05	-1.72936e-10	-0.52525	0.000123396	-1.72936e-10	-0.687654
46293873	chr1:46293873:G:A	4.15614e-10	-1.41948	-1.25461	1.85119e-05	-0.513689	-1.09952	6.16607e-05	-0.47432	-0.90709
46294170	chr1:46294170:G:A	1.68245e-09	-1.72936e-10	-1.27584	1.99026e-05	-1.72936e-10	-1.54077	5.32877e-05	-1.72936e-10	-1.52735
46294397	chr1:46294397:C:T	1.57578e-09	-1.72936e-10	-1.34134	2.89238e-05	-1.72936e-10	-1.16695	7.65021e-05	-1.72936e-10	-1.16574
46294399	chr1:46294399:C:T	1.68686e-09	-1.72936e-10	-1.27322	1.9924e-05	-1.72936e-10	-1.53969	5.33697e-05	-1.72936e-10	-1.52581
46294462	chr1:46294462:T:C	1.2567e-09	-1.72936e-10	-1.5676	1.99395e-05	-1.72936e-10	-1.53892	5.0865e-05	-1.72936e-10	-1.57388
46294494	chr1:46294494:C:T	4.34843e-09	-0.326275	-5.64276e-10	4.58719e-05	-0.705765	-5.64276e-10	0.000121907	-0.699798	-5.64276e-10
46294559	chr1:46294559:C:T	1.71898e-09	-1.72936e-10	-1.25436	2.00747e-05	-1.72936e-10	-1.53216	5.3819e-05	-1.72936e-10	-1.51743
46294983	chr1:46294983:G:A	1.70774e-09	-1.72936e-10	-1.26092	2.00251e-05	-1.72936e-10	-1.53463	5.3674e-05	-1.72936e-10	-1.52013
46295712	chr1:46295712:C:T	1.96042e-09	-1.72936e-10	-1.12293	2.44149e-05	-1.72936e-10	-1.33643	6.94529e-05	-1.72936e-10	-1.26241
46295717	chr1:46295717:G:A	2.14266e-10	-1.77928	-1.55735	3.49744e-06	-1.73974	-1.53985	9.32064e-06	-1.73923	-1.53159
46295824	chr1:46295824:T:C	5.4082e-09	1.43223	-1.54041	6.66115e-06	-1.09815	-1.53718	1.65482e-05	-1.11774	-1.57904
46295845	chr1:46295845:G:A	3.91109e-07	4.1729	-5.64276e-10	0.000291322	1.14281	-5.64276e-10	0.000770809	1.14439	-5.64276e-10
46296011	chr1:46296011:T:C	1.71827e-09	-1.72936e-10	-1.25477	2.00717e-05	-1.72936e-10	-1.53231	5.38174e-05	-1.72936e-10	-1.51746
46296240	chr1:46296240:C:T	1.89194e-09	-1.72936e-10	-1.15849	2.50828e-05	-1.72936e-10	-1.30944	6.17626e-05	-1.72936e-10	-1.37976
46297372	chr1:46297372:T:C	1.70911e-09	-1.72936e-10	-1.26012	2.00304e-05	-1.72936e-10	-1.53437	5.36901e-05	-1.72936e-10	-1.51983
46297463	chr1:46297463:T:C	1.71486e-09	-1.72936e-10	-1.25676	2.00549e-05	-1.72936e-10	-1.53314	5.37655e-05	-1.72936e-10	-1.51842
46297871	chr1:46297871:C:T	1.70774e-09	-1.72936e-10	-1.26092	2.00251e-05	-1.72936e-10	-1.53463	5.3674e-05	-1.72936e-10	-1.52013
46297918	chr1:46297918:G:C	1.70774e-09	-1.72936e-10	-1.26092	2.00251e-05	-1.72936e-10	-1.53463	5.3674e-05	-1.72936e-10	-1.52013
46298588	chr1:46298588:A:T	1.68801e-09	-1.72936e-10	-1.27254	1.9934e-05	-1.72936e-10	-1.53919	5.33972e-05	-1.72936e-10	-1.5253
46298957	chr1:46298957:TCTTTC:T	1.70774e-09	-1.72936e-10	-1.26092	2.00251e-05	-1.72936e-10	-1.53463	5.3674e-05	-1.72936e-10	-1.52013
46299483	chr1:46299483:G:C	1.43317e-09	-1.4362	-5.64276e-10	5.60789e-05	-0.504858	-5.64276e-10	0.00015415	-0.465132	-5.64276e-10
46299552	chr1:46299552:C:T	1.70212e-09	-1.72936e-10	-1.26421	1.99997e-05	-1.72936e-10	-1.5359	5.3597e-05	-1.72936e-10	-1.52156
46299624	chr1:46299624:A:C	1.70385e-09	-1.72936e-10	-1.2632	2.00049e-05	-1.72936e-10	-1.53564	5.36148e-05	-1.72936e-10	-1.52123
46300301	chr1:46300301:C:T	1.25296e-09	-1.72936e-10	-1.57059	2.0475e-05	-1.72936e-10	-1.51241	5.25277e-05	-1.72936e-10	-1.54172
46300490	chr1:46300490:T:C	1.7012e-09	-1.72936e-10	-1.26476	1.99973e-05	-1.72936e-10	-1.53602	5.35822e-05	-1.72936e-10	-1.52184
46301099	chr1:46301099:G:A	1.38462e-09	-1.72936e-10	-1.47067	2.43366e-05	-1.72936e-10	-1.33964	6.29947e-05	-1.72936e-10	-1.36
46301455	chr1:46301455:TCTC:T	1.23127e-09	-1.58804	-5.64276e-10	3.56268e-05	-0.958521	-5.64276e-10	0.000123653	-0.685573	-5.64276e-10
46301504	chr1:46301504:G:A	2.92482e-10	-1.59367	-1.43177	6.38992e-06	-1.35784	-1.31906	1.53299e-05	-1.35644	-1.41682
46302180	chr1:46302180:C:A	1.87629e-09	-1.72936e-10	-1.16679	3.5813e-05	-1.72936e-10	-0.953306	9.66046e-05	-1.72936e-10	-0.932429
46302487	chr1:46302487:C:G	1.82946e-08	1.11051	-5.64276e-10	0.000157349	0.526845	-5.64276e-10	0.000421572	0.540934	-5.64276e-10
46302736	chr1:46302736:T:C	5.25655e-09	1.35921	-1.49583	6.10068e-06	-1.16517	-1.55805	1.56237e-05	-1.18324	-1.57103
46302986	chr1:46302986:T:G	1.68221e-09	-1.72936e-10	-1.27598	1.99113e-05	-1.72936e-10	-1.54033	5.33258e-05	-1.72936e-10	-1.52664
46304192	chr1:46304192:C:T	2.04889e-09	-1.72936e-10	-1.07879	2.49578e-05	-1.72936e-10	-1.31443	6.16357e-05	-1.72936e-10	-1.38181
46304331	chr1:46304331:G:A	1.70838e-09	-1.72936e-10	-1.26054	2.00223e-05	-1.72936e-10	-1.53477	5.36704e-05	-1.72936e-10	-1.52019
46304502	chr1:46304502:C:T	1.65793e-09	-1.72936e-10	-1.29052	1.98061e-05	-1.72936e-10	-1.54563	5.3009e-05	-1.72936e-10	-1.53259
46305950	chr1:46305950:C:T	5.57917e-09	-0.0770511	-5.64276e-10	0.000124898	0.295879	-5.64276e-10	0.000339595	0.3247	-5.64276e-10
46306359	chr1:46306359:T:C	8.91623e-10	-1.44557	-0.465228	3.7284e-05	-0.362698	-0.550355	7.78079e-05	-0.331306	-0.817507
46306507	chr1:46306507:G:A	2.18534e-10	-1.76418	-1.55273	3.39985e-06	-1.77459	-1.5333	9.05325e-06	-1.77443	-1.5255
46307070	chr1:46307070:C:T	2.06136e-09	-1.72936e-10	-1.07272	2.7147e-05	-1.72936e-10	-1.23035	6.82325e-05	-1.72936e-10	-1.28013
46308332	chr1:46308332:G:A	1.67322e-09	-1.72936e-10	-1.28134	1.98715e-05	-1.72936e-10	-1.54233	5.32019e-05	-1.72936e-10	-1.52896
46308855	chr1:46308855:G:A	1.77773e-09	-1.72936e-10	-1.22075	3.65037e-05	-1.72936e-10	-0.934204	6.34694e-05	-1.72936e-10	-1.3525
46309111	chr1:46309111:A:G	1.92115e-09	-1.20336	0.0601952	6.0958e-05	-0.458943	0.0375091	0.000129354	-0.432813	-0.207692
46311081	chr1:46311081:A:T	2.27647e-10	-1.69955	-1.5765	3.52305e-06	-1.74099	-1.5313	8.9893e-06	-1.74006	-1.56696
46311308	chr1:46311308:T:C	1.30498e-09	-1.72936e-10	-1.5299	2.35697e-05	-1.72936e-10	-1.37166	5.86309e-05	-1.72936e-10	-1.43179
46311924	chr1:46311924:C:T	2.46259e-09	-1.72936e-10	-0.894877	4.08058e-05	-1.72936e-10	-0.822794	0.000106093	-1.72936e-10	-0.838742
46312109	chr1:46312109:A:T	1.72827e-09	-1.72936e-10	-1.24897	1.99824e-05	-1.72936e-10	-1.53677	5.35202e-05	-1.72936e-10	-1.523
46312150	chr1:46312150:C:T	1.73995e-09	-1.24223	-5.64276e-10	2.08455e-05	-1.49448	-5.64276e-10	5.52578e-05	-1.49105	-5.64276e-10
46312451	chr1:46312451:G:A	5.62574e-10	-1.47132	-0.900005	2.3272e-05	-0.421904	-0.962464	5.17943e-05	-0.391304	-1.16447
46313049	chr1:46313049:G:C	1.69305e-09	-1.72936e-10	-1.26956	2.13844e-05	-1.72936e-10	-1.46896	5.39184e-05	-1.72936e-10	-1.51558
46313232	chr1:46313232:T:C	1.75197e-09	-1.72936e-10	-1.23535	2.02379e-05	-1.72936e-10	-1.52406	5.4321e-05	-1.72936e-10	-1.50814
46313702	chr1:46313702:A:T	1.80075e-09	-1.72936e-10	-1.20789	2.0491e-05	-1.72936e-10	-1.51163	5.49372e-05	-1.72936e-10	-1.49687
46313842	chr1:46313842:A:G	1.76819e-09	-1.22613	-5.64276e-10	2.06278e-05	-1.50498	-5.64276e-10	5.61986e-05	-1.47416	-5.64276e-10
46314092	chr1:46314092:C:T	4.35421e-10	-1.11596	-1.51158	4.55282e-06	-1.67378	-1.3421	1.05264e-05	-1.65509	-1.49408
46314114	chr1:46314114:G:A	3.22887e-09	0.95036	-1.57432	5.89505e-06	-1.36412	-1.39339	1.28768e-05	-1.38039	-1.56723
46314335	chr1:46314335:C:A	1.89425e-09	-1.25193	0.0946589	5.87826e-05	-0.529596	0.0718226	0.000124239	-0.504012	-0.176833
46314613	chr1:46314613:C:T	2.62688e-10	-1.55943	-1.57344	4.99288e-06	-1.56947	-1.35414	1.17013e-05	-1.51799	-1.52537
46314668	chr1:46314668:C:T	1.24537e-09	-1.72936e-10	-1.57666	1.95883e-05	-1.72936e-10	-1.55668	5.06349e-05	-1.72936e-10	-1.57841
46314839	chr1:46314839:T:TA	3.60469e-09	1.02326	-1.53712	8.21391e-06	-1.32672	-1.09907	1.52351e-05	-1.34359	-1.43587
46315930	chr1:46315930:G:T	2.46084e-09	0.6821	-1.57769	4.93372e-06	-1.48419	-1.45134	1.16239e-05	-1.4976	-1.55239
46316056	chr1:46316056:C:T	4.13836e-08	1.92679	-5.64276e-10	0.000105061	0.122923	-5.64276e-10	0.000277749	0.123662	-5.64276e-10
46316520	chr1:46316520:A:G	2.43114e-10	-1.77822	-1.43209	3.47767e-06	-1.73716	-1.54809	9.36218e-06	-1.73624	-1.53013
46317227	chr1:46317227:C:T	1.87267e-09	-1.72936e-10	-1.16873	2.48965e-05	-1.72936e-10	-1.31689	6.13414e-05	-1.72936e-10	-1.3866
46318090	chr1:46318090:T:C	2.47158e-08	1.41135	-5.64276e-10	6.63123e-05	-0.337243	-5.64276e-10	0.000183888	-0.28873	-5.64276e-10
46318371	chr1:46318371:G:A	1.47759e-09	-1.72936e-10	-1.40568	3.02439e-05	-1.72936e-10	-1.12232	5.14414e-05	-1.72936e-10	-1.56261
46318626	chr1:46318626:A:G	1.1344e-08	0.729718	-0.0971156	3.56981e-05	-0.734257	-0.222262	8.2683e-05	-0.701949	-0.386093
46318750	chr1:46318750:C:G	2.09895e-10	-1.77931	-1.57793	3.42312e-06	-1.75122	-1.54984	8.89014e-06	-1.75062	-1.56749
46318849	chr1:46318849:GCAAAACCTCTCTAAAATTAGGTGGGTGTGGTGGTGGGTACCTGTATCCCAGCTACTCGGGAGGCTGAGGCACAAGAATGGCTTGAA:G	1.03892e-09	-1.75791	-5.64276e-10	1.95578e-05	-1.55824	-5.64276e-10	5.14789e-05	-1.56188	-5.64276e-10
46320188	chr1:46320188:T:TATTCACATG	2.36308e-10	-1.77634	-1.46237	3.4618e-06	-1.72816	-1.56167	9.28831e-06	-1.72716	-1.54714
46320662	chr1:46320662:G:A	7.72084e-07	4.853	-5.64276e-10	0.000470812	1.62284	-5.64276e-10	0.00124555	1.62428	-5.64276e-10
46320679	chr1:46320679:G:A	5.4648e-09	1.4695	-1.56727	7.13923e-06	-1.07237	-1.49365	1.70438e-05	-1.09234	-1.57493
46320738	chr1:46320738:A:G	1.43383e-09	-1.72936e-10	-1.43574	2.54658e-05	-1.72936e-10	-1.29428	6.72473e-05	-1.72936e-10	-1.29468
46320787	chr1:46320787:C:A	2.1687e-09	-1.02196	-5.64276e-10	2.83876e-05	-1.18567	-5.64276e-10	7.5964e-05	-1.1728	-5.64276e-10
46320796	chr1:46320796:G:A	3.34615e-09	-0.58828	-5.64276e-10	4.06253e-05	-0.827227	-5.64276e-10	0.000108981	-0.81188	-5.64276e-10
46321082	chr1:46321082:A:G	1.35883e-09	-1.72936e-10	-1.48947	2.0861e-05	-1.72936e-10	-1.49374	5.20732e-05	-1.72936e-10	-1.5504
46321202	chr1:46321202:A:G	2.7743e-09	0.80047	-1.57616	5.66348e-06	-1.41644	-1.38114	1.22693e-05	-1.43165	-1.5643
46321227	chr1:46321227:AAC:A	1.70604e-09	-1.72936e-10	-1.26191	2.00121e-05	-1.72936e-10	-1.53528	5.36385e-05	-1.72936e-10	-1.52079
46321267	chr1:46321267:A:G	1.88181e-09	-1.72936e-10	-1.16386	2.49944e-05	-1.72936e-10	-1.31297	6.15462e-05	-1.72936e-10	-1.38327
46321783	chr1:46321783:A:G	7.37671e-10	-1.41088	-0.689469	3.25186e-05	-0.286607	-0.7632	7.00393e-05	-0.254337	-0.999662
46321870	chr1:46321870:T:C	1.29652e-09	-1.72936e-10	-1.53641	1.96639e-05	-1.72936e-10	-1.55283	5.16157e-05	-1.72936e-10	-1.55923
46321972	chr1:46321972:A:G	1.77549e-09	-1.72936e-10	-1.22201	2.03252e-05	-1.72936e-10	-1.51975	5.46007e-05	-1.72936e-10	-1.50301
46322060	chr1:46322060:C:T	1.01903e-09	-1.77724	-5.64276e-10	1.79581e-05	-1.64358	-5.64276e-10	4.71827e-05	-1.64903	-5.64276e-10
46322207	chr1:46322207:C:T	4.07518e-09	-1.72936e-10	-0.391175	4.68558e-05	-1.72936e-10	-0.684543	0.00014505	-1.72936e-10	-0.525977
46322634	chr1:46322634:A:G	3.52555e-09	0.99342	-1.52948	5.32396e-06	-1.31627	-1.54314	1.33715e-05	-1.33205	-1.57788
46323790	chr1:46323790:C:T	1.29755e-09	-1.72936e-10	-1.53561	2.28814e-05	-1.72936e-10	-1.40129	5.67295e-05	-1.72936e-10	-1.46476
46323946	chr1:46323946:C:T	4.1765e-09	-1.72936e-10	-0.366616	4.78012e-05	-1.72936e-10	-0.664567	0.000148449	-1.72936e-10	-0.502814
46324017	chr1:46324017:C:T	1.24737e-09	-1.72936e-10	-1.57505	2.03348e-05	-1.72936e-10	-1.51928	5.13001e-05	-1.72936e-10	-1.56536
46324254	chr1:46324254:C:T	3.54649e-09	-1.72936e-10	-0.530133	6.9301e-05	-1.72936e-10	-0.293159	0.000172852	-1.72936e-10	-0.350623
46324367	chr1:46324367:T:C	1.78104e-09	-1.72936e-10	-1.21889	2.03465e-05	-1.72936e-10	-1.51871	5.46731e-05	-1.72936e-10	-1.50168
46324763	chr1:46324763:A:G	1.70412e-09	-1.72936e-10	-1.26304	2.00009e-05	-1.72936e-10	-1.53584	5.36143e-05	-1.72936e-10	-1.52124
46325000	chr1:46325000:C:T	2.09775e-10	-1.7785	-1.57931	3.46473e-06	-1.75774	-1.53125	8.94876e-06	-1.75721	-1.55433
46325005	chr1:46325005:C:T	1.28709e-09	-1.54371	-5.64276e-10	1.63072e-05	-1.74001	-5.64276e-10	4.3164e-05	-1.73805	-5.64276e-10
46325092	chr1:46325092:T:C	3.11103e-09	0.90739	-1.56853	5.47024e-06	-1.35064	-1.48166	1.29938e-05	-1.36584	-1.57275
46325219	chr1:46325219:T:C	1.81357e-09	-1.72936e-10	-1.20079	2.05126e-05	-1.72936e-10	-1.51058	5.51655e-05	-1.72936e-10	-1.49272
46325257	chr1:46325257:G:A	4.93282e-09	-1.72936e-10	-0.20018	5.54765e-05	-1.72936e-10	-0.515658	0.000174714	-1.72936e-10	-0.339904
46325272	chr1:46325272:C:T	1.65137e-09	-1.72936e-10	-1.29449	1.97028e-05	-1.72936e-10	-1.55086	5.24885e-05	-1.72936e-10	-1.54246
46325511	chr1:46325511:A:T	1.71698e-09	-1.72936e-10	-1.25552	2.00644e-05	-1.72936e-10	-1.53267	5.38011e-05	-1.72936e-10	-1.51776
46326379	chr1:46326379:A:T	1.71698e-09	-1.72936e-10	-1.25552	2.00644e-05	-1.72936e-10	-1.53267	5.38011e-05	-1.72936e-10	-1.51776
46326388	chr1:46326388:A:G	2.46521e-10	-1.63404	-1.56236	5.16391e-06	-1.4841	-1.40582	1.25593e-05	-1.42358	-1.54902
46326916	chr1:46326916:C:T	1.80871e-09	-1.72936e-10	-1.20348	2.05214e-05	-1.72936e-10	-1.51015	5.51535e-05	-1.72936e-10	-1.49293
46326917	chr1:46326917:A:G	2.3935e-10	-1.67772	-1.5482	4.35715e-06	-1.51225	-1.54755	1.17287e-05	-1.50876	-1.53226
46327122	chr1:46327122:G:A	1.76834e-09	-1.72936e-10	-1.22605	2.02898e-05	-1.72936e-10	-1.5215	5.44891e-05	-1.72936e-10	-1.50505
46327281	chr1:46327281:T:C	1.53442e-09	-1.72936e-10	-1.36794	2.64701e-05	-1.72936e-10	-1.2556	8.06012e-05	-1.72936e-10	-1.11354
46327546	chr1:46327546:T:C	1.93589e-09	-1.72936e-10	-1.13552	3.74966e-05	-1.72936e-10	-0.907367	0.000100925	-1.72936e-10	-0.888682
46327663	chr1:46327663:C:T	1.76853e-09	-1.72936e-10	-1.22594	2.0297e-05	-1.72936e-10	-1.52115	5.45054e-05	-1.72936e-10	-1.50476
46327808	chr1:46327808:G:A	1.90075e-09	-1.72936e-10	-1.15384	2.09355e-05	-1.72936e-10	-1.49017	5.65308e-05	-1.72936e-10	-1.46827
46328245	chr1:46328245:A:G	1.64904e-09	-1.72936e-10	-1.2959	2.12428e-05	-1.72936e-10	-1.4756	6.00986e-05	-1.72936e-10	-1.40707
46328610	chr1:46328610:G:A	1.68825e-09	-1.72936e-10	-1.2724	1.99372e-05	-1.72936e-10	-1.53903	5.34013e-05	-1.72936e-10	-1.52522
46328698	chr1:46328698:G:C	1.75234e-09	-1.72936e-10	-1.23514	2.85435e-05	-1.72936e-10	-1.18019	8.37436e-05	-1.72936e-10	-1.0753
46328760	chr1:46328760:T:A	1.7726e-09	-1.72936e-10	-1.22364	2.03161e-05	-1.72936e-10	-1.5202	5.45638e-05	-1.72936e-10	-1.50368
46328787	chr1:46328787:T:A	1.80388e-09	-1.72936e-10	-1.20615	2.04642e-05	-1.72936e-10	-1.51294	5.50122e-05	-1.72936e-10	-1.4955
46329156	chr1:46329156:C:T	1.98487e-09	-1.72936e-10	-1.11054	2.16258e-05	-1.72936e-10	-1.45773	5.84268e-05	-1.72936e-10	-1.43528
46330039	chr1:46330039:A:C	1.72259e-09	-1.72936e-10	-1.25226	3.28061e-05	-1.72936e-10	-1.041	6.14745e-05	-1.72936e-10	-1.38443
46330120	chr1:46330120:C:T	1.77017e-09	-1.72936e-10	-1.22501	2.03048e-05	-1.72936e-10	-1.52076	5.45293e-05	-1.72936e-10	-1.50432
46330195	chr1:46330195:T:C	1.91096e-09	-1.72936e-10	-1.14848	2.54421e-05	-1.72936e-10	-1.29521	6.25567e-05	-1.72936e-10	-1.36698
46330253	chr1:46330253:C:T	1.40387e-09	-1.72936e-10	-1.45686	2.62201e-05	-1.72936e-10	-1.26509	5.39223e-05	-1.72936e-10	-1.51551
46330366	chr1:46330366:C:T	1.802e-09	-1.72936e-10	-1.20719	2.04574e-05	-1.72936e-10	-1.51328	5.49779e-05	-1.72936e-10	-1.49612
46330767	chr1:46330767:T:C	1.69e-09	-1.72936e-10	-1.27136	1.99594e-05	-1.72936e-10	-1.53792	5.34705e-05	-1.72936e-10	-1.52393
46330991	chr1:46330991:T:C	1.67498e-09	-1.72936e-10	-1.28029	1.98953e-05	-1.72936e-10	-1.54113	5.32716e-05	-1.72936e-10	-1.52765
46331092	chr1:46331092:A:G	1.83106e-09	-1.72936e-10	-1.19119	2.0648e-05	-1.72936e-10	-1.504	5.55377e-05	-1.72936e-10	-1.48599
46331227	chr1:46331227:T:C	1.45792e-09	-1.72936e-10	-1.41908	1.92449e-05	-1.72936e-10	-1.57437	5.13351e-05	-1.72936e-10	-1.56468
46331307	chr1:46331307:A:G	1.43217e-09	-1.72936e-10	-1.4369	1.91549e-05	-1.72936e-10	-1.57906	5.07443e-05	-1.72936e-10	-1.57626
46331342	chr1:46331342:CT:C	7.20835e-10	-0.875986	-1.24745	3.13735e-05	0.235273	-1.32093	0.000100016	0.299149	-1.19687
46331438	chr1:46331438:C:T	2.7696e-09	0.734944	-1.51233	5.78524e-06	-1.45231	-1.324	1.31636e-05	-1.46644	-1.45916
46331512	chr1:46331512:C:T	2.35386e-09	-1.72936e-10	-0.940034	4.74193e-05	-1.72936e-10	-0.672589	0.000128216	-1.72936e-10	-0.64934
46331682	chr1:46331682:A:C	2.20052e-09	-1.72936e-10	-1.0074	2.32872e-05	-1.72936e-10	-1.38372	6.2884e-05	-1.72936e-10	-1.36176
46331837	chr1:46331837:G:A	2.27076e-09	-1.72936e-10	-0.975977	2.37233e-05	-1.72936e-10	-1.36516	6.41251e-05	-1.72936e-10	-1.34222
46331855	chr1:46331855:A:T	2.30678e-09	-1.72936e-10	-0.960239	2.39482e-05	-1.72936e-10	-1.35572	6.47621e-05	-1.72936e-10	-1.33233
46331926	chr1:46331926:G:A	1.87166e-09	-1.72936e-10	-1.16927	3.31176e-05	-1.72936e-10	-1.03155	6.70061e-05	-1.72936e-10	-1.29827
46332020	chr1:46332020:T:C	3.78823e-09	1.11471	-1.5789	6.42191e-06	-1.25382	-1.41808	1.4707e-05	-1.27133	-1.5434
46332028	chr1:46332028:G:A	2.26797e-09	-1.72936e-10	-0.977206	2.37066e-05	-1.72936e-10	-1.36586	6.40758e-05	-1.72936e-10	-1.34299
46332090	chr1:46332090:CA:C	2.27051e-09	-1.72936e-10	-0.976085	2.37216e-05	-1.72936e-10	-1.36523	6.41212e-05	-1.72936e-10	-1.34228
46332604	chr1:46332604:C:T	1.3627e-09	-1.72936e-10	-1.48663	2.18086e-05	-1.72936e-10	-1.44931	5.92441e-05	-1.72936e-10	-1.42139
46332629	chr1:46332629:C:T	2.35824e-09	-1.72936e-10	-0.938176	2.43706e-05	-1.72936e-10	-1.33824	6.58693e-05	-1.72936e-10	-1.31538
46332643	chr1:46332643:C:T	2.26728e-09	-1.72936e-10	-0.97751	2.37009e-05	-1.72936e-10	-1.36611	6.40615e-05	-1.72936e-10	-1.34321
46332659	chr1:46332659:T:C	1.91335e-09	-1.72936e-10	-1.14723	2.167e-05	-1.72936e-10	-1.45569	5.81615e-05	-1.72936e-10	-1.43983
46332794	chr1:46332794:C:T	2.13649e-10	-1.77321	-1.5663	3.46895e-06	-1.7129	-1.57487	9.13116e-06	-1.71199	-1.57937
46332819	chr1:46332819:C:T	1.75817e-09	-1.72936e-10	-1.23182	2.3839e-05	-1.72936e-10	-1.36029	5.92062e-05	-1.72936e-10	-1.42203
46332943	chr1:46332943:T:C	2.19608e-09	-1.72936e-10	-1.00941	2.32845e-05	-1.72936e-10	-1.38383	6.28449e-05	-1.72936e-10	-1.36239
46332944	chr1:46332944:T:G	2.19954e-09	-1.72936e-10	-1.00784	2.33072e-05	-1.72936e-10	-1.38286	6.29058e-05	-1.72936e-10	-1.36142
46333410	chr1:46333410:C:CA	2.0579e-09	-1.72936e-10	-1.07441	2.49623e-05	-1.72936e-10	-1.31425	6.2635e-05	-1.72936e-10	-1.36573
46333437	chr1:46333437:T:C	2.26797e-09	-1.72936e-10	-0.977205	2.68187e-05	-1.72936e-10	-1.24252	6.68151e-05	-1.72936e-10	-1.30113
46333550	chr1:46333550:A:G	1.44033e-09	-1.72936e-10	-1.43122	2.82358e-05	-1.72936e-10	-1.19103	5.12446e-05	-1.72936e-10	-1.56645
46333641	chr1:46333641:G:A	1.27691e-09	-1.72936e-10	-1.55164	1.93678e-05	-1.72936e-10	-1.56801	5.33722e-05	-1.72936e-10	-1.52577
46333668	chr1:46333668:C:T	1.94061e-09	-1.72936e-10	-1.13309	2.39709e-05	-1.72936e-10	-1.35478	6.03845e-05	-1.72936e-10	-1.40232
46333746	chr1:46333746:G:T	1.66066e-09	-1.72936e-10	-1.28887	3.06389e-05	-1.72936e-10	-1.10935	8.11119e-05	-1.72936e-10	-1.10723
46334004	chr1:46334004:G:T	1.6952e-09	-1.72936e-10	-1.26829	3.69339e-05	-1.72936e-10	-0.922488	6.70971e-05	-1.72936e-10	-1.29692
46334409	chr1:46334409:C:T	2.11631e-09	-1.72936e-10	-1.04641	2.56645e-05	-1.72936e-10	-1.28651	6.41928e-05	-1.72936e-10	-1.34116
46334693	chr1:46334693:T:C	2.13009e-09	-1.72936e-10	-1.03993	2.57803e-05	-1.72936e-10	-1.28201	6.44538e-05	-1.72936e-10	-1.33711
46334726	chr1:46334726:T:C	2.10992e-09	-1.72936e-10	-1.04944	2.56046e-05	-1.72936e-10	-1.28885	6.40436e-05	-1.72936e-10	-1.34349
46334750	chr1:46334750:T:A	2.19609e-09	-1.72936e-10	-1.00941	2.63752e-05	-1.72936e-10	-1.2592	6.5777e-05	-1.72936e-10	-1.31679
46334961	chr1:46334961:A:G	1.40485e-09	-1.72936e-10	-1.45616	1.97262e-05	-1.72936e-10	-1.54967	5.33582e-05	-1.72936e-10	-1.52603
46335017	chr1:46335017:T:C	2.1205e-09	-1.72936e-10	-1.04444	2.5701e-05	-1.72936e-10	-1.28509	6.42762e-05	-1.72936e-10	-1.33987
46335285	chr1:46335285:A:G	2.05125e-09	-1.72936e-10	-1.07764	2.50668e-05	-1.72936e-10	-1.31007	6.28171e-05	-1.72936e-10	-1.36283
46335651	chr1:46335651:C:T	3.35312e-10	-1.77938	-1.1094	1.1542e-05	-1.60201	-0.48361	2.14176e-05	-1.62295	-0.815894
46335929	chr1:46335929:A:G	2.11698e-09	-1.72936e-10	-1.0461	2.56703e-05	-1.72936e-10	-1.28628	6.42052e-05	-1.72936e-10	-1.34097
46335953	chr1:46335953:G:C	2.11631e-09	-1.72936e-10	-1.04641	2.56645e-05	-1.72936e-10	-1.28651	6.41928e-05	-1.72936e-10	-1.34116
46336072	chr1:46336072:C:T	2.14142e-09	-1.72936e-10	-1.03462	2.58891e-05	-1.72936e-10	-1.2778	6.46967e-05	-1.72936e-10	-1.33335
46336103	chr1:46336103:A:G	2.01754e-09	-1.72936e-10	-1.09421	2.47624e-05	-1.72936e-10	-1.32229	6.21752e-05	-1.72936e-10	-1.3731
46336156	chr1:46336156:T:C	1.76948e-09	-1.72936e-10	-1.2254	2.67663e-05	-1.72936e-10	-1.24447	7.47768e-05	-1.72936e-10	-1.18855
46336232	chr1:46336232:T:C	2.53175e-10	-1.62294	-1.54682	6.48347e-06	-1.53642	-1.12594	1.37052e-05	-1.48242	-1.40286
46336247	chr1:46336247:C:T	2.07449e-09	-1.72936e-10	-1.06637	2.52732e-05	-1.72936e-10	-1.30187	6.33048e-05	-1.72936e-10	-1.35509
46336456	chr1:46336456:A:G	2.05166e-09	-1.72936e-10	-1.07744	2.50391e-05	-1.72936e-10	-1.31118	6.27902e-05	-1.72936e-10	-1.36326
46336501	chr1:46336501:A:G	1.99369e-09	-1.72936e-10	-1.1061	2.45584e-05	-1.72936e-10	-1.33057	6.17133e-05	-1.72936e-10	-1.38056
46336648	chr1:46336648:C:T	2.24021e-09	-1.72936e-10	-0.989521	2.66732e-05	-1.72936e-10	-1.24796	6.64436e-05	-1.72936e-10	-1.3067
46336684	chr1:46336684:G:A	2.24299e-09	-1.72936e-10	-0.98828	2.6827e-05	-1.72936e-10	-1.24221	6.67684e-05	-1.72936e-10	-1.30183
46336779	chr1:46336779:C:A	1.4798e-09	-1.72936e-10	-1.40419	2.64205e-05	-1.72936e-10	-1.25748	6.46791e-05	-1.72936e-10	-1.33362
46336790	chr1:46336790:T:G	2.12579e-09	-1.72936e-10	-1.04195	2.5749e-05	-1.72936e-10	-1.28322	6.43909e-05	-1.72936e-10	-1.33808
46336936	chr1:46336936:C:T	3.26334e-10	-1.77897	-1.13696	1.07768e-05	-1.62086	-0.53336	2.01347e-05	-1.64056	-0.860048
46336996	chr1:46336996:A:G	1.30974e-09	-1.72936e-10	-1.52626	1.91526e-05	-1.72936e-10	-1.57918	5.14457e-05	-1.72936e-10	-1.56253
46337435	chr1:46337435:G:A	2.0167e-09	-1.72936e-10	-1.09463	2.47701e-05	-1.72936e-10	-1.32198	6.21873e-05	-1.72936e-10	-1.3729
46337556	chr1:46337556:C:T	4.09709e-10	-1.27117	-1.41723	1.50711e-05	-0.276482	-1.54236	4.36742e-05	-0.242869	-1.48343
46338166	chr1:46338166:C:G	2.11425e-09	-1.72936e-10	-1.04739	2.5642e-05	-1.72936e-10	-1.28739	6.41439e-05	-1.72936e-10	-1.34193
46338260	chr1:46338260:C:A	1.2781e-09	-1.72936e-10	-1.55072	2.14724e-05	-1.72936e-10	-1.46485	5.37315e-05	-1.72936e-10	-1.51906
46338361	chr1:46338361:A:G	2.1039e-09	-1.72936e-10	-1.0523	2.55409e-05	-1.72936e-10	-1.29134	6.39104e-05	-1.72936e-10	-1.34557
46338392	chr1:46338392:A:G	2.10762e-09	-1.72936e-10	-1.05053	2.55845e-05	-1.72936e-10	-1.28963	6.40067e-05	-1.72936e-10	-1.34407
46338416	chr1:46338416:A:G	2.2052e-09	-1.72936e-10	-1.00527	2.6611e-05	-1.72936e-10	-1.25029	6.60602e-05	-1.72936e-10	-1.31249
46338528	chr1:46338528:C:T	2.2502e-09	-1.72936e-10	-0.985072	2.68425e-05	-1.72936e-10	-1.24163	6.69083e-05	-1.72936e-10	-1.29973
46338529	chr1:46338529:A:G	2.042e-09	-1.72936e-10	-1.08216	2.48961e-05	-1.72936e-10	-1.31691	6.24083e-05	-1.72936e-10	-1.36936
46338582	chr1:46338582:T:G	8.4967e-10	-0.922001	-1.037	1.08422e-05	-1.77198	-0.376191	1.82473e-05	-1.77414	-0.824892
46338603	chr1:46338603:C:T	1.27826e-09	-1.55059	-5.64276e-10	1.65379e-05	-1.72596	-5.64276e-10	4.38268e-05	-1.72281	-5.64276e-10
46338837	chr1:46338837:C:G	2.20037e-09	-1.72936e-10	-1.00746	2.64153e-05	-1.72936e-10	-1.25767	6.58888e-05	-1.72936e-10	-1.31509
46338852	chr1:46338852:C:CTACAGCT	2.18786e-09	-1.72936e-10	-1.01317	2.63088e-05	-1.72936e-10	-1.26171	6.56469e-05	-1.72936e-10	-1.31876
46339206	chr1:46339206:C:T	4.35789e-08	1.97848	-5.64276e-10	0.000169155	0.599198	-5.64276e-10	0.000441812	0.587829	-5.64276e-10
46339389	chr1:46339389:CTCCTGA:C	2.52192e-10	-1.5987	-1.57496	5.43557e-06	-1.56608	-1.27257	1.21958e-05	-1.51516	-1.48681
46339550	chr1:46339550:A:G	3.18371e-10	-1.77871	-1.16191	1.0286e-05	-1.62633	-0.574507	1.93351e-05	-1.64571	-0.895419
46339668	chr1:46339668:C:G	2.04734e-09	-1.72936e-10	-1.07955	2.50748e-05	-1.72936e-10	-1.30976	6.28926e-05	-1.72936e-10	-1.36163
46339966	chr1:46339966:G:T	1.35928e-09	-1.72936e-10	-1.48913	2.17456e-05	-1.72936e-10	-1.45221	5.34225e-05	-1.72936e-10	-1.52482
46339994	chr1:46339994:G:C	1.34934e-09	-1.72936e-10	-1.49647	2.1563e-05	-1.72936e-10	-1.46064	5.31285e-05	-1.72936e-10	-1.53034
46340164	chr1:46340164:G:A	1.2509e-09	-1.72936e-10	-1.57223	2.06152e-05	-1.72936e-10	-1.50559	5.07672e-05	-1.72936e-10	-1.5758
46340421	chr1:46340421:G:A	1.71872e-09	-1.72936e-10	-1.25451	4.05799e-05	-1.72936e-10	-0.828346	8.92945e-05	-1.72936e-10	-1.01112
46340477	chr1:46340477:C:T	1.35158e-09	-1.72936e-10	-1.49481	2.16067e-05	-1.72936e-10	-1.45862	5.31971e-05	-1.72936e-10	-1.52905
46340721	chr1:46340721:T:C	2.2396e-10	-1.71579	-1.57659	6.2766e-06	-1.22258	-1.47221	1.62856e-05	-1.14046	-1.57231
46340878	chr1:46340878:C:T	2.61925e-10	-1.7223	-1.41348	5.84594e-06	-1.19311	-1.57276	1.70937e-05	-1.10885	-1.5555
46341031	chr1:46341031:A:G	2.24502e-10	-1.72034	-1.56963	6.16469e-06	-1.21265	-1.50013	1.63662e-05	-1.1299	-1.57793
46341287	chr1:46341287:C:T	3.31683e-10	-1.77306	-1.12661	1.06173e-05	-1.66852	-0.500611	1.96724e-05	-1.68488	-0.83896
46341445	chr1:46341445:C:A	2.22259e-10	-1.7206	-1.57941	6.90611e-06	-1.17585	-1.42336	1.74208e-05	-1.0889	-1.55649
46341744	chr1:46341744:T:G	2.20793e-10	-1.72748	-1.57914	7.12095e-06	-1.15371	-1.41487	1.78949e-05	-1.06525	-1.55329
46341773	chr1:46341773:A:G	2.19148e-10	-1.73496	-1.57913	7.32554e-06	-1.1256	-1.41465	1.84434e-05	-1.03523	-1.55312
46341925	chr1:46341925:G:A	4.4584e-10	-1.75491	-0.848975	5.54752e-06	-1.67312	-1.14515	1.23541e-05	-1.66287	-1.32619
46342025	chr1:46342025:C:T	2.23091e-10	-1.73076	-1.5655	7.80842e-06	-1.14371	-1.3327	1.88075e-05	-1.05458	-1.51422
46342039	chr1:46342039:C:T	3.08955e-10	-1.6718	-1.29885	1.23867e-05	-0.71084	-1.30416	2.96353e-05	-0.682462	-1.43163
46342370	chr1:46342370:C:T	1.26231e-09	-1.72936e-10	-1.56315	1.94144e-05	-1.72936e-10	-1.5656	5.3042e-05	-1.72936e-10	-1.53197
46342996	chr1:46342996:G:A	2.29418e-10	-1.70954	-1.55876	7.48909e-06	-1.21139	-1.30678	1.7736e-05	-1.12714	-1.50032
46343023	chr1:46343023:T:C	2.29657e-10	-1.70995	-1.55731	7.5389e-06	-1.20999	-1.30155	1.7813e-05	-1.12564	-1.49749
46343188	chr1:46343188:C:T	2.32876e-10	-1.69893	-1.55441	7.38831e-06	-1.24019	-1.29153	1.73402e-05	-1.15801	-1.49202
46343344	chr1:46343344:C:T	1.5257e-09	-1.72936e-10	-1.37364	2.15458e-05	-1.72936e-10	-1.46144	5.96749e-05	-1.72936e-10	-1.41414
46343353	chr1:46343353:G:T	2.29332e-10	-1.70991	-1.55876	7.49422e-06	-1.21071	-1.30678	1.77489e-05	-1.12642	-1.50032
46343599	chr1:46343599:C:T	1.38586e-09	-1.72936e-10	-1.46977	2.40372e-05	-1.72936e-10	-1.35201	6.34492e-05	-1.72936e-10	-1.35282
46343649	chr1:46343649:C:G	2.29123e-10	-1.7094	-1.56018	7.44799e-06	-1.21171	-1.31196	1.76806e-05	-1.12748	-1.50311
46343747	chr1:46343747:A:G	2.30324e-10	-1.69859	-1.56577	7.07481e-06	-1.24105	-1.33403	1.69356e-05	-1.15895	-1.51468
46343819	chr1:46343819:C:T	9.8767e-10	-1.27821	-0.530284	3.78255e-05	-0.357015	-0.54162	8.3071e-05	-0.329372	-0.753987
46344110	chr1:46344110:T:C	2.2836e-10	-1.72047	-1.55245	7.91189e-06	-1.17861	-1.28464	1.85933e-05	-1.09203	-1.48822
46344249	chr1:46344249:A:C	1.05641e-07	2.86395	-5.64276e-10	0.000199697	0.765183	-5.64276e-10	0.000552254	0.810953	-5.64276e-10
46344440	chr1:46344440:G:T	2.26444e-10	-1.72241	-1.55894	7.78397e-06	-1.17214	-1.30741	1.8492e-05	-1.08506	-1.50066
46344731	chr1:46344731:G:A	1.5104e-09	-1.72936e-10	-1.38371	2.7523e-05	-1.72936e-10	-1.2166	5.91007e-05	-1.72936e-10	-1.42381
46344858	chr1:46344858:A:G	3.14201e-10	-1.75765	-1.19617	9.01621e-06	-1.70743	-0.625169	1.71932e-05	-1.72038	-0.938159
46344998	chr1:46344998:T:C	2.26187e-10	-1.71923	-1.56325	7.58145e-06	-1.18227	-1.32365	1.81348e-05	-1.0959	-1.50932
46345091	chr1:46345091:C:A	1.53695e-09	-1.72936e-10	-1.36629	3.29392e-05	-1.72936e-10	-1.03696	6.27993e-05	-1.72936e-10	-1.36311
46345170	chr1:46345170:C:T	2.29065e-10	-1.71816	-1.55168	7.8642e-06	-1.18541	-1.28389	1.84598e-05	-1.09927	-1.48819
46345355	chr1:46345355:G:C	2.28573e-10	-1.71286	-1.55914	7.55071e-06	-1.20192	-1.30806	1.79046e-05	-1.11694	-1.50106
46345638	chr1:46345638:A:C	2.28185e-10	-1.72045	-1.55324	7.8893e-06	-1.17853	-1.28758	1.85658e-05	-1.09191	-1.48983
46345661	chr1:46345661:T:C	2.27464e-10	-1.72129	-1.55556	7.84919e-06	-1.17575	-1.29546	1.85406e-05	-1.08893	-1.49416
46345740	chr1:46345740:A:C	1.53264e-09	-1.72936e-10	-1.3691	3.1776e-05	-1.72936e-10	-1.07291	6.11486e-05	-1.72936e-10	-1.38975
46345871	chr1:46345871:C:T	2.19468e-10	-1.77234	-1.5403	3.85807e-06	-1.6379	-1.54355	1.07514e-05	-1.63219	-1.49583
46345887	chr1:46345887:C:T	1.51331e-09	-1.72936e-10	-1.38179	2.18665e-05	-1.72936e-10	-1.44666	6.67147e-05	-1.72936e-10	-1.30263
46346320	chr1:46346320:C:T	2.24736e-10	-1.72927	-1.55965	7.94955e-06	-1.14873	-1.30978	1.8934e-05	-1.06005	-1.50204
46346370	chr1:46346370:T:C	2.27544e-10	-1.7101	-1.5664	7.28926e-06	-1.20913	-1.33608	1.75019e-05	-1.12472	-1.51602
46346574	chr1:46346574:ATT:A	3.13665e-09	-1.72936e-10	-0.652936	3.55475e-05	-1.72936e-10	-0.96075	8.63189e-05	-1.72936e-10	-1.04501
46346629	chr1:46346629:C:T	1.51397e-09	-1.72936e-10	-1.38135	2.14215e-05	-1.72936e-10	-1.46722	5.92155e-05	-1.72936e-10	-1.42187
46346667	chr1:46346667:C:T	2.26537e-10	-1.72765	-1.55329	8.07916e-06	-1.15474	-1.28759	1.90405e-05	-1.06649	-1.49
46346688	chr1:46346688:C:T	2.26671e-10	-1.71257	-1.56777	7.30681e-06	-1.20258	-1.34023	1.7585e-05	-1.11762	-1.51839
46346702	chr1:46346702:T:C	2.295e-10	-1.71127	-1.55668	7.58239e-06	-1.2067	-1.29909	1.78978e-05	-1.12205	-1.49632
46346772	chr1:46346772:A:G	2.28647e-10	-1.7129	-1.55876	7.56243e-06	-1.20168	-1.30675	1.79233e-05	-1.11668	-1.50027
46346847	chr1:46346847:A:G	2.28474e-10	-1.71418	-1.55824	7.60489e-06	-1.19806	-1.30476	1.80116e-05	-1.11281	-1.49923
46347180	chr1:46347180:G:A	2.2769e-10	-1.71502	-1.56084	7.55176e-06	-1.19537	-1.31447	1.79698e-05	-1.10993	-1.50443
46347216	chr1:46347216:C:T	2.26653e-10	-1.71898	-1.56144	7.62747e-06	-1.1833	-1.31657	1.81835e-05	-1.09699	-1.50555
46347595	chr1:46347595:T:C	1.27143e-09	-1.72936e-10	-1.55595	1.95841e-05	-1.72936e-10	-1.5569	5.38273e-05	-1.72936e-10	-1.51727
46347871	chr1:46347871:C:T	2.31017e-10	-1.68529	-1.57606	6.41081e-06	-1.2893	-1.38433	1.56303e-05	-1.21157	-1.54227
46347916	chr1:46347916:C:T	2.40327e-09	-1.72936e-10	-0.919258	2.87693e-05	-1.72936e-10	-1.17231	7.07861e-05	-1.72936e-10	-1.24339
46347963	chr1:46347963:C:T	2.29722e-10	-1.70625	-1.56073	7.36745e-06	-1.22058	-1.31397	1.74938e-05	-1.13694	-1.50427
46347991	chr1:46347991:C:T	2.29162e-10	-1.7109	-1.55851	7.52514e-06	-1.20752	-1.30585	1.78188e-05	-1.12295	-1.49985
46348088	chr1:46348088:G:T	1.33539e-09	-1.72936e-10	-1.50687	2.37212e-05	-1.72936e-10	-1.36525	5.83404e-05	-1.72936e-10	-1.43676
46348176	chr1:46348176:G:A	3.82571e-10	-1.74307	-1.01386	4.78672e-06	-1.69463	-1.27115	1.09944e-05	-1.68545	-1.42022
46348216	chr1:46348216:T:C	2.28982e-10	-1.7107	-1.5595	7.49314e-06	-1.20822	-1.30941	1.77696e-05	-1.1237	-1.50187
46348310	chr1:46348310:G:A	2.28113e-10	-1.71583	-1.55817	7.63703e-06	-1.19397	-1.30464	1.80879e-05	-1.10862	-1.4992
46348336	chr1:46348336:C:T	2.26072e-10	-1.72608	-1.55691	7.9331e-06	-1.16048	-1.30009	1.87969e-05	-1.07264	-1.49672
46348559	chr1:46348559:A:G	2.2758e-10	-1.71055	-1.5658	7.30414e-06	-1.20807	-1.33511	1.7536e-05	-1.12356	-1.51524
46348601	chr1:46348601:T:C	2.24118e-10	-1.76064	-1.53103	1.02901e-05	-0.985313	-1.21513	2.36993e-05	-0.886822	-1.45079
46348918	chr1:46348918:A:G	3.29631e-10	-1.36254	-1.54333	3.58964e-06	-1.75574	-1.49783	8.99381e-06	-1.76624	-1.54028
46349048	chr1:46349048:C:T	2.26488e-10	-1.77766	-1.5035	3.35168e-06	-1.77847	-1.54369	9.31171e-06	-1.77898	-1.4928
46349089	chr1:46349089:A:T	2.29424e-10	-1.72323	-1.54504	6.58153e-06	-1.15687	-1.49048	1.74456e-05	-1.06868	-1.57529
46349135	chr1:46349135:TG:T	3.43864e-10	-1.68964	-1.17396	1.18593e-05	-0.895165	-1.16334	2.69587e-05	-0.876513	-1.33224
46349253	chr1:46349253:C:A	2.73423e-09	-1.72936e-10	-0.790241	3.17482e-05	-1.72936e-10	-1.07378	7.78317e-05	-1.72936e-10	-1.14851
46349281	chr1:46349281:G:A	2.31407e-10	-1.68928	-1.57039	6.76742e-06	-1.26444	-1.35506	1.63415e-05	-1.18404	-1.5253
46349419	chr1:46349419:C:T	2.38685e-10	-1.68474	-1.54396	7.29324e-06	-1.28709	-1.25758	1.67969e-05	-1.20857	-1.47329
46350077	chr1:46350077:T:C	2.34697e-10	-1.69274	-1.55281	7.31014e-06	-1.25623	-1.28613	1.70972e-05	-1.17519	-1.48895
46350164	chr1:46350164:C:T	2.35483e-10	-1.69351	-1.5487	7.42575e-06	-1.25382	-1.27284	1.72691e-05	-1.17262	-1.48151
46350208	chr1:46350208:A:C	2.35015e-10	-1.6876	-1.55659	7.12984e-06	-1.26845	-1.29888	1.67536e-05	-1.18835	-1.49609
46350226	chr1:46350226:T:C	2.35306e-10	-1.69853	-1.54443	7.62551e-06	-1.24139	-1.25873	1.76359e-05	-1.15928	-1.47384
46350245	chr1:46350245:A:G	2.81721e-09	-1.72936e-10	-0.760342	3.25124e-05	-1.72936e-10	-1.05	7.957e-05	-1.72936e-10	-1.12642
46350258	chr1:46350258:C:T	2.3465e-10	-1.69332	-1.55243	7.33296e-06	-1.25459	-1.28465	1.71402e-05	-1.17345	-1.48818
46350757	chr1:46350757:T:C	2.34864e-10	-1.68734	-1.5575	7.10482e-06	-1.26882	-1.30203	1.67215e-05	-1.18874	-1.49762
46350972	chr1:46350972:A:G	2.34878e-10	-1.68543	-1.55936	7.02526e-06	-1.27334	-1.30876	1.65796e-05	-1.1936	-1.50128
46350987	chr1:46350987:T:A	2.34762e-10	-1.68523	-1.56004	7.00302e-06	-1.27404	-1.31124	1.65459e-05	-1.19436	-1.50256
46351138	chr1:46351138:G:A	1.535e-09	-1.72936e-10	-1.36756	2.25849e-05	-1.72936e-10	-1.41434	6.66219e-05	-1.72936e-10	-1.30402
46351256	chr1:46351256:C:T	3.45689e-10	-1.70589	-1.15242	1.70206e-05	-1.22179	-0.475402	3.07311e-05	-1.13841	-0.939372
46351257	chr1:46351257:G:A	3.96294e-09	-1.72936e-10	-0.419105	8.03372e-05	-1.72936e-10	-0.145385	0.000199445	-1.72936e-10	-0.207519
46351438	chr1:46351438:G:A	1.31002e-09	-1.52605	-5.64276e-10	1.61051e-05	-1.75248	-5.64276e-10	4.26374e-05	-1.75032	-5.64276e-10
46351453	chr1:46351453:C:G	2.33428e-10	-1.69196	-1.55902	7.14395e-06	-1.2579	-1.30745	1.68698e-05	-1.177	-1.50053
46351809	chr1:46351809:T:C	2.26359e-10	-1.71451	-1.56721	7.35898e-06	-1.195	-1.3407	1.77373e-05	-1.10959	-1.5178
46352098	chr1:46352098:T:C	2.46168e-10	-1.71495	-1.48288	6.15251e-06	-1.17076	-1.544	1.71537e-05	-1.08437	-1.57647
46352277	chr1:46352277:T:C	3.48809e-10	-1.36861	-1.48072	3.88536e-06	-1.75661	-1.4178	9.57372e-06	-1.7669	-1.47713
46352494	chr1:46352494:G:A	2.36884e-10	-1.67735	-1.55893	6.9126e-06	-1.2912	-1.30708	1.62768e-05	-1.21277	-1.50054
46352616	chr1:46352616:A:G	2.37437e-10	-1.7008	-1.53315	6.0404e-06	-1.22524	-1.50791	1.61685e-05	-1.14174	-1.57825
46352702	chr1:46352702:C:A	2.33606e-10	-1.69436	-1.55585	7.26807e-06	-1.25185	-1.29628	1.70837e-05	-1.17049	-1.49444
46352744	chr1:46352744:A:C	2.34878e-10	-1.68922	-1.55556	7.18289e-06	-1.2647	-1.29522	1.68603e-05	-1.18432	-1.49378
46352745	chr1:46352745:T:C	2.34599e-10	-1.68982	-1.55615	7.18157e-06	-1.2629	-1.2972	1.68737e-05	-1.18237	-1.49493
46352770	chr1:46352770:G:A	2.33036e-10	-1.69697	-1.55568	7.32144e-06	-1.24521	-1.2956	1.72117e-05	-1.16337	-1.49409
46352780	chr1:46352780:A:G	2.32602e-10	-1.69872	-1.5558	7.3505e-06	-1.24089	-1.29596	1.72884e-05	-1.15872	-1.49429
46352807	chr1:46352807:C:T	2.33201e-10	-1.69715	-1.5548	7.34906e-06	-1.24491	-1.29213	1.72493e-05	-1.16304	-1.49224
46352836	chr1:46352836:T:C	2.34245e-10	-1.69264	-1.55484	7.26373e-06	-1.2562	-1.29252	1.70386e-05	-1.17517	-1.4924
46353164	chr1:46353164:T:C	2.29599e-10	-1.70681	-1.5607	7.37948e-06	-1.21915	-1.31376	1.75273e-05	-1.13542	-1.50387
46353226	chr1:46353226:T:C	2.35636e-10	-1.69046	-1.5511	7.31511e-06	-1.2614	-1.28027	1.70589e-05	-1.18078	-1.48561
46353249	chr1:46353249:A:C	2.31026e-10	-1.70127	-1.56004	7.29029e-06	-1.23393	-1.31115	1.72752e-05	-1.15125	-1.50253
46353349	chr1:46353349:A:G	2.31341e-10	-1.70545	-1.5545	7.52011e-06	-1.22224	-1.2918	1.76707e-05	-1.13875	-1.4924
46353632	chr1:46353632:C:T	2.27812e-10	-1.71238	-1.56294	7.42426e-06	-1.20394	-1.32293	1.77309e-05	-1.11908	-1.50866
46354176	chr1:46354176:G:A	2.28993e-10	-1.70908	-1.56107	7.41587e-06	-1.21281	-1.31519	1.7632e-05	-1.12861	-1.50473
46354319	chr1:46354319:G:A	1.26557e-09	-1.72936e-10	-1.56057	2.23319e-05	-1.72936e-10	-1.4256	5.53283e-05	-1.72936e-10	-1.48977
46354510	chr1:46354510:G:A	1.33022e-09	-1.72936e-10	-1.51075	1.91955e-05	-1.72936e-10	-1.57694	5.19309e-05	-1.72936e-10	-1.55314
46354747	chr1:46354747:T:C	2.35714e-10	-1.6943	-1.54693	7.47247e-06	-1.25285	-1.26754	1.73443e-05	-1.17159	-1.4782
46354917	chr1:46354917:A:C	2.38119e-10	-1.68015	-1.55092	7.14061e-06	-1.28627	-1.27955	1.66162e-05	-1.20753	-1.48514
46355224	chr1:46355224:G:T	2.33578e-10	-1.68973	-1.56059	7.06481e-06	-1.26353	-1.31296	1.67153e-05	-1.18305	-1.50368
46355402	chr1:46355402:T:A	1.35916e-09	-1.72936e-10	-1.48922	1.96338e-05	-1.72936e-10	-1.55437	5.27612e-05	-1.72936e-10	-1.53728
46355686	chr1:46355686:A:G	1.51417e-09	-1.72936e-10	-1.38122	2.15617e-05	-1.72936e-10	-1.4607	6.04995e-05	-1.72936e-10	-1.40042
46355777	chr1:46355777:G:A	1.5172e-09	-1.37922	-5.64276e-10	4.92001e-05	-0.635722	-5.64276e-10	0.000130897	-0.628648	-5.64276e-10
46356022	chr1:46356022:A:G	2.35254e-10	-1.68219	-1.56099	6.92819e-06	-1.28119	-1.31483	1.63893e-05	-1.20206	-1.50437
46356290	chr1:46356290:C:T	2.34334e-10	-1.68253	-1.56457	6.83568e-06	-1.28031	-1.32915	1.62838e-05	-1.2011	-1.51178
46356508	chr1:46356508:C:T	2.28339e-10	-1.69897	-1.57405	6.29274e-06	-1.23353	-1.45869	1.63825e-05	-1.15039	-1.55646
46356552	chr1:46356552:T:C	2.37694e-10	-1.69683	-1.53604	5.99603e-06	-1.23623	-1.50429	1.59858e-05	-1.15361	-1.57775
46356625	chr1:46356625:A:G	2.37221e-10	-1.68667	-1.54818	7.32027e-06	-1.27055	-1.27042	1.69827e-05	-1.19064	-1.48022
46356686	chr1:46356686:G:A	9.30053e-09	0.433981	-5.64276e-10	0.000395587	1.44875	-5.64276e-10	0.0011042	1.50382	-5.64276e-10
46356733	chr1:46356733:G:C	1.24193e-09	-1.72936e-10	-1.57943	1.94853e-05	-1.72936e-10	-1.56196	5.07213e-05	-1.72936e-10	-1.57671
46356928	chr1:46356928:T:C	2.38502e-10	-1.67642	-1.55305	7.03727e-06	-1.29367	-1.28672	1.64152e-05	-1.2155	-1.48935
46357326	chr1:46357326:T:C	5.23205e-10	-1.25244	-1.19143	8.67206e-06	-1.70197	-0.669544	1.3874e-05	-1.72185	-1.15119
46357626	chr1:46357626:A:G	2.36123e-10	-1.68222	-1.55727	7.02442e-06	-1.28105	-1.30117	1.65103e-05	-1.20192	-1.49715
46357763	chr1:46357763:A:G	1.46136e-09	-1.72936e-10	-1.41672	2.94e-05	-1.72936e-10	-1.15062	5.84196e-05	-1.72936e-10	-1.4354
46358029	chr1:46358029:C:T	2.36312e-10	-1.68111	-1.55759	7.00022e-06	-1.28337	-1.3023	1.646e-05	-1.2044	-1.49772
46358245	chr1:46358245:A:G	2.43012e-10	-1.648	-1.56274	6.42845e-06	-1.34959	-1.3213	1.51635e-05	-1.27593	-1.50823
46358257	chr1:46358257:G:A	2.34478e-10	-1.68761	-1.55888	7.07836e-06	-1.26811	-1.30647	1.66927e-05	-1.188	-1.50008
46358526	chr1:46358526:C:T	2.2964e-10	-1.71431	-1.55303	7.7526e-06	-1.19725	-1.28634	1.82095e-05	-1.11202	-1.48909
46358652	chr1:46358652:G:A	2.4024e-10	-1.6655	-1.55671	6.79159e-06	-1.31671	-1.29923	1.59073e-05	-1.24033	-1.49594
46358691	chr1:46358691:T:C	2.36464e-10	-1.6795	-1.55855	6.95266e-06	-1.28695	-1.30554	1.6366e-05	-1.20825	-1.4996
46358699	chr1:46358699:A:C	2.34781e-10	-1.68408	-1.56111	6.95662e-06	-1.27653	-1.31539	1.64666e-05	-1.19704	-1.50468
46358976	chr1:46358976:G:A	1.32067e-09	-1.72936e-10	-1.51795	2.27487e-05	-1.72936e-10	-1.40711	5.2642e-05	-1.72936e-10	-1.53954
46359247	chr1:46359247:CA:AA	2.37946e-10	-1.67466	-1.55714	6.92146e-06	-1.29702	-1.29997	1.62338e-05	-1.21917	-1.49679
46359589	chr1:46359589:C:T	2.57923e-10	-1.59158	-1.55961	6.06588e-06	-1.42483	-1.30411	1.40647e-05	-1.3583	-1.50108
46359812	chr1:46359812:T:G	2.32839e-10	-1.69114	-1.56236	7.04213e-06	-1.2599	-1.31981	1.67225e-05	-1.17916	-1.50714
46360004	chr1:46360004:C:T	2.40783e-10	-1.65124	-1.56871	5.57473e-06	-1.33451	-1.47886	1.45749e-05	-1.25884	-1.56491
46360005	chr1:46360005:A:G	2.41597e-10	-1.65674	-1.55983	6.60743e-06	-1.33387	-1.30956	1.55222e-05	-1.25892	-1.50186
46360045	chr1:46360045:C:T	3.06003e-10	-1.74165	-1.2386	8.34975e-06	-1.72254	-0.686851	1.61863e-05	-1.73397	-0.984916
46360102	chr1:46360102:G:A	2.37452e-10	-1.68478	-1.5491	7.26754e-06	-1.27676	-1.27144	1.68471e-05	-1.19748	-1.4814
46361378	chr1:46361378:G:A	2.36475e-10	-1.68393	-1.55408	7.12908e-06	-1.27721	-1.29023	1.668e-05	-1.19776	-1.49108
46361542	chr1:46361542:A:C	1.16908e-07	2.9653	-5.64276e-10	0.000214935	0.838718	-5.64276e-10	0.000594705	0.88501	-5.64276e-10
46361665	chr1:46361665:T:C	2.59494e-09	-1.72936e-10	-0.842529	3.04627e-05	-1.72936e-10	-1.11511	7.49462e-05	-1.72936e-10	-1.18628
46361784	chr1:46361784:A:G	6.1254e-10	-1.37609	-0.910137	3.41384e-05	-0.101098	-0.900098	7.46143e-05	-0.0642505	-1.12647
46361813	chr1:46361813:C:T	2.34574e-10	-1.68679	-1.55928	7.04812e-06	-1.27035	-1.3085	1.66363e-05	-1.19039	-1.50107
46362056	chr1:46362056:A:C	2.35031e-10	-1.68348	-1.56065	6.95843e-06	-1.27809	-1.31358	1.64537e-05	-1.19872	-1.50379
46362199	chr1:46362199:G:A	2.3505e-10	-1.68624	-1.55781	7.07492e-06	-1.2717	-1.30336	1.66592e-05	-1.19184	-1.49825
46362437	chr1:46362437:A:G	2.37584e-10	-1.67203	-1.56129	6.76868e-06	-1.30329	-1.31602	1.59925e-05	-1.22586	-1.50507
46362688	chr1:46362688:C:T	5.50009e-10	-1.39764	-0.996267	2.98798e-05	-0.144886	-0.989552	6.66183e-05	-0.108545	-1.19553
46363028	chr1:46363028:A:G	2.38817e-10	-1.67362	-1.55453	6.96322e-06	-1.29917	-1.29181	1.62799e-05	-1.22138	-1.49175
46363062	chr1:46363062:T:C	2.33992e-10	-1.6894	-1.55916	7.09488e-06	-1.26434	-1.30791	1.67491e-05	-1.18391	-1.5008
46363341	chr1:46363341:A:G	2.35436e-10	-1.68575	-1.55665	7.09708e-06	-1.27283	-1.2991	1.66778e-05	-1.19304	-1.49594
46363720	chr1:46363720:A:G	1.33517e-09	-1.72936e-10	-1.50703	1.92099e-05	-1.72936e-10	-1.57619	5.20518e-05	-1.72936e-10	-1.55082
46364585	chr1:46364585:C:T	2.34221e-10	-1.69481	-1.55277	7.34977e-06	-1.25115	-1.2858	1.71925e-05	-1.16975	-1.48883
46364758	chr1:46364758:G:A	3.45412e-10	-1.40941	-1.4497	4.08356e-06	-1.74587	-1.37878	9.92723e-06	-1.7585	-1.44928
46365480	chr1:46365480:C:T	1.09307e-08	-1.72936e-10	0.595489	0.00100083	-1.72936e-10	2.37697	0.00028439	-1.72936e-10	0.147291
46366341	chr1:46366341:G:A	2.4762e-10	-1.66608	-1.52587	7.4534e-06	-1.31574	-1.20721	1.68343e-05	-1.23931	-1.44033
46366412	chr1:46366412:G:A	1.30293e-09	-1.53148	-5.64276e-10	1.6276e-05	-1.74193	-5.64276e-10	4.31091e-05	-1.73932	-5.64276e-10
46366557	chr1:46366557:G:C	2.33175e-10	-1.68943	-1.56263	6.99981e-06	-1.2647	-1.32103	1.66259e-05	-1.18428	-1.50781
46366731	chr1:46366731:T:C	2.44544e-10	-1.69449	-1.50996	8.98294e-06	-1.18517	-1.15112	1.99662e-05	-1.10033	-1.40869
46366801	chr1:46366801:G:C	2.64269e-09	-1.72936e-10	-0.824293	3.089e-05	-1.72936e-10	-1.10119	7.58792e-05	-1.72936e-10	-1.17391
46366860	chr1:46366860:G:A	1.24531e-09	-1.72936e-10	-1.57671	1.91774e-05	-1.72936e-10	-1.57789	5.15219e-05	-1.72936e-10	-1.56105
46366862	chr1:46366862:T:C	2.33549e-10	-1.68775	-1.5627	6.96385e-06	-1.26944	-1.32145	1.65377e-05	-1.18938	-1.50804
46367014	chr1:46367014:A:G	2.33735e-10	-1.68836	-1.5613	7.01467e-06	-1.26761	-1.316	1.66175e-05	-1.18744	-1.50516
46367243	chr1:46367243:C:T	1.44562e-09	-1.72936e-10	-1.42755	1.99311e-05	-1.72936e-10	-1.53934	5.53286e-05	-1.72936e-10	-1.48977
46367770	chr1:46367770:T:C	1.32531e-09	-1.72936e-10	-1.51445	1.9183e-05	-1.72936e-10	-1.5776	5.18199e-05	-1.72936e-10	-1.55528
46368035	chr1:46368035:G:A	1.24835e-09	-1.65284	0.0785742	3.68125e-05	-0.936931	0.011149	7.64973e-05	-0.918447	-0.247353
46368258	chr1:46368258:C:T	2.41866e-10	-1.64759	-1.56787	5.51778e-06	-1.34233	-1.48132	1.44393e-05	-1.26727	-1.56583
46368410	chr1:46368410:T:C	1.33229e-09	-1.72936e-10	-1.50919	2.26699e-05	-1.72936e-10	-1.41058	5.84947e-05	-1.72936e-10	-1.43412
46368540	chr1:46368540:T:C	3.77653e-10	-1.3923	-1.37757	5.22086e-06	-1.7368	-1.14216	1.04085e-05	-1.75127	-1.40917
46368577	chr1:46368577:G:A	3.64789e-10	-1.69109	-1.11343	1.48616e-05	-0.716673	-1.11617	3.36924e-05	-0.690032	-1.29575
46368579	chr1:46368579:G:A	2.32637e-10	-1.69392	-1.56045	7.13414e-06	-1.254	-1.31272	1.68906e-05	-1.17283	-1.50347
46368777	chr1:46368777:G:A	2.40032e-10	-1.65227	-1.5708	5.61869e-06	-1.33367	-1.47185	1.46285e-05	-1.25791	-1.56217
46368878	chr1:46368878:AC:A	2.5924e-09	-1.72936e-10	-0.843506	3.04377e-05	-1.72936e-10	-1.11594	7.4891e-05	-1.72936e-10	-1.18702
46369103	chr1:46369103:T:C	2.39456e-10	-1.65424	-1.57123	5.64839e-06	-1.3299	-1.47035	1.46972e-05	-1.25384	-1.56156
46369385	chr1:46369385:C:T	2.59736e-09	-1.72936e-10	-0.841596	3.04853e-05	-1.72936e-10	-1.11437	7.49973e-05	-1.72936e-10	-1.1856
46369467	chr1:46369467:C:T	2.3828e-10	-1.6614	-1.569	5.68459e-06	-1.31597	-1.47789	1.48761e-05	-1.23878	-1.56453
46369796	chr1:46369796:A:G	2.32445e-10	-1.69059	-1.56461	6.96215e-06	-1.26212	-1.32901	1.66015e-05	-1.18154	-1.51202
46370105	chr1:46370105:T:C	2.30033e-10	-1.69864	-1.56699	7.03083e-06	-1.24207	-1.33925	1.6874e-05	-1.16001	-1.51727
46370282	chr1:46370282:A:G	1.25193e-09	-1.72936e-10	-1.5714	2.06942e-05	-1.72936e-10	-1.50177	5.25383e-05	-1.72936e-10	-1.54151
46370304	chr1:46370304:CTG:C	3.16836e-10	-1.73709	-1.20837	8.592e-06	-1.73526	-0.645526	1.65706e-05	-1.74529	-0.950141
46370712	chr1:46370712:A:G	1.26349e-09	-1.72936e-10	-1.56222	1.9176e-05	-1.72936e-10	-1.57796	5.17852e-05	-1.72936e-10	-1.55595
46371457	chr1:46371457:C:T	1.94606e-09	-1.72936e-10	-1.13028	2.61212e-05	-1.72936e-10	-1.26887	7.7468e-05	-1.72936e-10	-1.15319
46371462	chr1:46371462:C:T	1.46379e-09	-1.72936e-10	-1.41506	2.6226e-05	-1.72936e-10	-1.26487	5.73421e-05	-1.72936e-10	-1.45402
46371686	chr1:46371686:C:T	2.5324e-09	-1.72936e-10	-0.866922	3.13886e-05	-1.72936e-10	-1.08517	9.26726e-05	-1.72936e-10	-0.973982
46371815	chr1:46371815:G:A	2.48854e-10	-1.62091	-1.56607	5.24308e-06	-1.3875	-1.48721	1.37251e-05	-1.31619	-1.56764
46372077	chr1:46372077:G:A	3.59399e-10	-1.56482	-1.25459	2.46124e-05	-1.06456	-0.26381	3.58204e-05	-1.02423	-0.900308
46372222	chr1:46372222:G:A	5.25355e-09	-1.72936e-10	-0.137186	0.000104812	-1.72936e-10	0.12055	0.000240344	-1.72936e-10	-0.0209832
46372547	chr1:46372547:A:G	2.34766e-10	-1.67922	-1.56604	6.73342e-06	-1.28952	-1.33501	1.60721e-05	-1.21105	-1.51493
46372690	chr1:46372690:A:G	1.05854e-09	-1.7392	-5.64276e-10	1.60169e-05	-1.75797	-5.64276e-10	4.23738e-05	-1.75652	-5.64276e-10
46372717	chr1:46372717:T:C	2.33244e-10	-1.68574	-1.56602	6.83391e-06	-1.2748	-1.33492	1.633e-05	-1.1952	-1.51485
46372868	chr1:46372868:A:G	2.31825e-10	-1.69302	-1.56484	6.98878e-06	-1.25734	-1.32997	1.66809e-05	-1.17642	-1.51237
46373314	chr1:46373314:C:T	3.16538e-10	-1.74192	-1.20449	8.70539e-06	-1.72974	-0.637938	1.67581e-05	-1.74041	-0.943765
46373519	chr1:46373519:G:A	5.38317e-10	-1.68369	-0.731708	1.56725e-05	-1.01933	-0.760384	3.51849e-05	-1.00161	-0.940832
46373564	chr1:46373564:G:T	1.33927e-09	-1.72936e-10	-1.50397	1.92211e-05	-1.72936e-10	-1.57561	5.21447e-05	-1.72936e-10	-1.54903
46373838	chr1:46373838:A:G	2.19401e-10	-1.74253	-1.57042	8.00464e-06	-1.09728	-1.35432	1.95488e-05	-1.00528	-1.52486
46373923	chr1:46373923:T:C	3.0708e-10	-1.63264	-1.3441	5.08132e-06	-1.62254	-1.28351	1.24259e-05	-1.61774	-1.36553
46374142	chr1:46374142:T:C	2.37378e-10	-1.67079	-1.5634	5.70663e-06	-1.29702	-1.49297	1.51027e-05	-1.21834	-1.56984
46374243	chr1:46374243:A:G	1.15587e-07	2.95393	-5.64276e-10	0.000213112	0.830199	-5.64276e-10	0.000589612	0.876409	-5.64276e-10
46374566	chr1:46374566:G:A	1.31492e-09	-1.72936e-10	-1.52231	1.92996e-05	-1.72936e-10	-1.57153	5.13479e-05	-1.72936e-10	-1.56443
46375281	chr1:46375281:C:T	1.24966e-09	-1.72936e-10	-1.57322	1.92495e-05	-1.72936e-10	-1.57413	5.12038e-05	-1.72936e-10	-1.56724
46375303	chr1:46375303:T:C	2.32686e-10	-1.68525	-1.5689	6.74488e-06	-1.27475	-1.34808	1.62246e-05	-1.19515	-1.52137
46375662	chr1:46375662:G:A	2.20865e-10	-1.76265	-1.54364	3.87564e-06	-1.73076	-1.44615	9.41133e-06	-1.73843	-1.52271
46375833	chr1:46375833:G:A	2.58008e-09	-1.72936e-10	-0.84827	3.03222e-05	-1.72936e-10	-1.11974	7.46289e-05	-1.72936e-10	-1.19053
46375839	chr1:46375839:G:A	2.37267e-10	-1.66782	-1.56684	6.5535e-06	-1.31313	-1.33849	1.56407e-05	-1.23648	-1.51669
46375950	chr1:46375950:T:C	1.75469e-09	-1.2338	-5.64276e-10	4.51717e-05	-0.721148	-5.64276e-10	0.000145473	-0.523065	-5.64276e-10
46376553	chr1:46376553:ATAGAT:A	2.35731e-10	-1.67353	-1.56762	6.61051e-06	-1.30103	-1.34192	1.58176e-05	-1.22344	-1.51849
46376779	chr1:46376779:A:G	1.62652e-09	-1.72936e-10	-1.30965	2.15798e-05	-1.72936e-10	-1.45986	5.99919e-05	-1.72936e-10	-1.40885
46376795	chr1:46376795:T:C	9.68184e-09	-1.72936e-10	0.474161	0.00011868	-1.72936e-10	0.244812	0.000346542	-1.72936e-10	0.344948
46376832	chr1:46376832:G:A	2.26002e-10	-1.70385	-1.57945	6.47249e-06	-1.2273	-1.43676	1.64114e-05	-1.14425	-1.56083
46377110	chr1:46377110:C:T	1.25705e-09	-1.72936e-10	-1.56733	2.09748e-05	-1.72936e-10	-1.48829	5.34133e-05	-1.72936e-10	-1.525
46377241	chr1:46377241:G:A	2.35079e-10	-1.67572	-1.56821	6.62305e-06	-1.29652	-1.34454	1.58735e-05	-1.21862	-1.51979
46377330	chr1:46377330:G:A	1.27396e-09	-1.72936e-10	-1.55396	1.91529e-05	-1.72936e-10	-1.57917	5.06659e-05	-1.72936e-10	-1.5778
46377544	chr1:46377544:T:C	8.75982e-10	-0.886131	-1.04237	9.69717e-06	-1.53167	-0.728117	1.69464e-05	-1.56748	-1.10552
46377552	chr1:46377552:G:A	1.27195e-09	-1.72936e-10	-1.55554	2.26137e-05	-1.72936e-10	-1.41306	5.58837e-05	-1.72936e-10	-1.47978
46377860	chr1:46377860:T:C	5.6283e-10	-1.00173	-1.36914	5.22696e-06	-1.59866	-1.27913	1.21152e-05	-1.6288	-1.37979
46377951	chr1:46377951:T:A	1.57831e-09	-1.72936e-10	-1.33974	3.54273e-05	-1.72936e-10	-0.964136	7.94936e-05	-1.72936e-10	-1.12738
46378128	chr1:46378128:A:G	2.41502e-10	-1.67592	-1.54105	7.29489e-06	-1.29503	-1.24941	1.67888e-05	-1.21706	-1.46529
46378235	chr1:46378235:C:T	1.35672e-09	-1.72936e-10	-1.49102	1.92785e-05	-1.72936e-10	-1.57263	5.25684e-05	-1.72936e-10	-1.54094
46378443	chr1:46378443:C:T	2.44252e-10	-1.63402	-1.57163	5.45571e-06	-1.36625	-1.46871	1.41406e-05	-1.29325	-1.56076
46378621	chr1:46378621:A:G	1.58864e-09	-1.72936e-10	-1.33321	2.32675e-05	-1.72936e-10	-1.38456	6.92902e-05	-1.72936e-10	-1.26475
46378858	chr1:46378858:C:T	2.31985e-10	-1.68697	-1.5702	6.72957e-06	-1.27118	-1.35393	1.62356e-05	-1.19132	-1.52453
46379944	chr1:46379944:T:A	2.59773e-09	-1.72936e-10	-0.841452	3.04855e-05	-1.72936e-10	-1.11437	7.4997e-05	-1.72936e-10	-1.18561
46380057	chr1:46380057:T:G	1.34617e-09	-1.72936e-10	-1.49882	1.92457e-05	-1.72936e-10	-1.57433	5.23252e-05	-1.72936e-10	-1.54558
46380110	chr1:46380110:G:A	1.24443e-09	-1.72936e-10	-1.57741	2.03295e-05	-1.72936e-10	-1.51955	5.20537e-05	-1.72936e-10	-1.55078
46380245	chr1:46380245:A:G	1.34209e-09	-1.72936e-10	-1.50186	1.92315e-05	-1.72936e-10	-1.57507	5.22229e-05	-1.72936e-10	-1.54754
46380818	chr1:46380818:G:A	2.33503e-10	-1.69882	-1.55183	7.44001e-06	-1.24202	-1.28273	1.73954e-05	-1.16004	-1.48681
46381649	chr1:46381649:C:T	2.34709e-10	-1.68399	-1.56151	6.9307e-06	-1.27898	-1.31668	1.64066e-05	-1.19984	-1.50553
46382150	chr1:46382150:C:A	2.59674e-09	-1.72936e-10	-0.841835	4.65024e-05	-1.72936e-10	-0.692116	0.000109437	-1.72936e-10	-0.807708
46382167	chr1:46382167:C:T	2.59284e-09	-1.72936e-10	-0.843336	3.0443e-05	-1.72936e-10	-1.11576	7.49028e-05	-1.72936e-10	-1.18686
46382758	chr1:46382758:T:C	7.60487e-10	-0.893127	-1.17676	8.14568e-06	-1.53624	-0.897896	1.51122e-05	-1.57168	-1.21587
46383325	chr1:46383325:TG:T	2.35454e-10	-1.67952	-1.56281	6.82219e-06	-1.28946	-1.32197	1.61803e-05	-1.21111	-1.50815
46383548	chr1:46383548:C:T	1.28074e-09	-1.72936e-10	-1.54866	1.91475e-05	-1.72936e-10	-1.57945	5.07441e-05	-1.72936e-10	-1.57626
46383828	chr1:46383828:C:G	1.32563e-09	-1.72936e-10	-1.5142	2.03721e-05	-1.72936e-10	-1.51745	5.70992e-05	-1.72936e-10	-1.45827
46383848	chr1:46383848:C:T	2.43378e-10	-1.69565	-1.51358	5.82073e-06	-1.24162	-1.52858	1.58663e-05	-1.15946	-1.5794
46384452	chr1:46384452:T:C	2.33159e-10	-1.6824	-1.56973	6.66341e-06	-1.28316	-1.35183	1.60438e-05	-1.20431	-1.52342
46384825	chr1:46384825:C:T	1.2636e-09	-1.72936e-10	-1.56213	2.09345e-05	-1.72936e-10	-1.49022	5.27941e-05	-1.72936e-10	-1.53666
46385366	chr1:46385366:C:T	2.44768e-09	-1.72936e-10	-0.90095	3.05208e-05	-1.72936e-10	-1.11321	8.98936e-05	-1.72936e-10	-1.00443
46385679	chr1:46385679:A:T	1.59759e-09	-1.72936e-10	-1.32759	3.61112e-05	-1.72936e-10	-0.945017	8.08488e-05	-1.72936e-10	-1.11047
46386007	chr1:46386007:G:C	1.2878e-09	-1.54316	-5.64276e-10	1.59122e-05	-1.76453	-5.64276e-10	4.21048e-05	-1.76289	-5.64276e-10
46386165	chr1:46386165:A:T	2.39875e-10	-1.70635	-1.51738	6.02073e-06	-1.21149	-1.52492	1.63871e-05	-1.12711	-1.57945
46386225	chr1:46386225:G:C	1.24412e-09	-1.72936e-10	-1.57766	2.02144e-05	-1.72936e-10	-1.52523	5.17865e-05	-1.72936e-10	-1.55593
46386389	chr1:46386389:A:G	5.28611e-10	-1.70991	-0.723681	5.76064e-06	-1.73211	-1.04846	1.24967e-05	-1.72522	-1.25237
46386405	chr1:46386405:A:G	2.3114e-10	-1.69785	-1.56297	7.13348e-06	-1.24433	-1.32249	1.69815e-05	-1.16255	-1.50838
46387032	chr1:46387032:G:A	2.53324e-10	-1.77567	-1.3935	3.64269e-06	-1.77637	-1.46253	1.04422e-05	-1.77739	-1.37981
46387101	chr1:46387101:C:T	5.19809e-10	-1.66321	-0.787177	1.56999e-05	-0.965054	-0.812912	3.54964e-05	-0.946567	-0.987056
46387733	chr1:46387733:TA:T	2.59674e-09	-1.72936e-10	-0.841835	4.65024e-05	-1.72936e-10	-0.692116	0.000109437	-1.72936e-10	-0.807708
46388135	chr1:46388135:C:T	2.59008e-09	-1.72936e-10	-0.8444	3.04185e-05	-1.72936e-10	-1.11657	7.4845e-05	-1.72936e-10	-1.18764
46388169	chr1:46388169:C:T	1.27106e-09	-1.72936e-10	-1.55624	1.93231e-05	-1.72936e-10	-1.57032	5.08026e-05	-1.72936e-10	-1.57511
46388878	chr1:46388878:C:T	2.60664e-10	-1.74882	-1.39179	6.75368e-06	-1.67914	-0.942392	1.38041e-05	-1.69447	-1.18362
46389010	chr1:46389010:C:T	1.63483e-09	-1.72936e-10	-1.30455	2.22643e-05	-1.72936e-10	-1.42863	6.08148e-05	-1.72936e-10	-1.39522
46389067	chr1:46389067:C:G	2.32468e-10	-1.68974	-1.56535	6.92076e-06	-1.26512	-1.33197	1.65229e-05	-1.18494	-1.51337
46389072	chr1:46389072:G:A	2.31763e-10	-1.69015	-1.56798	6.85399e-06	-1.26339	-1.3434	1.64572e-05	-1.18309	-1.5192
46389322	chr1:46389322:A:G	8.86079e-10	-1.0322	-0.884843	1.36322e-05	-1.7768	-0.142386	2.21125e-05	-1.77503	-0.631883
46389525	chr1:46389525:G:A	1.25322e-09	-1.72936e-10	-1.57037	1.91969e-05	-1.72936e-10	-1.57687	5.06373e-05	-1.72936e-10	-1.57837
46389626	chr1:46389626:A:G	2.31144e-10	-1.69743	-1.56337	7.10973e-06	-1.24616	-1.324	1.6933e-05	-1.1646	-1.50919
46389868	chr1:46389868:C:T	1.34607e-09	-1.72936e-10	-1.4989	1.92453e-05	-1.72936e-10	-1.57435	5.23223e-05	-1.72936e-10	-1.54563
46389988	chr1:46389988:C:T	1.01686e-09	-1.77937	-5.64276e-10	1.67812e-05	-1.71136	-5.64276e-10	4.41783e-05	-1.71482	-5.64276e-10
46390459	chr1:46390459:G:C	2.01956e-09	-1.72936e-10	-1.09321	2.52862e-05	-1.72936e-10	-1.30136	6.31378e-05	-1.72936e-10	-1.35774
46390476	chr1:46390476:T:TG	1.32332e-09	-1.72936e-10	-1.51595	2.11771e-05	-1.72936e-10	-1.4787	5.2485e-05	-1.72936e-10	-1.54253
46390612	chr1:46390612:G:A	1.31454e-09	-1.72936e-10	-1.5226	2.49858e-05	-1.72936e-10	-1.31331	5.3669e-05	-1.72936e-10	-1.52022
46390690	chr1:46390690:G:A	3.58282e-10	-1.70933	-1.11319	1.38074e-05	-0.782895	-1.12352	3.16465e-05	-0.757153	-1.29127
46390783	chr1:46390783:G:A	3.9378e-10	-1.70391	-1.02414	1.54042e-05	-0.763525	-1.03345	3.45983e-05	-0.737441	-1.22181
46391347	chr1:46391347:C:T	1.40416e-08	0.845937	-5.64276e-10	0.000752824	2.09221	-5.64276e-10	0.0021286	2.16016	-5.64276e-10
46391711	chr1:46391711:G:T	1.39351e-09	-1.72936e-10	-1.46427	2.44519e-05	-1.72936e-10	-1.33491	5.49357e-05	-1.72936e-10	-1.49689
46391925	chr1:46391925:A:G	1.39622e-09	-1.72936e-10	-1.46232	2.4522e-05	-1.72936e-10	-1.33205	5.50301e-05	-1.72936e-10	-1.49518
46392295	chr1:46392295:G:C	1.34016e-09	-1.72936e-10	-1.5033	1.92254e-05	-1.72936e-10	-1.57538	5.21835e-05	-1.72936e-10	-1.54829
46392353	chr1:46392353:A:G	5.31504e-10	-1.65111	-0.777026	1.63618e-05	-0.932434	-0.804234	3.6967e-05	-0.913668	-0.979361
46392357	chr1:46392357:G:A	1.3174e-09	-1.72936e-10	-1.52043	2.02453e-05	-1.72936e-10	-1.5237	5.66037e-05	-1.72936e-10	-1.46698
46392935	chr1:46392935:T:G	2.30223e-10	-1.70013	-1.56467	7.12532e-06	-1.23902	-1.32894	1.70211e-05	-1.15686	-1.51174
46392997	chr1:46392997:C:T	4.12371e-10	-1.66449	-1.01744	1.77807e-05	-0.628402	-1.0251	3.99164e-05	-0.600683	-1.21558
46393062	chr1:46393062:A:G	2.33995e-10	-1.68514	-1.56341	6.90658e-06	-1.27551	-1.32364	1.64132e-05	-1.19598	-1.50899
46393076	chr1:46393076:C:T	2.68756e-10	-1.74738	-1.36266	7.09197e-06	-1.68306	-0.889591	1.43307e-05	-1.69807	-1.14258
46393352	chr1:46393352:A:G	2.28485e-10	-1.70817	-1.56421	7.29861e-06	-1.21707	-1.32687	1.74435e-05	-1.13331	-1.51078
46393441	chr1:46393441:C:T	1.5137e-09	-1.72936e-10	-1.38154	3.22813e-05	-1.72936e-10	-1.05713	6.19202e-05	-1.72936e-10	-1.37721
46393553	chr1:46393553:A:G	2.27861e-10	-1.71254	-1.56257	7.43919e-06	-1.20453	-1.32032	1.774e-05	-1.11989	-1.50734
46394009	chr1:46394009:G:A	1.24602e-09	-1.72936e-10	-1.57613	2.02719e-05	-1.72936e-10	-1.52238	5.20363e-05	-1.72936e-10	-1.55111
46394565	chr1:46394565:G:A	2.26248e-10	-1.71492	-1.5673	7.32705e-06	-1.19838	-1.34166	1.76648e-05	-1.11346	-1.51802
46394986	chr1:46394986:C:T	1.27489e-09	-1.72936e-10	-1.55323	2.35996e-05	-1.72936e-10	-1.37039	5.66719e-05	-1.72936e-10	-1.46578
46395634	chr1:46395634:A:C	2.64751e-10	-1.65632	-1.46874	7.99791e-06	-1.33941	-1.11303	1.79564e-05	-1.26527	-1.34984
46396235	chr1:46396235:A:G	9.32517e-10	-1.05099	-0.814973	1.53787e-05	-1.77593	-0.0227009	2.4229e-05	-1.7739	-0.541601
46396514	chr1:46396514:G:C	1.41309e-09	-1.72936e-10	-1.45031	1.97921e-05	-1.72936e-10	-1.54634	5.37515e-05	-1.72936e-10	-1.51868
46396608	chr1:46396608:TG:T	2.27617e-10	-1.7086	-1.56758	7.19128e-06	-1.21626	-1.34249	1.73215e-05	-1.13247	-1.51864
46396683	chr1:46396683:A:C	1.26526e-09	-1.72936e-10	-1.56082	1.94631e-05	-1.72936e-10	-1.5631	5.05881e-05	-1.72936e-10	-1.57934
46396843	chr1:46396843:CAT:C	2.53863e-09	-1.72936e-10	-0.864467	2.99599e-05	-1.72936e-10	-1.13176	7.37857e-05	-1.72936e-10	-1.20189
46396883	chr1:46396883:C:T	2.27327e-10	-1.70924	-1.56821	7.168e-06	-1.21623	-1.34576	1.7291e-05	-1.13248	-1.52039
46397108	chr1:46397108:C:T	2.39167e-10	-1.71653	-1.51016	6.15182e-06	-1.1832	-1.53167	1.68931e-05	-1.09689	-1.57926
46397277	chr1:46397277:T:C	2.31311e-09	-1.72936e-10	-0.957497	2.73725e-05	-1.72936e-10	-1.22208	6.70882e-05	-1.72936e-10	-1.29705
46397598	chr1:46397598:G:A	4.19055e-10	-1.6953	-0.97054	1.67779e-05	-0.731376	-0.980177	3.73376e-05	-0.70496	-1.1781
46397843	chr1:46397843:A:G	1.57047e-09	-1.72936e-10	-1.34472	2.16979e-05	-1.72936e-10	-1.4544	5.91025e-05	-1.72936e-10	-1.42378
46398765	chr1:46398765:C:T	1.01904e-09	-1.77723	-5.64276e-10	1.67492e-05	-1.71327	-5.64276e-10	4.65842e-05	-1.66179	-5.64276e-10
46398819	chr1:46398819:G:A	1.5759e-09	-1.72936e-10	-1.34126	3.20219e-05	-1.72936e-10	-1.0652	6.27413e-05	-1.72936e-10	-1.36404
46398839	chr1:46398839:G:A	1.04339e-09	-0.92898	-0.824639	1.7988e-05	-1.7793	0.137381	2.93263e-05	-1.77935	-0.34522
46398856	chr1:46398856:A:C	1.45347e-09	-1.72936e-10	-1.42214	2.05158e-05	-1.72936e-10	-1.51042	5.91383e-05	-1.72936e-10	-1.42318
46398996	chr1:46398996:GC:G	2.77021e-10	-1.51249	-1.56726	6.94784e-06	-1.41905	-1.17414	1.43807e-05	-1.39315	-1.44401
46399055	chr1:46399055:A:G	1.33837e-09	-1.72936e-10	-1.50464	2.64385e-05	-1.72936e-10	-1.2568	6.01974e-05	-1.72936e-10	-1.40543
46399368	chr1:46399368:T:C	2.51956e-10	-1.60527	-1.56933	8.69624e-06	-1.08844	-1.28028	1.96311e-05	-1.04788	-1.47807
46399715	chr1:46399715:A:G	3.12633e-10	-1.43925	-1.51957	3.51806e-06	-1.73599	-1.53772	9.24607e-06	-1.73404	-1.54482
46399893	chr1:46399893:T:C	2.88661e-09	-1.72936e-10	-0.736006	3.9586e-05	-1.72936e-10	-0.853143	0.000116026	-1.72936e-10	-0.749243
46399999	chr1:46399999:A:G	8.58538e-10	-1.62727	-0.321347	7.4032e-05	-1.05547	0.828353	0.000109003	-1.01407	0.202398
46401300	chr1:46401300:C:G	1.97018e-09	-1.72936e-10	-1.11797	2.36172e-05	-1.72936e-10	-1.36964	6.85376e-05	-1.72936e-10	-1.27567
46401325	chr1:46401325:T:C	1.5183e-09	-1.72936e-10	-1.3785	2.61973e-05	-1.72936e-10	-1.26596	6.42426e-05	-1.72936e-10	-1.34039
46401335	chr1:46401335:T:C	1.41875e-09	-1.72936e-10	-1.44631	2.03896e-05	-1.72936e-10	-1.51659	5.58511e-05	-1.72936e-10	-1.48037
46401375	chr1:46401375:T:C	1.52475e-09	-1.72936e-10	-1.37426	2.63347e-05	-1.72936e-10	-1.26073	6.45387e-05	-1.72936e-10	-1.33579
46401797	chr1:46401797:G:A	1.5552e-09	-1.72936e-10	-1.35449	2.69893e-05	-1.72936e-10	-1.23618	6.59429e-05	-1.72936e-10	-1.31427
46401860	chr1:46401860:A:C	1.28093e-09	-1.72936e-10	-1.54851	1.91573e-05	-1.72936e-10	-1.57893	5.06539e-05	-1.72936e-10	-1.57804
46402009	chr1:46402009:C:G	1.53812e-09	-1.72936e-10	-1.36553	2.18313e-05	-1.72936e-10	-1.44828	6.28633e-05	-1.72936e-10	-1.36209
46402622	chr1:46402622:C:T	2.97891e-09	-1.72936e-10	-0.704533	3.95625e-05	-1.72936e-10	-0.853736	0.000105051	-1.72936e-10	-0.848609
46402735	chr1:46402735:C:T	7.61793e-09	0.234414	-5.64276e-10	7.42957e-05	-0.223566	-5.64276e-10	0.000199101	-0.209245	-5.64276e-10
46403129	chr1:46403129:C:T	1.90812e-09	-1.72936e-10	-1.14997	3.44318e-05	-1.72936e-10	-0.992639	8.19572e-05	-1.72936e-10	-1.09686
46403743	chr1:46403743:A:G	1.01916e-09	-1.77711	-5.64276e-10	1.67606e-05	-1.71259	-5.64276e-10	4.65769e-05	-1.66195	-5.64276e-10
46404361	chr1:46404361:C:G	1.75164e-09	-1.72936e-10	-1.23554	2.26751e-05	-1.72936e-10	-1.41035	6.36601e-05	-1.72936e-10	-1.3495
46404620	chr1:46404620:T:C	1.46506e-09	-1.72936e-10	-1.41419	2.50383e-05	-1.72936e-10	-1.31121	6.17546e-05	-1.72936e-10	-1.37989
46404625	chr1:46404625:C:T	7.78961e-09	-1.72936e-10	0.2567	7.59043e-05	-1.72936e-10	-0.202146	0.000243666	-1.72936e-10	-0.00725883
46405089	chr1:46405089:C:A	6.7052e-10	-1.77443	-0.421363	4.29444e-05	-1.33668	0.564962	6.17739e-05	-1.30431	-0.0752627
46406074	chr1:46406074:G:A	4.85392e-09	-0.216304	-5.64276e-10	3.73082e-05	-0.912405	-5.64276e-10	9.92966e-05	-0.904944	-5.64276e-10
46406203	chr1:46406203:G:A	1.97773e-09	-1.68185	0.56771	5.42398e-05	-1.07282	0.53462	0.000109884	-1.05602	0.252396
46406314	chr1:46406314:T:C	4.15926e-10	-1.27222	-1.40112	3.42025e-06	-1.77938	-1.52252	9.30589e-06	-1.77938	-1.49303
46406393	chr1:46406393:A:G	1.4044e-09	-1.72936e-10	-1.45648	2.37258e-05	-1.72936e-10	-1.36505	5.89078e-05	-1.72936e-10	-1.42708
46406529	chr1:46406529:CTTGCCTGCA:C	1.69286e-09	-1.72936e-10	-1.26967	2.49494e-05	-1.72936e-10	-1.31477	6.90476e-05	-1.72936e-10	-1.26826
46406654	chr1:46406654:C:T	1.44438e-09	-1.72936e-10	-1.42841	2.46414e-05	-1.72936e-10	-1.32719	6.08327e-05	-1.72936e-10	-1.39493
46406892	chr1:46406892:T:C	1.4105e-09	-1.72936e-10	-1.45215	2.38595e-05	-1.72936e-10	-1.35944	5.91904e-05	-1.72936e-10	-1.4223
46407026	chr1:46407026:A:G	6.79385e-10	-1.77432	-0.408342	4.37796e-05	-1.25744	0.50499	6.65489e-05	-1.22241	-0.0827121
46407107	chr1:46407107:A:G	1.35356e-09	-1.72936e-10	-1.49335	2.25679e-05	-1.72936e-10	-1.41509	5.64482e-05	-1.72936e-10	-1.46973
46407367	chr1:46407367:G:A	2.54645e-10	-1.75403	-1.40995	4.5161e-06	-1.7712	-1.25277	1.0428e-05	-1.77339	-1.38518
46407609	chr1:46407609:G:C	3.30615e-10	-1.57653	-1.32636	1.95045e-05	-1.15384	-0.407132	2.9714e-05	-1.11449	-0.996947
46407977	chr1:46407977:C:T	1.47815e-09	-1.72936e-10	-1.4053	3.01529e-05	-1.72936e-10	-1.12534	6.39109e-05	-1.72936e-10	-1.34557
46407995	chr1:46407995:A:G	1.36512e-09	-1.72936e-10	-1.48485	1.9788e-05	-1.72936e-10	-1.54654	5.90345e-05	-1.72936e-10	-1.42493
46408231	chr1:46408231:C:T	1.86529e-09	-1.72936e-10	-1.17267	2.33593e-05	-1.72936e-10	-1.38062	7.11775e-05	-1.72936e-10	-1.23788
46408607	chr1:46408607:G:A	1.71195e-08	1.04413	-5.64276e-10	6.17083e-05	-0.4092	-5.64276e-10	0.000163145	-0.408416	-5.64276e-10
46408711	chr1:46408711:A:G	5.50575e-10	-1.39695	-0.995936	1.84865e-05	-1.4879	-0.126678	3.0253e-05	-1.465	-0.628459
46409346	chr1:46409346:A:G	3.75603e-09	-1.72936e-10	-0.472728	5.5348e-05	-1.72936e-10	-0.517978	0.000180124	-1.72936e-10	-0.30941
46409356	chr1:46409356:A:G	1.26731e-09	-1.72936e-10	-1.5592	1.92726e-05	-1.72936e-10	-1.57293	5.07179e-05	-1.72936e-10	-1.57678
46409395	chr1:46409395:G:T	2.35404e-10	-1.76073	-1.48182	5.92958e-06	-1.66038	-1.09129	1.24453e-05	-1.67706	-1.30466
46409427	chr1:46409427:CT:C	1.34911e-09	-1.72936e-10	-1.49665	1.98363e-05	-1.72936e-10	-1.54411	5.35939e-05	-1.72936e-10	-1.52162
46411508	chr1:46411508:G:A	2.41148e-10	-1.70469	-1.51375	5.11705e-06	-1.32802	-1.57102	1.45701e-05	-1.25162	-1.57246
46411786	chr1:46411786:C:T	3.11169e-09	-0.660924	-5.64276e-10	6.36412e-05	-0.378357	-5.64276e-10	0.000171986	-0.355641	-5.64276e-10
46412138	chr1:46412138:C:T	1.10983e-09	-1.71525	0.0233624	2.91828e-05	-1.11716	-0.0408807	6.07785e-05	-1.10077	-0.295052
46412648	chr1:46412648:A:C	9.76237e-09	-1.72936e-10	0.482444	9.34496e-05	-1.72936e-10	0.00580389	0.000302747	-1.72936e-10	0.209842
46414265	chr1:46414265:G:A	1.60774e-09	-0.480342	-0.840917	1.43964e-05	-1.36045	-0.504186	3.36015e-05	-1.33531	-0.653174
46415055	chr1:46415055:T:C	2.47069e-09	-1.69727	0.805681	6.91169e-05	-1.06272	0.766898	0.000136007	-1.04555	0.455195
46415237	chr1:46415237:A:G	1.27008e-09	-1.72936e-10	-1.55701	1.93053e-05	-1.72936e-10	-1.57124	5.07695e-05	-1.72936e-10	-1.57576
46415681	chr1:46415681:T:C	9.07559e-09	1.65012	-1.24062	3.21646e-05	0.245642	-1.30639	9.81253e-05	0.291793	-1.2086
46416205	chr1:46416205:G:T	2.45338e-09	-1.69692	0.7983	6.84912e-05	-1.06231	0.757398	0.000135012	-1.0452	0.447501
46416457	chr1:46416457:T:A	4.93094e-09	-1.72936e-10	-0.200562	5.67638e-05	-1.72936e-10	-0.492719	0.000167035	-1.72936e-10	-0.384854
46416696	chr1:46416696:C:A	2.75263e-10	-1.76551	-1.32061	3.89634e-06	-1.76549	-1.40609	1.13455e-05	-1.7678	-1.30643
46416761	chr1:46416761:G:A	2.09872e-09	-1.72936e-10	-1.05476	2.54334e-05	-1.72936e-10	-1.29555	7.9406e-05	-1.72936e-10	-1.12848
46417081	chr1:46417081:C:T	2.86363e-10	-1.62359	-1.423	1.56835e-05	-1.07763	-0.701382	2.83811e-05	-1.03595	-1.12138
46417222	chr1:46417222:C:T	5.67608e-10	-1.71271	-0.649704	1.0956e-05	-1.1448	-0.99293	3.35212e-05	-1.12823	-0.862651
46417527	chr1:46417527:G:A	1.49117e-09	-1.72936e-10	-1.39653	2.14594e-05	-1.72936e-10	-1.46545	6.47002e-05	-1.72936e-10	-1.33329
46417796	chr1:46417796:TCTC:T	1.26463e-09	-1.72936e-10	-1.56131	1.92544e-05	-1.72936e-10	-1.57388	5.06851e-05	-1.72936e-10	-1.57742
46417996	chr1:46417996:G:A	8.27392e-10	-1.69301	-0.292553	1.55947e-05	-1.09019	-0.694493	4.91738e-05	-1.07297	-0.534729
46418643	chr1:46418643:T:C	1.13982e-09	-1.61774	-0.0474819	9.6905e-06	-1.77255	-0.487922	3.55123e-05	-1.7737	-0.159477
46418720	chr1:46418720:T:G	1.4264e-09	-1.72936e-10	-1.44094	2.82715e-05	-1.72936e-10	-1.18976	6.13154e-05	-1.72936e-10	-1.38702
46419373	chr1:46419373:G:A	1.9042e-09	-1.72936e-10	-1.15203	3.41348e-05	-1.72936e-10	-1.0013	8.14489e-05	-1.72936e-10	-1.10308
46419432	chr1:46419432:A:G	7.05442e-09	1.558	-1.40043	2.53784e-05	0.141784	-1.4395	6.69637e-05	0.186274	-1.48518
46419685	chr1:46419685:C:T	1.42927e-08	0.863657	-5.64276e-10	4.29635e-05	-0.771268	-5.64276e-10	0.000113143	-0.774407	-5.64276e-10
46420268	chr1:46420268:A:C	1.86998e-09	-1.14513	-0.0250338	3.61475e-05	-1.75939	0.815383	5.76326e-05	-1.75451	0.305543
46421174	chr1:46421174:T:A	1.17709e-09	-1.63305	-5.64276e-10	1.619e-05	-1.74723	-5.64276e-10	4.32183e-05	-1.73679	-5.64276e-10
46421281	chr1:46421281:A:G	2.37281e-10	-1.6579	-1.5767	5.38196e-06	-1.4305	-1.41807	1.35971e-05	-1.36313	-1.53007
46421418	chr1:46421418:T:C	1.0217e-09	-1.77462	-5.64276e-10	1.58692e-05	-1.76724	-5.64276e-10	4.18562e-05	-1.76881	-5.64276e-10
46421848	chr1:46421848:T:C	1.68292e-09	-0.932364	-0.343195	2.74399e-05	-1.77852	0.558898	4.20804e-05	-1.77736	0.0138844
46422429	chr1:46422429:T:G	1.34361e-09	-1.72936e-10	-1.50073	1.9382e-05	-1.72936e-10	-1.56727	5.22018e-05	-1.72936e-10	-1.54794
46422907	chr1:46422907:C:T	2.52946e-10	-1.6081	-1.56257	1.0689e-05	-1.02813	-1.13427	2.24317e-05	-0.984769	-1.40781
46423233	chr1:46423233:G:A	1.31414e-08	2.18505	-1.40537	4.62889e-05	0.622741	-1.31946	0.000117699	0.671769	-1.40669
46425133	chr1:46425133:T:C	1.24843e-09	-1.72936e-10	-1.5742	1.92491e-05	-1.72936e-10	-1.57415	5.06088e-05	-1.72936e-10	-1.57893
46425185	chr1:46425185:C:T	6.42153e-09	-1.7115	1.77507	7.2192e-05	-1.15876	0.906471	0.000254098	-1.14186	1.17652
46426253	chr1:46426253:C:G	2.80168e-10	-1.6004	-1.46805	1.299e-05	-1.13217	-0.835266	2.44938e-05	-1.09202	-1.21262
46426284	chr1:46426284:G:A	1.45537e-09	-1.42083	-5.64276e-10	1.86003e-05	-1.60844	-5.64276e-10	4.9212e-05	-1.60692	-5.64276e-10
46426362	chr1:46426362:G:T	1.26452e-09	-1.72936e-10	-1.56139	1.92496e-05	-1.72936e-10	-1.57413	5.06768e-05	-1.72936e-10	-1.57759
46426405	chr1:46426405:C:T	1.46476e-09	-1.72936e-10	-1.4144	2.16067e-05	-1.72936e-10	-1.45861	5.89092e-05	-1.72936e-10	-1.42706
46426526	chr1:46426526:C:T	2.83203e-09	-1.72936e-10	-0.755096	3.4663e-05	-1.72936e-10	-0.985945	0.000102858	-1.72936e-10	-0.869707
46426612	chr1:46426612:G:A	2.38238e-09	-1.72936e-10	-0.927989	2.83517e-05	-1.72936e-10	-1.18693	8.68553e-05	-1.72936e-10	-1.03881
46427139	chr1:46427139:C:T	9.68419e-10	-1.46547	-0.362712	7.72439e-06	-1.76199	-0.725244	1.55931e-05	-1.76588	-0.990346
46427140	chr1:46427140:G:A	1.16836e-09	-1.64948	0.00899731	3.41826e-05	-0.945837	-0.0540649	7.14133e-05	-0.927333	-0.307239
46427599	chr1:46427599:C:T	5.73727e-09	-1.72936e-10	-0.0491064	0.000119048	-1.72936e-10	0.247913	0.00029598	-1.72936e-10	0.187235
46427790	chr1:46427790:G:A	8.53429e-09	-1.72936e-10	0.348002	8.10216e-05	-1.72936e-10	-0.136902	0.000245061	-1.72936e-10	-0.00154692
46428095	chr1:46428095:C:T	2.7813e-09	-1.72936e-10	-0.773174	3.34714e-05	-1.72936e-10	-1.02093	9.96181e-05	-1.72936e-10	-0.901712
46428488	chr1:46428488:C:T	1.4315e-09	-1.72936e-10	-1.43736	1.96479e-05	-1.72936e-10	-1.55365	5.4481e-05	-1.72936e-10	-1.5052
46428557	chr1:46428557:C:T	3.12658e-09	-1.72936e-10	-0.656151	0.000105085	-1.72936e-10	0.123152	9.31955e-05	-1.72936e-10	-0.968356
46429597	chr1:46429597:C:T	8.36454e-09	-1.72936e-10	0.327911	7.95252e-05	-1.72936e-10	-0.155544	0.000240639	-1.72936e-10	-0.0197573
46429754	chr1:46429754:G:C	8.03804e-09	-1.72936e-10	0.288095	7.69e-05	-1.72936e-10	-0.189112	0.000232265	-1.72936e-10	-0.0551745
46429916	chr1:46429916:A:C	8.24191e-09	-1.72936e-10	0.313141	7.86922e-05	-1.72936e-10	-0.166074	0.000237819	-1.72936e-10	-0.0315435
46429969	chr1:46429969:A:G	5.62203e-10	-1.73946	-0.632521	2.49348e-05	-1.5042	0.18884	3.88522e-05	-1.47847	-0.364825
46430115	chr1:46430115:A:G	8.67227e-09	-1.72936e-10	0.36404	8.21349e-05	-1.72936e-10	-0.123256	0.000248888	-1.72936e-10	0.0139464
46430991	chr1:46430991:A:G	1.25968e-09	-1.72936e-10	-1.56523	1.93349e-05	-1.72936e-10	-1.5697	5.15378e-05	-1.72936e-10	-1.56074
46431162	chr1:46431162:C:T	1.02018e-09	-1.77611	-5.64276e-10	1.73437e-05	-1.67839	-5.64276e-10	4.5628e-05	-1.68253	-5.64276e-10
46431280	chr1:46431280:A:C	8.08948e-09	-1.72936e-10	0.294474	8.05081e-05	-1.72936e-10	-0.14326	0.000251135	-1.72936e-10	0.0229334
46431888	chr1:46431888:C:T	2.55705e-09	-0.857237	-5.64276e-10	5.1387e-05	-0.592234	-5.64276e-10	0.000138514	-0.572083	-5.64276e-10
46432007	chr1:46432007:A:G	2.0238e-09	-1.72936e-10	-1.09111	2.5476e-05	-1.72936e-10	-1.29388	7.41678e-05	-1.72936e-10	-1.19673
46432026	chr1:46432026:C:T	2.80917e-10	-1.55877	-1.50702	6.90434e-06	-1.20277	-1.3967	1.7609e-05	-1.1565	-1.47815
46432391	chr1:46432391:C:A	2.31086e-10	-1.71085	-1.55021	3.50484e-06	-1.77438	-1.5031	9.08795e-06	-1.76899	-1.52712
46433985	chr1:46433985:T:C	1.50172e-09	-1.72936e-10	-1.38948	2.19017e-05	-1.72936e-10	-1.44506	5.87325e-05	-1.72936e-10	-1.43006
46434240	chr1:46434240:G:T	2.64177e-10	-1.77188	-1.35535	4.61405e-06	-1.76655	-1.23597	1.07978e-05	-1.76499	-1.35872
46434275	chr1:46434275:A:G	3.88897e-10	-1.73176	-1.00877	1.46148e-05	-1.62737	-0.22222	1.48999e-05	-1.6221	-1.17961
46434337	chr1:46434337:A:G	2.13092e-09	-1.72936e-10	-1.03954	4.25509e-05	-1.72936e-10	-0.780918	8.61508e-05	-1.72936e-10	-1.04696
46434903	chr1:46434903:A:C	1.29199e-09	-1.72936e-10	-1.5399	1.99806e-05	-1.72936e-10	-1.53685	5.33763e-05	-1.72936e-10	-1.52569
46434980	chr1:46434980:C:T	1.27795e-09	-1.55083	-5.64276e-10	3.93105e-05	-0.860126	-5.64276e-10	0.00010475	-0.851479	-5.64276e-10
46434990	chr1:46434990:G:C	3.02962e-08	-1.72936e-10	1.61493	0.000431292	-1.72936e-10	1.53517	0.00102273	-1.72936e-10	1.42718
46435006	chr1:46435006:C:A	1.70035e-09	-1.72936e-10	-1.26525	3.11151e-05	-1.72936e-10	-1.09392	6.81092e-05	-1.72936e-10	-1.28194
46435375	chr1:46435375:A:G	2.61285e-10	-1.68169	-1.45654	4.15596e-06	-1.76384	-1.34324	9.69986e-06	-1.76556	-1.46539
46435874	chr1:46435874:C:T	2.92394e-10	-1.47335	-1.5524	5.58169e-06	-1.25337	-1.55876	1.69009e-05	-1.22582	-1.44987
46436208	chr1:46436208:A:G	2.10985e-10	-1.77785	-1.57421	3.35116e-06	-1.75671	-1.5656	8.76805e-06	-1.75447	-1.57747
46436348	chr1:46436348:T:C	1.45507e-09	-1.72936e-10	-1.42104	2.5475e-05	-1.72936e-10	-1.29392	5.88274e-05	-1.72936e-10	-1.42845
46436409	chr1:46436409:C:T	1.27652e-09	-1.72936e-10	-1.55195	1.92458e-05	-1.72936e-10	-1.57433	5.11876e-05	-1.72936e-10	-1.56756
46436518	chr1:46436518:T:C	2.37586e-10	-1.70481	-1.5285	3.70936e-06	-1.7725	-1.44826	9.0046e-06	-1.77362	-1.5317
46436712	chr1:46436712:G:A	1.41678e-09	-1.72936e-10	-1.4477	1.97241e-05	-1.72936e-10	-1.54978	5.3257e-05	-1.72936e-10	-1.52793
46436789	chr1:46436789:T:C	5.96012e-10	-1.77303	-0.540552	7.79846e-06	-1.77244	-0.705256	1.66226e-05	-1.76951	-0.922786
46436806	chr1:46436806:CAT:C	1.19301e-08	0.682973	-5.64276e-10	5.24686e-05	-0.571403	-5.64276e-10	0.000142706	-0.542269	-5.64276e-10
46436812	chr1:46436812:T:C	4.47689e-09	-0.297161	-5.64276e-10	3.04844e-05	-1.1144	-5.64276e-10	8.05562e-05	-1.1141	-5.64276e-10
46437164	chr1:46437164:T:C	5.13501e-10	-1.11659	-1.346	5.50058e-06	-1.61475	-1.21201	1.22579e-05	-1.61405	-1.38284
46437687	chr1:46437687:G:T	1.50468e-09	-1.72936e-10	-1.38751	2.46861e-05	-1.72936e-10	-1.32538	6.09999e-05	-1.72936e-10	-1.39218
46437722	chr1:46437722:G:A	4.69791e-09	-1.22831	0.979336	4.93464e-05	-1.04266	0.409903	0.000152082	-1.03059	0.551953
46437866	chr1:46437866:C:T	1.03027e-09	-1.76627	-5.64276e-10	1.62787e-05	-1.74176	-5.64276e-10	4.29327e-05	-1.74342	-5.64276e-10
46438099	chr1:46438099:A:C	1.24409e-09	-1.72936e-10	-1.57769	1.915e-05	-1.72936e-10	-1.57932	5.07805e-05	-1.72936e-10	-1.57554
46438157	chr1:46438157:G:A	1.34842e-09	-1.49716	-5.64276e-10	4.2328e-05	-0.786169	-5.64276e-10	0.000112148	-0.783235	-5.64276e-10
46438258	chr1:46438258:A:G	1.29822e-09	-1.72936e-10	-1.5351	2.04639e-05	-1.72936e-10	-1.51296	5.33691e-05	-1.72936e-10	-1.52582
46438340	chr1:46438340:A:G	2.97447e-09	-1.72936e-10	-0.706025	0.000119166	-1.72936e-10	0.248902	9.95855e-05	-1.72936e-10	-0.902039
46438399	chr1:46438399:C:T	1.34071e-09	-1.72936e-10	-1.50289	2.12976e-05	-1.72936e-10	-1.47303	5.53305e-05	-1.72936e-10	-1.48973
46438779	chr1:46438779:A:G	1.33696e-09	-1.72936e-10	-1.50569	2.25075e-05	-1.72936e-10	-1.41777	5.44795e-05	-1.72936e-10	-1.50523
46438807	chr1:46438807:A:G	1.26129e-09	-1.72936e-10	-1.56396	1.91599e-05	-1.72936e-10	-1.5788	5.12518e-05	-1.72936e-10	-1.56631
46438867	chr1:46438867:G:A	7.13227e-10	-1.6833	-0.450746	1.6207e-05	-1.77488	0.0287029	3.33673e-05	-1.77706	-0.218423
46439290	chr1:46439290:T:G	1.29479e-09	-1.72936e-10	-1.53774	2.43478e-05	-1.72936e-10	-1.33918	5.20362e-05	-1.72936e-10	-1.55112
46439395	chr1:46439395:T:C	1.66827e-09	-1.72936e-10	-1.2843	2.8342e-05	-1.72936e-10	-1.18728	5.53939e-05	-1.72936e-10	-1.48859
46440006	chr1:46440006:G:T	1.87313e-09	-1.72936e-10	-1.16848	3.53992e-05	-1.72936e-10	-0.964928	7.14479e-05	-1.72936e-10	-1.23409
46440130	chr1:46440130:G:T	2.80301e-10	-1.49885	-1.56913	3.34023e-06	-1.74733	-1.57825	8.86718e-06	-1.74617	-1.57453
46440452	chr1:46440452:G:A	3.05499e-10	-1.6538	-1.3281	4.62073e-06	-1.77744	-1.22363	1.05218e-05	-1.77697	-1.37264
46440847	chr1:46440847:A:T	1.66776e-09	-1.72936e-10	-1.28461	3.13648e-05	-1.72936e-10	-1.08593	6.79721e-05	-1.72936e-10	-1.28396
46441121	chr1:46441121:T:A	2.68872e-10	-1.53016	-1.57945	3.38099e-06	-1.73725	-1.57619	8.92512e-06	-1.73523	-1.57896
46441637	chr1:46441637:C:T	2.64625e-10	-1.54695	-1.57858	3.2946e-06	-1.76061	-1.57873	8.70496e-06	-1.75973	-1.57943
46442553	chr1:46442553:T:G	3.36698e-10	-1.62165	-1.26301	5.05571e-06	-1.77046	-1.14064	1.12877e-05	-1.76946	-1.30989
46443599	chr1:46443599:TGCCTCA:T	1.5436e-09	-1.72936e-10	-1.36197	2.95659e-05	-1.72936e-10	-1.145	5.54681e-05	-1.72936e-10	-1.48725
46444728	chr1:46444728:TC:T	2.51138e-10	-1.62125	-1.55659	3.40826e-06	-1.77018	-1.53524	8.89022e-06	-1.76921	-1.54889
46444893	chr1:46444893:C:T	1.36465e-08	-1.72936e-10	0.817389	0.000302485	-1.72936e-10	1.18041	0.000741398	-1.72936e-10	1.10548
46445298	chr1:46445298:T:C	1.39087e-09	-1.72936e-10	-1.46616	2.15244e-05	-1.72936e-10	-1.46243	5.4251e-05	-1.72936e-10	-1.50943
46445388	chr1:46445388:T:C	2.73297e-10	-1.52237	-1.57091	3.39024e-06	-1.75347	-1.55725	8.89342e-06	-1.75245	-1.56529
46446128	chr1:46446128:C:T	1.37676e-09	-1.72936e-10	-1.47636	2.77836e-05	-1.72936e-10	-1.20717	5.55456e-05	-1.72936e-10	-1.48585
46446394	chr1:46446394:A:G	3.4102e-10	-1.5377	-1.3342	4.78652e-06	-1.7424	-1.22341	1.08943e-05	-1.74041	-1.37441
46446490	chr1:46446490:C:T	1.12403e-09	-1.43127	-0.2479	1.4482e-05	-1.68201	-0.176704	2.3831e-05	-1.66667	-0.665395
46446494	chr1:46446494:A:G	1.36761e-09	-1.72936e-10	-1.48303	2.0412e-05	-1.72936e-10	-1.51549	5.64652e-05	-1.72936e-10	-1.46943
46446860	chr1:46446860:G:C	1.1818e-09	-1.62905	-5.64276e-10	3.17146e-05	-1.07484	-5.64276e-10	8.39971e-05	-1.07227	-5.64276e-10
46447097	chr1:46447097:C:T	1.01741e-09	-1.77883	-5.64276e-10	1.84389e-05	-1.61716	-5.64276e-10	4.89072e-05	-1.61313	-5.64276e-10
46447628	chr1:46447628:T:C	2.71592e-10	-1.52275	-1.57679	3.31658e-06	-1.75342	-1.57927	8.7726e-06	-1.75236	-1.57906
46447698	chr1:46447698:A:C	1.28214e-09	-1.72936e-10	-1.54756	2.09723e-05	-1.72936e-10	-1.48842	5.15706e-05	-1.72936e-10	-1.5601
46447949	chr1:46447949:C:T	1.02276e-09	-1.77358	-5.64276e-10	1.63589e-05	-1.73684	-5.64276e-10	4.32265e-05	-1.7366	-5.64276e-10
46448176	chr1:46448176:C:T	1.28257e-09	-1.72936e-10	-1.54722	1.93149e-05	-1.72936e-10	-1.57074	5.20898e-05	-1.72936e-10	-1.55009
46448267	chr1:46448267:G:A	1.60273e-09	-1.72936e-10	-1.32438	2.97596e-05	-1.72936e-10	-1.13847	6.52765e-05	-1.72936e-10	-1.32442
46448325	chr1:46448325:C:CCGCCTGCCG	1.60273e-09	-1.72936e-10	-1.32438	2.97596e-05	-1.72936e-10	-1.13847	6.52765e-05	-1.72936e-10	-1.32442
46448477	chr1:46448477:C:T	1.2482e-09	-1.72936e-10	-1.57439	1.95417e-05	-1.72936e-10	-1.55907	5.08218e-05	-1.72936e-10	-1.57473
46448497	chr1:46448497:C:T	1.50821e-09	-1.72936e-10	-1.38517	3.27814e-05	-1.72936e-10	-1.04176	6.054e-05	-1.72936e-10	-1.39975
46448818	chr1:46448818:G:A	2.81429e-10	-1.48531	-1.57865	3.4656e-06	-1.71765	-1.57108	9.12872e-06	-1.71517	-1.57646
46449217	chr1:46449217:G:A	1.48885e-09	-1.72936e-10	-1.39809	2.30901e-05	-1.72936e-10	-1.39222	5.73867e-05	-1.72936e-10	-1.45324
46449268	chr1:46449268:C:T	1.52021e-09	-1.72936e-10	-1.37724	2.35087e-05	-1.72936e-10	-1.37425	5.80921e-05	-1.72936e-10	-1.44103
46449379	chr1:46449379:A:T	3.63778e-10	-1.57529	-1.23201	5.32453e-06	-1.75612	-1.10317	1.17961e-05	-1.75451	-1.28078
46449618	chr1:46449618:AG:A	4.05091e-10	-1.52412	-1.17562	5.78744e-06	-1.73777	-1.03816	1.26722e-05	-1.73561	-1.22803
46449708	chr1:46449708:G:T	1.24845e-09	-1.72936e-10	-1.57419	2.16622e-05	-1.72936e-10	-1.45605	5.07032e-05	-1.72936e-10	-1.57707
46450328	chr1:46450328:C:G	1.41893e-09	-1.72936e-10	-1.44618	2.35843e-05	-1.72936e-10	-1.37104	5.77597e-05	-1.72936e-10	-1.44676
46450847	chr1:46450847:G:A	3.42659e-10	-1.72156	-1.14555	6.512e-06	-1.58988	-1.06809	1.35107e-05	-1.57417	-1.32541
46451195	chr1:46451195:C:CT	2.21311e-09	-1.14913	0.147444	5.66541e-05	-0.717863	0.223209	9.56948e-05	-0.700266	-0.241625
46451376	chr1:46451376:A:G	1.4921e-09	-1.72936e-10	-1.39591	3.21668e-05	-1.72936e-10	-1.06068	5.99901e-05	-1.72936e-10	-1.40888
46451836	chr1:46451836:C:T	2.01258e-09	-1.14495	0.0482829	5.14808e-05	-0.71248	0.122071	8.80568e-05	-0.69474	-0.330334
46452274	chr1:46452274:G:A	1.46537e-09	-1.72936e-10	-1.41398	3.12142e-05	-1.72936e-10	-1.09075	5.89635e-05	-1.72936e-10	-1.42614
46452481	chr1:46452481:G:T	1.31818e-09	-1.72936e-10	-1.51984	1.95737e-05	-1.72936e-10	-1.55743	5.31906e-05	-1.72936e-10	-1.52917
46452931	chr1:46452931:C:T	1.47673e-09	-1.72936e-10	-1.40626	2.28114e-05	-1.72936e-10	-1.40436	5.67026e-05	-1.72936e-10	-1.46524
46453252	chr1:46453252:G:T	1.15442e-09	-1.65249	-5.64276e-10	3.03945e-05	-1.11736	-5.64276e-10	8.05077e-05	-1.1147	-5.64276e-10
46453523	chr1:46453523:C:G	1.44907e-09	-1.72936e-10	-1.42517	2.23817e-05	-1.72936e-10	-1.42338	5.5837e-05	-1.72936e-10	-1.48062
46454037	chr1:46454037:C:G	1.02289e-09	-1.77346	-5.64276e-10	1.78475e-05	-1.64975	-5.64276e-10	4.74636e-05	-1.64309	-5.64276e-10
46454071	chr1:46454071:A:T	3.89117e-10	-1.50551	-1.23446	5.47086e-06	-1.729	-1.10319	1.213e-05	-1.7266	-1.28078
46454103	chr1:46454103:G:A	1.24906e-09	-1.72936e-10	-1.5737	1.91693e-05	-1.72936e-10	-1.57831	5.10816e-05	-1.72936e-10	-1.56963
46454282	chr1:46454282:G:A	2.33578e-10	-1.67101	-1.57932	3.42266e-06	-1.74267	-1.55853	8.82261e-06	-1.74933	-1.57641
46454320	chr1:46454320:C:T	2.12918e-10	-1.76677	-1.57616	3.46783e-06	-1.70959	-1.5785	9.13097e-06	-1.72064	-1.57075
46454359	chr1:46454359:C:G	2.36469e-09	-1.01355	0.078112	6.28964e-05	-0.546473	0.156343	0.000107307	-0.527544	-0.29982
46454415	chr1:46454415:G:A	2.09702e-09	-1.02537	-0.0302019	5.57723e-05	-0.560009	0.0496684	9.63451e-05	-0.541231	-0.393888
46454659	chr1:46454659:A:G	2.31392e-09	-1.03309	0.0759465	6.09813e-05	-0.575178	0.154127	0.000104044	-0.556522	-0.301722
46454967	chr1:46454967:G:C	1.27396e-09	-1.72936e-10	-1.55396	1.91583e-05	-1.72936e-10	-1.57888	5.26274e-05	-1.72936e-10	-1.53982
46454979	chr1:46454979:G:A	5.54136e-10	-1.76868	-0.617752	8.92514e-06	-1.69848	-0.644263	1.88782e-05	-1.69909	-0.865954
46455289	chr1:46455289:A:G	5.27944e-08	-1.72936e-10	2.17031	0.000790231	-1.72936e-10	2.14071	0.0019544	-1.72936e-10	2.07478
46455515	chr1:46455515:T:C	1.56386e-09	-1.77447	0.425535	2.88452e-05	-1.76763	0.597952	4.13794e-05	-1.76376	-0.0165102
46455608	chr1:46455608:C:G	2.60057e-10	-1.56361	-1.57934	3.35014e-06	-1.74751	-1.57511	8.84138e-06	-1.74571	-1.5779
46455786	chr1:46455786:G:A	3.33639e-10	-1.54081	-1.35298	4.66797e-06	-1.74425	-1.24665	1.06961e-05	-1.74224	-1.39094
46456016	chr1:46456016:A:T	1.25769e-09	-1.72936e-10	-1.56681	1.92347e-05	-1.72936e-10	-1.5749	5.14917e-05	-1.72936e-10	-1.56163
46457007	chr1:46457007:C:T	4.54429e-10	-1.58042	-1.00438	6.04341e-06	-1.7552	-0.977446	1.50113e-05	-1.75374	-1.04052
46457071	chr1:46457071:C:T	1.75945e-09	-1.72936e-10	-1.23109	2.38843e-05	-1.72936e-10	-1.3584	6.77033e-05	-1.72936e-10	-1.28792
46457100	chr1:46457100:G:A	1.98272e-09	-1.72936e-10	-1.11162	3.80423e-05	-1.72936e-10	-0.892919	7.97394e-05	-1.72936e-10	-1.12429
46457430	chr1:46457430:T:C	6.20116e-10	-1.768	-0.505939	1.0103e-05	-1.70049	-0.5183	2.0972e-05	-1.70106	-0.758802
46458004	chr1:46458004:C:T	1.47962e-09	-1.77858	0.374276	2.73709e-05	-1.77478	0.552645	3.93284e-05	-1.77226	-0.0588445
46458184	chr1:46458184:T:C	6.23831e-09	0.0346189	-5.64276e-10	5.07623e-05	-0.604465	-5.64276e-10	0.000141695	-0.54938	-5.64276e-10
46459562	chr1:46459562:C:T	3.6655e-10	-1.54193	-1.25778	5.29131e-06	-1.73979	-1.12576	1.17879e-05	-1.73781	-1.29817
46459752	chr1:46459752:G:A	1.95205e-09	-1.72936e-10	-1.12721	3.7466e-05	-1.72936e-10	-0.908184	7.86883e-05	-1.72936e-10	-1.13756
46459922	chr1:46459922:T:C	4.00095e-10	-1.72774	-0.9844	6.91114e-06	-1.77572	-0.822765	1.64631e-05	-1.77269	-0.929244
46459930	chr1:46459930:G:C	1.28795e-09	-1.72936e-10	-1.54304	2.05325e-05	-1.72936e-10	-1.50961	5.25772e-05	-1.72936e-10	-1.54077
46459937	chr1:46459937:T:C	2.30406e-10	-1.77443	-1.48957	4.13583e-06	-1.69142	-1.42051	1.038e-05	-1.70391	-1.45926
46459964	chr1:46459964:A:G	2.32711e-10	-1.77552	-1.47853	4.21791e-06	-1.68642	-1.40586	1.05616e-05	-1.69928	-1.44655
46460177	chr1:46460177:G:A	3.02177e-09	-1.06985	0.379599	6.66864e-05	-0.817357	0.485739	0.000106077	-0.80604	-0.0328539
46460495	chr1:46460495:T:C	2.34103e-10	-1.77534	-1.47274	3.64877e-06	-1.71536	-1.52187	9.46981e-06	-1.70681	-1.54814
46460502	chr1:46460502:G:A	2.30721e-10	-1.77781	-1.48483	4.2388e-06	-1.67336	-1.41398	1.06157e-05	-1.68708	-1.45365
46461073	chr1:46461073:C:T	2.06741e-09	-1.72936e-10	-1.06979	4.01398e-05	-1.72936e-10	-0.83925	8.32072e-05	-1.72936e-10	-1.08172
46461431	chr1:46461431:T:C	2.57613e-10	-1.70353	-1.44886	4.10743e-06	-1.66956	-1.44926	1.10014e-05	-1.67803	-1.427
46462012	chr1:46462012:C:T	3.26045e-10	-1.41382	-1.50299	1.01741e-05	-0.817346	-1.39442	2.45296e-05	-0.811511	-1.49166
46462091	chr1:46462091:C:T	1.6462e-09	-1.72936e-10	-1.29762	2.27563e-05	-1.72936e-10	-1.40678	6.45076e-05	-1.72936e-10	-1.33627
46462123	chr1:46462123:C:G	2.20939e-09	-1.72936e-10	-1.00337	2.89203e-05	-1.72936e-10	-1.16708	9.43949e-05	-1.72936e-10	-0.955568
46462240	chr1:46462240:C:G	2.2307e-09	-1.72936e-10	-0.993776	2.91281e-05	-1.72936e-10	-1.15991	9.52835e-05	-1.72936e-10	-0.946199
46462396	chr1:46462396:C:T	1.36774e-09	-1.72936e-10	-1.48293	1.99209e-05	-1.72936e-10	-1.53985	5.44001e-05	-1.72936e-10	-1.50669
46462493	chr1:46462493:T:C	2.64741e-09	-1.72936e-10	-0.822509	3.63483e-05	-1.72936e-10	-0.938472	0.000101906	-1.72936e-10	-0.879009
46462677	chr1:46462677:G:A	7.0349e-10	-1.73886	-0.408928	1.36079e-05	-1.6363	-0.284674	2.32391e-05	-1.6231	-0.734119
46462917	chr1:46462917:A:G	2.2626e-10	-1.77506	-1.5071	4.09065e-06	-1.68908	-1.43384	1.00992e-05	-1.70188	-1.48873
46463004	chr1:46463004:G:A	1.62231e-09	-1.72936e-10	-1.31224	2.45253e-05	-1.72936e-10	-1.33191	6.79641e-05	-1.72936e-10	-1.28408
46463041	chr1:46463041:T:C	1.18384e-09	-1.70531	0.0779806	4.96098e-05	-1.11779	0.490364	6.67468e-05	-1.11589	-0.186254
46463118	chr1:46463118:C:T	8.59079e-09	-1.13657	1.49117	0.000295097	-0.742908	1.8986	0.00032139	-0.725118	0.994717
46463467	chr1:46463467:ATAAT:A	1.06443e-09	-1.73365	-5.64276e-10	1.57677e-05	-1.77366	-5.64276e-10	4.17091e-05	-1.77233	-5.64276e-10
46463640	chr1:46463640:A:G	9.05815e-10	-1.67677	-0.21824	1.86871e-05	-1.5162	-0.0875869	3.10802e-05	-1.49718	-0.569308
46463707	chr1:46463707:T:G	1.13977e-07	-1.72936e-10	2.9399	0.00208146	-1.72936e-10	3.10921	0.00442983	-1.72936e-10	2.89306
46464378	chr1:46464378:G:A	1.56406e-09	-1.34881	-5.64276e-10	3.48851e-05	-0.97956	-5.64276e-10	9.29174e-05	-0.971345	-5.64276e-10
46464405	chr1:46464405:G:C	1.64707e-09	-1.72936e-10	-1.29709	2.17193e-05	-1.72936e-10	-1.45342	6.29277e-05	-1.72936e-10	-1.36107
46464728	chr1:46464728:TCTG:T	1.57691e-09	-1.72936e-10	-1.34062	2.87159e-05	-1.72936e-10	-1.17417	6.06864e-05	-1.72936e-10	-1.39734
46464760	chr1:46464760:C:T	2.66149e-10	-1.77835	-1.34144	3.82748e-06	-1.76474	-1.42467	1.12671e-05	-1.76395	-1.31722
46464991	chr1:46464991:C:T	5.268e-10	-1.04766	-1.38936	6.20866e-06	-1.33664	-1.36904	1.55138e-05	-1.34599	-1.41533
46465294	chr1:46465294:G:C	1.24396e-09	-1.72936e-10	-1.57779	1.91929e-05	-1.72936e-10	-1.57708	5.0999e-05	-1.72936e-10	-1.57125
46465690	chr1:46465690:A:C	1.65334e-09	-0.51707	-0.776224	3.23445e-05	-0.580679	-0.474496	7.20111e-05	-0.45359	-0.772646
46466182	chr1:46466182:A:G	2.23558e-10	-1.76665	-1.52752	3.30907e-06	-1.77662	-1.55833	9.079e-06	-1.7758	-1.52129
46466469	chr1:46466469:G:A	1.56204e-09	-1.72936e-10	-1.3501	2.7168e-05	-1.72936e-10	-1.22958	6.31462e-05	-1.72936e-10	-1.3576
46466604	chr1:46466604:A:G	1.06508e-09	-1.73304	-5.64276e-10	1.5816e-05	-1.7706	-5.64276e-10	4.16684e-05	-1.77331	-5.64276e-10
46466795	chr1:46466795:T:C	1.09166e-09	-1.70839	-5.64276e-10	1.57049e-05	-1.77764	-5.64276e-10	4.1444e-05	-1.77871	-5.64276e-10
46467512	chr1:46467512:C:T	4.23308e-09	-0.35316	-5.64276e-10	2.57462e-05	-1.28333	-5.64276e-10	6.77887e-05	-1.28666	-5.64276e-10
46468589	chr1:46468589:C:T	2.15961e-10	-1.77655	-1.55219	3.29635e-06	-1.76607	-1.57273	8.95425e-06	-1.76432	-1.54661
46468854	chr1:46468854:C:T	1.94982e-09	-1.72936e-10	-1.12836	2.64509e-05	-1.72936e-10	-1.25633	7.44269e-05	-1.72936e-10	-1.19324
46469241	chr1:46469241:A:G	2.69609e-09	-0.804287	-5.64276e-10	2.56712e-05	-1.28625	-5.64276e-10	6.7563e-05	-1.28999	-5.64276e-10
46470026	chr1:46470026:G:A	1.2423e-09	-1.72936e-10	-1.57913	1.9211e-05	-1.72936e-10	-1.57614	5.08736e-05	-1.72936e-10	-1.57371
46470405	chr1:46470405:A:G	9.04645e-10	-0.416941	-1.47936	1.22836e-05	-0.528934	-1.49442	3.37257e-05	-0.460079	-1.52472
46470751	chr1:46470751:G:A	2.11194e-10	-1.77175	-1.57932	3.47972e-06	-1.70637	-1.5783	9.26741e-06	-1.69834	-1.57821
46470869	chr1:46470869:CTG:C	1.05789e-09	-1.73981	-5.64276e-10	1.73393e-05	-1.67864	-5.64276e-10	4.58747e-05	-1.67714	-5.64276e-10
46470998	chr1:46470998:C:T	1.26605e-09	-1.72936e-10	-1.56018	1.98361e-05	-1.72936e-10	-1.54412	5.20198e-05	-1.72936e-10	-1.55143
46471301	chr1:46471301:A:T	7.5394e-10	-1.52773	-0.550808	8.47877e-06	-1.77928	-0.61477	1.86413e-05	-1.77937	-0.798301
46471483	chr1:46471483:C:A	9.37794e-10	-0.370452	-1.48986	1.26213e-05	-0.491741	-1.50449	3.47871e-05	-0.421855	-1.53195
46472681	chr1:46472681:T:C	9.7655e-10	-0.398794	-1.42103	1.31162e-05	-0.518095	-1.43968	3.57129e-05	-0.448765	-1.47878
46473165	chr1:46473165:C:T	1.99569e-09	0.462851	-1.56795	2.24299e-05	0.0916567	-1.51288	6.51694e-05	0.243988	-1.57005
46473459	chr1:46473459:C:T	2.56086e-09	-1.72936e-10	-0.855747	5.0905e-05	-1.72936e-10	-0.601658	9.22159e-05	-1.72936e-10	-0.978923
46473601	chr1:46473601:G:A	7.89591e-09	0.416617	-0.146363	0.000139406	0.163296	0.242478	0.000295324	0.327969	-0.142952
46473897	chr1:46473897:G:A	7.23775e-10	-1.73195	-0.387412	8.71256e-06	-1.77296	-0.593891	2.91971e-05	-1.7734	-0.355588
46474014	chr1:46474014:C:T	6.62837e-10	-1.72582	-0.481492	7.98108e-06	-1.77056	-0.683988	2.65895e-05	-1.77107	-0.451468
46474504	chr1:46474504:A:G	7.37119e-10	-1.77755	-0.323546	9.40559e-06	-1.77017	-0.520143	3.13204e-05	-1.76961	-0.289172
46474640	chr1:46474640:G:A	1.3575e-09	-1.72936e-10	-1.49044	2.20003e-05	-1.72936e-10	-1.44056	6.03199e-05	-1.72936e-10	-1.40339
46474688	chr1:46474688:A:G	3.04356e-09	-1.72936e-10	-0.683062	6.21929e-05	-1.72936e-10	-0.401377	0.000103575	-1.72936e-10	-0.862756
46474698	chr1:46474698:G:A	1.62848e-09	-1.72936e-10	-1.30844	2.4406e-05	-1.72936e-10	-1.33679	6.76933e-05	-1.72936e-10	-1.28807
46474741	chr1:46474741:T:C	1.37861e-09	-1.47501	-5.64276e-10	1.98636e-05	-1.54273	-5.64276e-10	5.26671e-05	-1.53906	-5.64276e-10
46474941	chr1:46474941:AG:A	2.4211e-09	-1.72936e-10	-0.911868	4.00031e-05	-1.72936e-10	-0.84266	9.81277e-05	-1.72936e-10	-0.916785
46474989	chr1:46474989:G:A	1.39725e-09	-1.72936e-10	-1.46158	2.79963e-05	-1.72936e-10	-1.19955	5.6338e-05	-1.72936e-10	-1.47169
46475257	chr1:46475257:C:T	3.39797e-09	-1.72936e-10	-0.572912	6.48611e-05	-1.72936e-10	-0.359371	0.000113188	-1.72936e-10	-0.774007
46475740	chr1:46475740:C:T	1.66768e-09	-1.72936e-10	-1.28466	2.41451e-05	-1.72936e-10	-1.34754	6.93289e-05	-1.72936e-10	-1.26419
46476167	chr1:46476167:G:A	2.76838e-09	-1.72936e-10	-0.777829	3.97987e-05	-1.72936e-10	-0.847784	0.000116042	-1.72936e-10	-0.749104
46476261	chr1:46476261:G:A	2.12295e-10	-1.77814	-1.56773	3.35704e-06	-1.74805	-1.57251	8.86556e-06	-1.75503	-1.56585
46476270	chr1:46476270:GC:G	1.31642e-08	1.17975	-0.398342	0.000202283	0.866522	-0.0884708	0.0004711	1.05092	-0.398901
46476306	chr1:46476306:A:G	2.34679e-10	-1.77934	-1.46629	3.4708e-06	-1.76377	-1.52346	9.85586e-06	-1.76317	-1.45182
46477258	chr1:46477258:A:G	2.64257e-09	0.716787	-1.54112	2.78885e-05	0.224727	-1.42813	6.73793e-05	0.226557	-1.51927
46477471	chr1:46477471:ATGGGTTTTTTGACC:A	1.28771e-08	1.17528	-0.41592	0.000243568	1.05333	-0.0895502	0.000563759	1.24853	-0.41696
46477474	chr1:46477474:G:A	1.68475e-09	-1.72936e-10	-1.27447	3.24556e-05	-1.72936e-10	-1.05174	7.42001e-05	-1.72936e-10	-1.19629
46477889	chr1:46477889:T:C	3.08563e-09	-1.72936e-10	-0.669335	5.83543e-05	-1.72936e-10	-0.465085	0.000103881	-1.72936e-10	-0.859806
46479133	chr1:46479133:C:T	2.18431e-08	2.7787	-1.49091	0.000288844	2.58258	-1.44831	0.00082849	2.70976	-1.49321
46479590	chr1:46479590:G:A	2.41275e-10	-1.68252	-1.53539	3.68953e-06	-1.657	-1.56912	1.00492e-05	-1.65078	-1.54478
46479598	chr1:46479598:G:A	4.53893e-10	-1.10166	-1.48432	6.02378e-06	-1.37733	-1.35858	1.35751e-05	-1.38545	-1.50937
46479785	chr1:46479785:C:A	1.94929e-09	-1.72936e-10	-1.12862	3.20341e-05	-1.72936e-10	-1.06482	8.24138e-05	-1.72936e-10	-1.0913
46480251	chr1:46480251:A:G	2.73416e-10	-1.77077	-1.32209	4.4995e-06	-1.74422	-1.28343	1.07505e-05	-1.75138	-1.37673
46480347	chr1:46480347:C:T	1.03836e-08	0.544139	-5.64276e-10	8.37262e-05	-0.104067	-5.64276e-10	0.000219731	-0.110649	-5.64276e-10
46481425	chr1:46481425:A:G	3.95131e-10	-1.50196	-1.22267	1.04095e-05	-1.45355	-0.73535	1.67661e-05	-1.46818	-1.21551
46481496	chr1:46481496:G:A	2.43237e-09	-1.25949	0.352271	8.02873e-05	-1.26715	1.12114	9.3349e-05	-1.28675	0.320036
46481563	chr1:46481563:G:A	1.24793e-09	-1.72936e-10	-1.5746	2.02376e-05	-1.72936e-10	-1.52408	5.08e-05	-1.72936e-10	-1.57516
46481922	chr1:46481922:A:G	6.45937e-09	-1.72936e-10	0.0694419	8.299e-05	-1.72936e-10	-0.112898	0.000266141	-1.72936e-10	0.0809721
46481950	chr1:46481950:T:C	1.36946e-09	-1.72936e-10	-1.48167	2.01344e-05	-1.72936e-10	-1.52919	5.45271e-05	-1.72936e-10	-1.50436
46481958	chr1:46481958:T:C	2.41117e-10	-1.67867	-1.53989	3.30989e-06	-1.76036	-1.57434	9.15651e-06	-1.7572	-1.53139
46483079	chr1:46483079:G:C	8.05295e-10	-0.692555	-1.32008	1.38705e-05	-0.630763	-1.27109	4.25862e-05	-0.618459	-1.13307
46483144	chr1:46483144:G:A	7.51686e-09	1.21383	-0.99277	5.58065e-05	0.231236	-0.740964	0.000118408	0.295402	-1.02432
46483399	chr1:46483399:G:A	1.24256e-09	-1.72936e-10	-1.57892	1.91799e-05	-1.72936e-10	-1.57775	5.05848e-05	-1.72936e-10	-1.5794
46483696	chr1:46483696:G:A	7.80313e-10	-0.795251	-1.2489	1.35977e-05	-0.734366	-1.18735	4.22106e-05	-0.722667	-1.03772
46484059	chr1:46484059:G:A	4.0095e-10	-1.20419	-1.50582	5.59782e-06	-1.23882	-1.57042	1.48016e-05	-1.23015	-1.57817
46484169	chr1:46484169:C:G	1.71216e-09	-1.72936e-10	-1.25834	2.51398e-05	-1.72936e-10	-1.30717	6.62461e-05	-1.72936e-10	-1.30968
46484443	chr1:46484443:G:A	1.72267e-09	-1.72936e-10	-1.25221	2.46557e-05	-1.72936e-10	-1.32661	6.66244e-05	-1.72936e-10	-1.30398
46484566	chr1:46484566:C:T	3.7364e-09	0.00707813	-0.485045	4.11673e-05	-0.612299	-0.201675	8.02255e-05	-0.565599	-0.552615
46484813	chr1:46484813:G:C	2.31004e-10	-1.68806	-1.57335	3.90797e-06	-1.58971	-1.57888	1.02336e-05	-1.6051	-1.57228
46485021	chr1:46485021:C:G	3.08861e-09	-1.72936e-10	-0.668369	4.8935e-05	-1.72936e-10	-0.641125	0.000120195	-1.72936e-10	-0.713936
46485576	chr1:46485576:G:A	9.53158e-09	-1.72936e-10	0.45852	0.000123904	-1.72936e-10	0.287888	0.00040358	-1.72936e-10	0.49732
46485725	chr1:46485725:G:A	4.20633e-09	-1.55971	1.20021	0.000149255	-1.48874	1.96277	0.000162961	-1.47815	1.06861
46486247	chr1:46486247:A:G	1.12557e-09	-0.130325	-1.54748	1.51979e-05	-0.239233	-1.57123	4.54939e-05	-0.203779	-1.4817
46486518	chr1:46486518:C:T	3.39075e-10	-1.7172	-1.16043	5.47058e-06	-1.77596	-1.05628	1.30299e-05	-1.77613	-1.15968
46487644	chr1:46487644:G:A	1.24214e-09	-1.72936e-10	-1.57925	1.92139e-05	-1.72936e-10	-1.57599	5.06153e-05	-1.72936e-10	-1.5788
46487690	chr1:46487690:G:A	1.11058e-09	-0.208188	-1.48302	8.6904e-06	-1.01686	-1.35253	2.05255e-05	-0.990495	-1.49089
46487719	chr1:46487719:T:C	1.37999e-08	-1.77264	2.60121	0.000320242	-1.4781	2.71556	0.000571988	-1.46429	2.31035
46487761	chr1:46487761:C:T	1.34419e-09	-0.287468	-1.21283	2.30806e-05	-0.206426	-1.1862	7.35201e-05	-0.191572	-1.01393
46488017	chr1:46488017:T:C	2.91168e-09	-1.72936e-10	-0.727359	7.48881e-05	-1.72936e-10	-0.215623	9.86026e-05	-1.72936e-10	-0.911957
46488269	chr1:46488269:C:T	2.21994e-10	-1.77934	-1.52186	3.38067e-06	-1.7675	-1.54604	9.21856e-06	-1.76958	-1.51226
46488312	chr1:46488312:C:T	4.30665e-10	-1.63842	-1.0001	7.21591e-06	-1.74599	-0.80934	1.66476e-05	-1.74657	-0.944224
46488591	chr1:46488591:T:C	2.77567e-10	-1.69622	-1.38157	5.31044e-06	-1.58088	-1.28106	1.26638e-05	-1.60154	-1.36276
46488915	chr1:46488915:T:C	1.09743e-09	-1.75145	0.0483316	1.24213e-05	-1.74333	-0.268873	2.44109e-05	-1.7369	-0.571127
46489034	chr1:46489034:C:T	5.3101e-09	-1.77938	1.6529	6.29975e-05	-1.77048	1.38196	0.000226534	-1.76858	1.68842
46489093	chr1:46489093:G:A	2.02959e-09	-1.08826	-5.64276e-10	7.74526e-05	-0.181952	-5.64276e-10	0.000207172	-0.169508	-5.64276e-10
46489166	chr1:46489166:C:G	1.02828e-09	-1.7682	-5.64276e-10	1.6497e-05	-1.72844	-5.64276e-10	4.32342e-05	-1.73642	-5.64276e-10
46489415	chr1:46489415:C:T	1.03128e-09	-1.76529	-5.64276e-10	1.66192e-05	-1.72106	-5.64276e-10	4.35287e-05	-1.72963	-5.64276e-10
46489613	chr1:46489613:G:A	1.11646e-08	-1.72936e-10	0.616655	0.000144712	-1.72936e-10	0.443125	0.000462436	-1.72936e-10	0.633453
46489871	chr1:46489871:T:G	1.03657e-09	-1.76017	-5.64276e-10	1.65494e-05	-1.72527	-5.64276e-10	4.35638e-05	-1.72883	-5.64276e-10
46489915	chr1:46489915:A:G	3.77234e-08	0.479107	1.35508	0.00037077	0.449769	0.934195	0.0016618	0.6076	1.305
46489921	chr1:46489921:G:A	1.11582e-09	-1.6865	-5.64276e-10	1.64774e-05	-1.72963	-5.64276e-10	4.35256e-05	-1.72971	-5.64276e-10
46491112	chr1:46491112:T:C	1.26977e-09	-1.72936e-10	-1.55725	2.08487e-05	-1.72936e-10	-1.49433	5.10343e-05	-1.72936e-10	-1.57056
46491588	chr1:46491588:G:A	6.9242e-10	-1.47785	-0.685801	1.12005e-05	-1.58314	-0.532523	3.39207e-05	-1.56236	-0.416668
46491803	chr1:46491803:GA:G	1.96447e-09	-1.12087	-5.64276e-10	3.41131e-05	-1.00194	-5.64276e-10	9.10553e-05	-0.991589	-5.64276e-10
46491806	chr1:46491806:A:G	1.42544e-09	-1.72936e-10	-1.44161	2.47866e-05	-1.72936e-10	-1.32131	5.57891e-05	-1.72936e-10	-1.48148
46492047	chr1:46492047:A:C	5.98813e-10	-1.34151	-0.96739	6.20021e-06	-1.5758	-1.13124	1.34178e-05	-1.589	-1.31747
46492135	chr1:46492135:G:A	1.51585e-09	-1.72936e-10	-1.38012	2.51951e-05	-1.72936e-10	-1.30497	6.61981e-05	-1.72936e-10	-1.3104
46492247	chr1:46492247:G:A	3.7267e-08	-1.72936e-10	1.82202	0.000699263	-1.72936e-10	2.01841	0.00153571	-1.72936e-10	1.83369
46492312	chr1:46492312:A:G	2.06209e-09	-0.046516	-1.02585	3.67428e-05	0.0436376	-0.971313	0.000117632	0.0596605	-0.795154
46492445	chr1:46492445:G:T	1.03964e-09	-1.75721	-5.64276e-10	1.68367e-05	-1.70806	-5.64276e-10	4.4721e-05	-1.70261	-5.64276e-10
46492715	chr1:46492715:C:T	1.77667e-09	-1.72936e-10	-1.22135	2.9919e-05	-1.72936e-10	-1.13312	7.4005e-05	-1.72936e-10	-1.19892
46492722	chr1:46492722:TAG:T	3.10993e-09	0.911812	-1.5733	5.12032e-05	0.971563	-1.56738	0.000162534	1.16639	-1.57856
46492839	chr1:46492839:C:A	5.39555e-09	-1.76843	1.65791	6.52637e-05	-1.73827	1.38509	0.000235152	-1.73428	1.69146
46493038	chr1:46493038:A:G	1.14322e-09	-1.77883	0.116583	1.4552e-05	-1.76522	-0.0886624	4.94652e-05	-1.76279	0.161
46493433	chr1:46493433:G:A	7.7875e-09	-1.7696	2.02603	9.44303e-05	-1.74099	1.75723	0.000333016	-1.73713	2.04227
46493912	chr1:46493912:C:G	1.4187e-09	-1.72936e-10	-1.44635	2.46088e-05	-1.72936e-10	-1.32851	5.55558e-05	-1.72936e-10	-1.48567
46493956	chr1:46493956:A:G	2.72734e-10	-1.70962	-1.38573	5.54151e-06	-1.62722	-1.19213	1.63625e-05	-1.63387	-1.07419
46494099	chr1:46494099:G:A	2.95389e-09	-1.72936e-10	-0.712967	4.72829e-05	-1.72936e-10	-0.67547	0.00011576	-1.72936e-10	-0.751532
46494173	chr1:46494173:A:C	1.26251e-09	-1.56299	-5.64276e-10	1.65379e-05	-1.72597	-5.64276e-10	4.37795e-05	-1.72389	-5.64276e-10
46494881	chr1:46494881:A:G	5.4166e-09	-1.77738	1.67076	6.47256e-05	-1.75873	1.39727	0.000233347	-1.75587	1.70535
46495838	chr1:46495838:C:T	4.72056e-09	-1.72936e-10	-0.244163	5.54415e-05	-1.72936e-10	-0.516289	0.000160259	-1.72936e-10	-0.426261
46495983	chr1:46495983:CT:C	5.52964e-09	-1.77883	1.69286	6.56108e-05	-1.76443	1.41655	0.000236908	-1.76199	1.7266
46496109	chr1:46496109:C:A	1.28525e-09	-0.901544	-0.643596	2.18188e-05	-0.943618	-0.505228	6.76705e-05	-0.917267	-0.371137
46496242	chr1:46496242:A:C	6.08616e-09	-1.77911	1.78904	7.16064e-05	-1.77263	1.51219	0.00026082	-1.77096	1.83173
46496685	chr1:46496685:C:T	2.76102e-09	0.584442	-1.36493	4.2588e-05	0.655918	-1.43596	0.000142006	0.83753	-1.38471
46496933	chr1:46496933:C:T	1.03757e-09	-1.75921	-5.64276e-10	1.60392e-05	-1.75658	-5.64276e-10	4.23693e-05	-1.75663	-5.64276e-10
46497374	chr1:46497374:G:A	4.45656e-10	-1.06392	-1.54038	7.23625e-06	-1.148	-1.40451	1.98547e-05	-1.13856	-1.37605
46497402	chr1:46497402:C:G	3.16997e-09	-1.46732	0.824955	4.47725e-05	-1.77104	1.04102	7.95862e-05	-1.77293	0.646715
46497919	chr1:46497919:C:T	1.96419e-09	-1.72936e-10	-1.12101	3.21591e-05	-1.72936e-10	-1.06092	8.4796e-05	-1.72936e-10	-1.06281
46498015	chr1:46498015:A:G	3.72376e-10	-1.32752	-1.45643	5.71309e-06	-1.26395	-1.52491	1.54733e-05	-1.2391	-1.52484
46498219	chr1:46498219:G:A	1.32796e-09	-0.629599	-0.882846	1.77467e-05	-1.26122	-0.394195	3.13891e-05	-1.22986	-0.82674
46498355	chr1:46498355:A:T	2.30459e-09	-0.0356265	-0.925562	4.13179e-05	0.0547597	-0.865082	0.000133945	0.0707168	-0.676345
46498633	chr1:46498633:A:G	4.97037e-09	-1.77896	1.58636	5.88926e-05	-1.77325	1.31735	0.000212416	-1.77166	1.62715
46498886	chr1:46498886:T:G	1.26297e-09	-1.72936e-10	-1.56262	2.06229e-05	-1.72936e-10	-1.50522	5.0866e-05	-1.72936e-10	-1.57386
46499050	chr1:46499050:T:TC	2.862e-10	-1.64643	-1.40073	5.58299e-06	-1.5062	-1.30569	1.33206e-05	-1.53053	-1.38321
46499326	chr1:46499326:G:A	1.35188e-09	-1.72936e-10	-1.49459	2.26552e-05	-1.72936e-10	-1.41123	6.17298e-05	-1.72936e-10	-1.38029
46499424	chr1:46499424:C:T	2.08436e-09	-0.0158584	-1.04577	3.69608e-05	0.0751883	-0.996948	0.000117754	0.0912256	-0.825686
46499523	chr1:46499523:T:C	2.0499e-09	-1.72936e-10	-1.0783	3.50238e-05	-1.72936e-10	-0.97559	8.55214e-05	-1.72936e-10	-1.05429
46499558	chr1:46499558:A:G	1.67615e-09	-1.77914	0.499551	4.79473e-05	-1.70166	1.04015	8.43563e-05	-1.70366	0.635651
46500179	chr1:46500179:G:A	1.94195e-09	-1.72936e-10	-1.1324	2.91301e-05	-1.72936e-10	-1.15985	7.59714e-05	-1.72936e-10	-1.1727
46500343	chr1:46500343:CACTT:C	6.00626e-10	-1.68365	-0.622219	7.3976e-06	-1.76674	-0.763722	1.67758e-05	-1.76399	-0.91913
46500651	chr1:46500651:T:G	9.7797e-09	-1.72936e-10	0.484219	0.000126551	-1.72936e-10	0.309026	0.000416104	-1.72936e-10	0.527879
46500732	chr1:46500732:C:T	1.01752e-09	-1.77872	-5.64276e-10	1.83698e-05	-1.62091	-5.64276e-10	4.86555e-05	-1.61829	-5.64276e-10
46500785	chr1:46500785:A:G	1.88671e-09	-1.72936e-10	-1.16126	2.84488e-05	-1.72936e-10	-1.18351	7.4141e-05	-1.72936e-10	-1.19709
46501907	chr1:46501907:C:T	2.62678e-09	-1.72936e-10	-0.83033	6.24432e-05	-1.72936e-10	-0.397361	9.47579e-05	-1.72936e-10	-0.95173
46501975	chr1:46501975:A:G	2.20719e-09	-1.72936e-10	-1.00437	4.07063e-05	-1.72936e-10	-0.825235	0.000103479	-1.72936e-10	-0.863687
46502067	chr1:46502067:T:C	6.33887e-09	-1.72936e-10	0.05061	0.000193773	-1.72936e-10	0.735067	0.000199432	-1.72936e-10	-0.20758
46502224	chr1:46502224:G:C	1.81215e-09	-0.366872	-0.834704	2.26339e-05	-1.08302	-0.32915	3.97326e-05	-1.04695	-0.773937
46502432	chr1:46502432:A:C	9.38462e-09	-1.72936e-10	0.442982	0.000121116	-1.72936e-10	0.265134	0.000395854	-1.72936e-10	0.47799
46502560	chr1:46502560:T:G	8.80861e-09	-1.72936e-10	0.379639	0.000114019	-1.72936e-10	0.204749	0.000371308	-1.72936e-10	0.413977
46502653	chr1:46502653:A:G	9.23336e-09	-1.72936e-10	0.426732	0.000119263	-1.72936e-10	0.24971	0.00038945	-1.72936e-10	0.461679
46502694	chr1:46502694:C:G	1.27761e-09	-1.5511	-5.64276e-10	2.61037e-05	-1.26954	-5.64276e-10	6.95899e-05	-1.26044	-5.64276e-10
46503176	chr1:46503176:C:T	1.1489e-09	-1.71162	0.0543341	4.6052e-05	-1.09231	0.390467	0.000107556	-1.06258	0.237534
46503346	chr1:46503346:G:T	1.13012e-09	-1.71782	0.0440507	4.44581e-05	-1.11156	0.374492	0.000104083	-1.08227	0.224412
46503374	chr1:46503374:T:A	9.26992e-09	-1.72936e-10	0.430685	0.000119704	-1.72936e-10	0.253406	0.000390925	-1.72936e-10	0.465461
46503470	chr1:46503470:T:C	9.08125e-09	-1.72936e-10	0.410122	0.000117377	-1.72936e-10	0.233773	0.000382901	-1.72936e-10	0.444721
46503906	chr1:46503906:G:T	3.07266e-10	-1.71855	-1.25758	4.50153e-06	-1.74875	-1.27845	1.08407e-05	-1.74454	-1.3752
46504219	chr1:46504219:T:A	1.07183e-08	-1.72936e-10	0.575863	0.000229434	-1.72936e-10	0.903997	0.000567816	-1.72936e-10	0.838742
46504587	chr1:46504587:T:C	3.04146e-09	-1.72936e-10	-0.683752	5.99137e-05	-1.72936e-10	-0.438712	0.000105657	-1.72936e-10	-0.842853
46504625	chr1:46504625:G:T	1.40303e-09	-1.72936e-10	-1.45746	2.42503e-05	-1.72936e-10	-1.34319	5.50814e-05	-1.72936e-10	-1.49424
46504807	chr1:46504807:G:A	4.88236e-09	-1.72936e-10	-0.210462	5.72249e-05	-1.72936e-10	-0.48463	0.00016478	-1.72936e-10	-0.398442
46504809	chr1:46504809:A:G	3.76835e-09	-1.72936e-10	-0.469453	5.99084e-05	-1.72936e-10	-0.438802	0.000145333	-1.72936e-10	-0.524029
46505697	chr1:46505697:A:G	2.66174e-09	-1.6525	0.835393	8.22924e-05	-1.13863	1.01729	0.000185332	-1.13095	0.850044
46505883	chr1:46505883:A:G	9.6836e-09	-1.72936e-10	0.474344	0.000124828	-1.72936e-10	0.295319	0.000408729	-1.72936e-10	0.509996
46506061	chr1:46506061:T:TAA	1.2708e-09	-1.72936e-10	-1.55644	2.09042e-05	-1.72936e-10	-1.49167	5.10551e-05	-1.72936e-10	-1.57015
46506088	chr1:46506088:C:T	1.9424e-09	-1.72936e-10	-1.13216	2.91351e-05	-1.72936e-10	-1.15968	7.59866e-05	-1.72936e-10	-1.1725
46506433	chr1:46506433:T:C	1.93413e-09	-1.13643	-5.64276e-10	2.27124e-05	-1.40871	-5.64276e-10	5.99959e-05	-1.40878	-5.64276e-10
46506499	chr1:46506499:T:C	1.04509e-09	-1.75199	-5.64276e-10	1.69546e-05	-1.70108	-5.64276e-10	4.50565e-05	-1.69514	-5.64276e-10
46506684	chr1:46506684:G:A	2.35967e-09	-0.024754	-0.912816	4.23693e-05	0.0648984	-0.850093	0.000137164	0.0808928	-0.662768
46506933	chr1:46506933:T:A	3.35408e-08	-1.75336	3.47004	0.00123846	-1.33193	3.92194	0.00312027	-1.30054	3.84316
46506972	chr1:46506972:T:C	9.21468e-09	-1.72936e-10	0.424708	0.000119025	-1.72936e-10	0.247711	0.000388547	-1.72936e-10	0.459358
46507022	chr1:46507022:C:T	1.02076e-09	-1.77554	-5.64276e-10	1.62008e-05	-1.74656	-5.64276e-10	4.29557e-05	-1.74289	-5.64276e-10
46507286	chr1:46507286:A:G	3.2728e-08	-1.74878	3.44092	0.00121713	-1.31305	3.88569	0.00308652	-1.28101	3.81275
46507688	chr1:46507688:C:T	1.02079e-09	-1.77551	-5.64276e-10	1.62009e-05	-1.74655	-5.64276e-10	4.29576e-05	-1.74284	-5.64276e-10
46507718	chr1:46507718:A:G	1.45589e-09	-1.72936e-10	-1.42048	2.55215e-05	-1.72936e-10	-1.2921	5.6903e-05	-1.72936e-10	-1.46171
46509028	chr1:46509028:A:G	2.25899e-09	-0.31822	-0.662953	4.13708e-05	-0.235784	-0.573258	0.000136053	-0.221013	-0.368998
46509227	chr1:46509227:C:A	1.02239e-09	-1.77395	-5.64276e-10	1.62705e-05	-1.74227	-5.64276e-10	4.31522e-05	-1.73832	-5.64276e-10
46509367	chr1:46509367:C:T	1.62818e-09	-1.72936e-10	-1.30863	2.74595e-05	-1.72936e-10	-1.21891	7.18452e-05	-1.72936e-10	-1.22854
46509622	chr1:46509622:G:A	3.47916e-09	0.806221	-1.35552	5.36842e-05	0.87971	-1.42821	0.000180405	1.06872	-1.37657
46509706	chr1:46509706:G:A	9.26992e-09	-1.72936e-10	0.430685	0.000119704	-1.72936e-10	0.253406	0.000390925	-1.72936e-10	0.465461
46509808	chr1:46509808:C:G	2.92533e-09	-0.153414	-0.569268	5.40801e-05	-0.0687541	-0.472397	0.000179267	-0.0532025	-0.260977
46510205	chr1:46510205:T:C	3.27302e-10	-1.62804	-1.28492	9.02971e-06	-0.99786	-1.33324	3.10209e-05	-0.953889	-1.11451
46510790	chr1:46510790:G:A	1.01947e-09	-1.77681	-5.64276e-10	1.61366e-05	-1.75053	-5.64276e-10	4.27783e-05	-1.74703	-5.64276e-10
46510858	chr1:46510858:C:G	9.49142e-10	-1.45251	-0.395778	3.19662e-05	-0.419456	-0.647483	0.000157233	-0.382365	-0.0629605
46511045	chr1:46511045:C:T	9.13795e-10	-1.4505	-0.435743	3.10266e-05	-0.414636	-0.682138	0.000150985	-0.377523	-0.108354
46511165	chr1:46511165:C:T	1.37784e-09	-0.3606	-1.11498	1.65873e-05	-0.99871	-0.724269	3.19599e-05	-0.96929	-1.06928
46511199	chr1:46511199:G:C	7.59426e-09	-1.72936e-10	0.231302	0.000239001	-1.72936e-10	0.944849	0.000234997	-1.72936e-10	-0.0434827
46511336	chr1:46511336:G:A	1.02204e-09	-1.77429	-5.64276e-10	1.6256e-05	-1.74316	-5.64276e-10	4.31121e-05	-1.73925	-5.64276e-10
46511511	chr1:46511511:G:A	4.14558e-09	0.989812	-1.36386	6.47075e-05	1.06822	-1.42996	0.000218581	1.26363	-1.37953
46511639	chr1:46511639:G:A	1.51955e-09	-0.377251	-1.00043	1.5576e-05	-1.0374	-0.748492	3.53671e-05	-1.00797	-0.929306
46512140	chr1:46512140:T:C	5.02108e-10	-1.49438	-0.990656	8.78202e-06	-1.65695	-0.701966	1.97406e-05	-1.65801	-0.862361
46512404	chr1:46512404:C:A	5.58653e-10	-1.70923	-0.669091	8.20159e-06	-1.60154	-0.825749	2.56677e-05	-1.6205	-0.637321
46512752	chr1:46512752:A:G	1.54335e-09	-0.552393	-0.80974	2.14619e-05	-0.802595	-0.662744	3.88505e-05	-0.75851	-1.08482
46512825	chr1:46512825:C:T	3.66982e-09	0.883161	-1.37911	5.72726e-05	0.961991	-1.44579	0.000192534	1.15457	-1.39735
46512921	chr1:46512921:C:G	2.34355e-09	-1.72936e-10	-0.944423	3.76444e-05	-1.72936e-10	-0.903435	9.17649e-05	-1.72936e-10	-0.983825
46513213	chr1:46513213:C:T	2.59438e-09	-0.273014	-0.569729	4.79843e-05	-0.189258	-0.471487	0.000158744	-0.174433	-0.261328
46513274	chr1:46513274:C:T	3.80427e-09	0.937735	-1.3977	5.96615e-05	1.0173	-1.46023	0.00020031	1.21165	-1.41484
46513550	chr1:46513550:C:T	5.41193e-09	0.529971	-0.637456	0.000118043	0.811724	-0.572295	0.000465273	0.931725	-0.292156
46513671	chr1:46513671:T:C	7.16941e-09	-1.48085	1.65459	0.000152343	-1.63483	2.12935	0.000198614	-1.61729	1.4056
46513882	chr1:46513882:G:C	2.43373e-09	-0.314816	-0.59185	4.45719e-05	-0.237371	-0.497143	0.000147569	-0.223125	-0.285636
46514623	chr1:46514623:C:G	8.42863e-09	-1.72936e-10	0.335543	0.000105633	-1.72936e-10	0.128349	0.000348055	-1.72936e-10	0.349304
46514682	chr1:46514682:A:C	2.45495e-09	-1.05695	0.158965	8.48012e-05	-0.140054	0.0487459	0.000232439	-0.126908	0.0724805
46515142	chr1:46515142:C:T	1.90718e-09	-1.15047	-5.64276e-10	7.06957e-05	-0.273233	-5.64276e-10	0.000189014	-0.261233	-5.64276e-10
46515473	chr1:46515473:G:C	2.30692e-10	-1.7753	-1.48746	3.85135e-06	-1.76161	-1.42158	9.55704e-06	-1.76272	-1.48306
46515554	chr1:46515554:G:A	1.27829e-09	-1.67566	0.125088	2.95389e-05	-1.74606	0.600147	4.85641e-05	-1.7377	0.117528
46516030	chr1:46516030:C:G	6.48022e-10	-0.67538	-1.55454	8.1504e-06	-0.962517	-1.47103	2.0372e-05	-0.937265	-1.55163
46516400	chr1:46516400:G:A	1.2461e-09	-1.72936e-10	-1.57607	1.96668e-05	-1.72936e-10	-1.55269	5.13179e-05	-1.72936e-10	-1.56502
46516414	chr1:46516414:G:A	7.36992e-10	-1.5882	-0.513066	1.42254e-05	-1.64592	-0.230665	3.01748e-05	-1.6285	-0.467545
46516689	chr1:46516689:A:G	3.77313e-08	1.02326	0.811138	0.000267723	0.145607	0.912728	0.000377713	0.216393	0.214685
46516919	chr1:46516919:C:CA	8.92033e-10	-0.568877	-1.34147	8.55634e-06	-1.09081	-1.29414	2.38373e-05	-1.0606	-1.27121
46516993	chr1:46516993:A:G	1.25723e-09	-1.72936e-10	-1.56718	1.96599e-05	-1.72936e-10	-1.55304	5.11776e-05	-1.72936e-10	-1.56775
46517191	chr1:46517191:C:G	2.42217e-10	-1.63551	-1.5785	4.11455e-06	-1.53862	-1.57847	1.0881e-05	-1.54529	-1.57074
46517292	chr1:46517292:G:A	1.9684e-09	-1.72936e-10	-1.11887	4.08611e-05	-1.72936e-10	-0.821441	7.29791e-05	-1.72936e-10	-1.21288
46517306	chr1:46517306:C:T	2.18818e-09	-1.72936e-10	-1.01302	2.65916e-05	-1.72936e-10	-1.25102	7.00685e-05	-1.72936e-10	-1.25358
46517375	chr1:46517375:T:C	2.54503e-10	-1.58518	-1.57935	3.69506e-06	-1.66987	-1.55475	9.68611e-06	-1.65466	-1.5777
46517512	chr1:46517512:T:C	1.52735e-09	-1.72936e-10	-1.37256	2.14803e-05	-1.72936e-10	-1.46448	6.48543e-05	-1.72936e-10	-1.33091
46517648	chr1:46517648:A:G	2.91785e-10	-1.46088	-1.56695	3.79196e-06	-1.61932	-1.57942	1.02498e-05	-1.60069	-1.57511
46517681	chr1:46517681:G:A	1.33732e-09	-1.72936e-10	-1.50542	1.9401e-05	-1.72936e-10	-1.5663	5.12523e-05	-1.72936e-10	-1.5663
46517693	chr1:46517693:G:A	1.25132e-09	-1.72936e-10	-1.5719	1.91519e-05	-1.72936e-10	-1.57922	5.06168e-05	-1.72936e-10	-1.57877
46518378	chr1:46518378:C:T	4.88152e-09	-1.72936e-10	-0.210634	9.61338e-05	-1.72936e-10	0.034123	0.000245401	-1.72936e-10	-0.000163275
46518893	chr1:46518893:A:G	1.19222e-09	-1.62027	-5.64276e-10	2.03539e-05	-1.51834	-5.64276e-10	5.43667e-05	-1.5073	-5.64276e-10
46519520	chr1:46519520:A:G	3.43918e-10	-1.712	-1.15144	4.99259e-06	-1.67226	-1.25141	1.31989e-05	-1.68063	-1.24229
46519895	chr1:46519895:C:T	1.24816e-09	-1.72936e-10	-1.57442	1.91747e-05	-1.72936e-10	-1.57803	5.05828e-05	-1.72936e-10	-1.57944
46520361	chr1:46520361:A:G	2.84092e-10	-1.66762	-1.38693	5.57409e-06	-1.49866	-1.31483	1.61427e-05	-1.50573	-1.21586
46520650	chr1:46520650:G:T	3.36509e-10	-1.71682	-1.1684	4.88581e-06	-1.67956	-1.26573	1.29218e-05	-1.6876	-1.25653
46520969	chr1:46520969:A:G	3.34574e-10	-1.72199	-1.169	4.85522e-06	-1.68662	-1.26495	1.28372e-05	-1.69442	-1.25629
46521290	chr1:46521290:G:A	1.31695e-09	-1.72936e-10	-1.52077	1.92862e-05	-1.72936e-10	-1.57223	5.09532e-05	-1.72936e-10	-1.57215
46521416	chr1:46521416:A:T	2.57001e-10	-1.57786	-1.5769	4.20629e-06	-1.51585	-1.57918	1.11561e-05	-1.52421	-1.56686
46521566	chr1:46521566:C:T	1.28552e-09	-1.72936e-10	-1.54493	2.07369e-05	-1.72936e-10	-1.4997	5.5086e-05	-1.72936e-10	-1.49416
46521670	chr1:46521670:G:A	3.32695e-10	-1.70729	-1.18933	4.83928e-06	-1.66869	-1.28616	1.28109e-05	-1.67733	-1.27543
46521924	chr1:46521924:G:A	4.73581e-10	-1.45625	-1.08728	6.59406e-06	-1.47314	-1.17231	2.13559e-05	-1.45508	-0.98665
46522046	chr1:46522046:A:G	2.55013e-10	-1.58336	-1.57917	4.38789e-06	-1.47353	-1.57924	1.17284e-05	-1.48121	-1.55983
46522172	chr1:46522172:T:C	4.59401e-10	-1.44183	-1.13209	6.40893e-06	-1.45991	-1.21402	2.05714e-05	-1.44152	-1.03763
46522381	chr1:46522381:T:C	4.00696e-10	-1.52178	-1.18886	6.38148e-06	-1.41845	-1.25977	2.01664e-05	-1.39824	-1.10079
46522703	chr1:46522703:A:C	4.12183e-10	-1.54329	-1.13908	5.79407e-06	-1.55461	-1.22017	1.85227e-05	-1.53912	-1.04493
46522797	chr1:46522797:C:G	1.30019e-09	-1.72936e-10	-1.53358	1.96416e-05	-1.72936e-10	-1.55397	5.23437e-05	-1.72936e-10	-1.54522
46523328	chr1:46523328:G:A	1.07377e-09	-1.72492	-5.64276e-10	2.26637e-05	-1.41086	-5.64276e-10	6.04307e-05	-1.40156	-5.64276e-10
46523345	chr1:46523345:CT:C	1.24864e-09	-1.72936e-10	-1.57403	1.96976e-05	-1.72936e-10	-1.55112	5.23394e-05	-1.72936e-10	-1.54531
46523497	chr1:46523497:T:C	3.28427e-10	-1.33212	-1.57741	5.81231e-06	-1.19798	-1.57366	1.57087e-05	-1.20918	-1.53966
46523668	chr1:46523668:TAGA:T	1.17423e-09	-1.63548	-5.64276e-10	1.87055e-05	-1.6028	-5.64276e-10	4.95696e-05	-1.59968	-5.64276e-10
46523800	chr1:46523800:G:C	6.09117e-10	-1.70434	-0.5875	9.01641e-06	-1.51729	-0.815284	2.56542e-05	-1.50386	-0.754491
46523967	chr1:46523967:G:A	1.86508e-08	-1.72936e-10	1.1298	0.000414433	-1.72936e-10	1.49529	0.00101246	-1.72936e-10	1.41709
46524070	chr1:46524070:T:C	3.82641e-10	-1.19293	-1.56382	5.41923e-06	-1.26404	-1.57762	1.45884e-05	-1.26917	-1.55366
46524133	chr1:46524133:C:T	5.20216e-09	-0.782912	0.635896	8.02353e-05	-0.919879	0.773224	0.000165253	-0.914593	0.519015
46524754	chr1:46524754:C:T	4.30104e-10	-1.76968	-0.870141	9.78379e-06	-1.73782	-0.513075	1.95391e-05	-1.74282	-0.787818
46524785	chr1:46524785:G:A	3.91999e-10	-1.77422	-0.95837	4.87473e-06	-1.77895	-1.1686	1.33773e-05	-1.77938	-1.13011
46524865	chr1:46524865:A:T	2.24523e-09	-1.72936e-10	-0.987284	3.08183e-05	-1.72936e-10	-1.10351	8.55226e-05	-1.72936e-10	-1.05427
46525193	chr1:46525193:A:G	4.30647e-10	-1.77598	-0.862576	5.29587e-06	-1.7696	-1.09509	1.3959e-05	-1.7727	-1.09423
46525445	chr1:46525445:C:A	1.32568e-09	-1.51416	-5.64276e-10	2.71215e-05	-1.23129	-5.64276e-10	7.22564e-05	-1.22284	-5.64276e-10
46525547	chr1:46525547:G:A	7.76605e-10	-0.655796	-1.39312	3.22643e-05	0.31628	-1.37394	8.75215e-05	0.344178	-1.37535
46525624	chr1:46525624:C:T	6.7765e-10	-1.18576	-0.999453	9.36852e-06	-1.19163	-1.10264	3.28385e-05	-1.16609	-0.845358
46526218	chr1:46526218:C:T	5.54413e-10	-1.07352	-1.31241	1.07868e-05	-0.933982	-1.21931	2.55685e-05	-0.929834	-1.33186
46527248	chr1:46527248:C:T	1.27822e-09	-1.72936e-10	-1.55062	1.93646e-05	-1.72936e-10	-1.56817	5.15194e-05	-1.72936e-10	-1.5611
46528464	chr1:46528464:G:A	1.24595e-09	-1.72936e-10	-1.5762	1.94105e-05	-1.72936e-10	-1.56581	5.09516e-05	-1.72936e-10	-1.57218
46528677	chr1:46528677:T:G	9.65865e-08	2.77435	-5.64276e-10	0.000336191	1.28606	-5.64276e-10	0.000951619	1.35511	-5.64276e-10
46528765	chr1:46528765:TC:T	1.65653e-09	-1.72936e-10	-1.29137	2.46218e-05	-1.72936e-10	-1.32799	6.71194e-05	-1.72936e-10	-1.29658
46529085	chr1:46529085:C:T	7.11753e-10	-1.1659	-0.97021	9.48178e-06	-1.16303	-1.11922	3.24223e-05	-1.13787	-0.886339
46529308	chr1:46529308:G:A	1.23894e-09	-1.58184	-5.64276e-10	1.67475e-05	-1.71337	-5.64276e-10	4.42911e-05	-1.71227	-5.64276e-10
46529441	chr1:46529441:C:T	1.20193e-09	-0.757033	-0.855129	1.57367e-05	-1.11106	-0.664565	3.59536e-05	-1.04035	-0.880479
46529631	chr1:46529631:C:T	1.87614e-09	0.400818	-1.56769	3.15096e-05	0.432169	-1.5135	9.28946e-05	0.596647	-1.56824
46530533	chr1:46530533:C:T	1.45669e-09	-1.72936e-10	-1.41992	2.13701e-05	-1.72936e-10	-1.46963	5.82421e-05	-1.72936e-10	-1.43845
46530594	chr1:46530594:C:T	5.82851e-10	-0.756784	-1.57913	7.15441e-06	-0.986281	-1.57761	1.96982e-05	-0.944896	-1.57763
46531455	chr1:46531455:C:G	4.53906e-10	-1.14396	-1.442	8.51058e-06	-0.925001	-1.46531	2.37444e-05	-0.939642	-1.39607
46531598	chr1:46531598:C:T	3.85992e-10	-1.231	-1.51702	7.28517e-06	-1.03069	-1.51509	1.98103e-05	-1.04409	-1.47277
46531937	chr1:46531937:A:G	1.25493e-09	-1.72936e-10	-1.56901	2.02895e-05	-1.72936e-10	-1.52151	5.20614e-05	-1.72936e-10	-1.55063
46532230	chr1:46532230:G:A	4.60257e-09	-0.269475	-5.64276e-10	4.62593e-05	-0.697357	-5.64276e-10	0.000128281	-0.648833	-5.64276e-10
46532337	chr1:46532337:T:C	5.17588e-10	-1.01188	-1.44279	8.75718e-06	-0.871362	-1.49038	2.1804e-05	-0.889104	-1.53186
46532413	chr1:46532413:G:C	5.86951e-10	-0.750439	-1.57847	7.25516e-06	-0.970874	-1.57903	1.99874e-05	-0.929394	-1.57856
46532646	chr1:46532646:A:T	1.32915e-09	-1.24836	-0.263189	1.58891e-05	-1.24059	-0.525399	5.92031e-05	-1.21727	-0.204807
46533348	chr1:46533348:G:A	5.46701e-10	-1.28871	-1.11123	8.24783e-06	-1.17928	-1.24239	2.20295e-05	-1.20042	-1.21025
46533476	chr1:46533476:G:C	2.23454e-09	-1.72936e-10	-0.992055	2.72177e-05	-1.72936e-10	-1.22775	7.14439e-05	-1.72936e-10	-1.23414
46533566	chr1:46533566:G:A	3.46867e-10	-1.33264	-1.52226	6.43896e-06	-1.14864	-1.52062	1.7509e-05	-1.1604	-1.47994
46533813	chr1:46533813:C:T	3.09552e-09	-1.72936e-10	-0.666135	3.64146e-05	-1.72936e-10	-0.936648	9.28738e-05	-1.72936e-10	-0.971814
46534086	chr1:46534086:T:C	3.68519e-09	-0.176745	-0.315023	5.69393e-05	-0.162152	-0.327482	0.000145077	-0.0806014	-0.445187
46534894	chr1:46534894:T:C	3.53285e-09	-0.185981	-0.348004	5.47453e-05	-0.169574	-0.359352	0.000139724	-0.0882135	-0.475174
46535324	chr1:46535324:T:C	5.80969e-10	-1.43562	-0.90353	8.52445e-06	-1.32227	-1.06641	2.37356e-05	-1.34049	-0.995588
46535475	chr1:46535475:C:T	2.37154e-09	-1.68631	0.753763	4.16448e-05	-1.68739	0.884953	8.13307e-05	-1.6862	0.581669
46535756	chr1:46535756:A:T	8.4213e-09	0.334674	-5.64276e-10	9.54369e-05	0.0268472	-5.64276e-10	0.000266894	0.0837967	-5.64276e-10
46535765	chr1:46535765:G:T	1.24573e-09	-1.72936e-10	-1.57637	1.91829e-05	-1.72936e-10	-1.5776	5.0586e-05	-1.72936e-10	-1.57938
46535945	chr1:46535945:C:T	1.44968e-09	-1.72936e-10	-1.42475	2.18931e-05	-1.72936e-10	-1.44545	5.94404e-05	-1.72936e-10	-1.41808
46536050	chr1:46536050:G:A	8.54692e-10	-0.520832	-1.43227	1.30462e-05	-0.561994	-1.40112	3.60315e-05	-0.498687	-1.41997
46536185	chr1:46536185:C:T	1.17381e-09	-1.63584	-5.64276e-10	1.97815e-05	-1.54687	-5.64276e-10	5.28082e-05	-1.53639	-5.64276e-10
46536414	chr1:46536414:C:T	5.22774e-10	-1.48857	-0.956127	8.18915e-06	-1.32738	-1.10143	2.31032e-05	-1.34419	-1.0189
46536424	chr1:46536424:G:A	5.79907e-10	-1.62508	-0.715899	9.09835e-06	-1.53382	-0.78971	2.62646e-05	-1.52303	-0.711804
46536739	chr1:46536739:T:C	1.45967e-09	-1.72936e-10	-1.41788	2.21177e-05	-1.72936e-10	-1.43524	6.15897e-05	-1.72936e-10	-1.38256
46536924	chr1:46536924:CG:TG	1.09481e-09	-1.70551	-5.64276e-10	1.73125e-05	-1.68019	-5.64276e-10	4.56257e-05	-1.68258	-5.64276e-10
46537004	chr1:46537004:A:G	3.20651e-09	-1.76579	1.13488	4.57317e-05	-1.65433	0.945505	9.75271e-05	-1.64479	0.721865
46537146	chr1:46537146:T:A	2.23326e-09	-1.72936e-10	-0.992628	2.72066e-05	-1.72936e-10	-1.22816	7.14135e-05	-1.72936e-10	-1.23457
46537217	chr1:46537217:C:T	3.67698e-10	-1.30032	-1.49626	5.4077e-06	-1.44046	-1.40334	1.39822e-05	-1.38344	-1.48183
46537884	chr1:46537884:G:A	1.57034e-08	-1.72936e-10	0.957785	0.000341525	-1.72936e-10	1.3018	0.000846219	-1.72936e-10	1.23772
46538006	chr1:46538006:T:C	1.26212e-09	-1.72936e-10	-1.5633	1.92942e-05	-1.72936e-10	-1.57181	5.07328e-05	-1.72936e-10	-1.57648
46538295	chr1:46538295:C:T	2.11412e-09	-1.72936e-10	-1.04745	2.70613e-05	-1.72936e-10	-1.23352	6.87941e-05	-1.72936e-10	-1.27194
46538585	chr1:46538585:G:A	1.24407e-09	-1.72936e-10	-1.5777	1.92278e-05	-1.72936e-10	-1.57526	5.0955e-05	-1.72936e-10	-1.57211
46539008	chr1:46539008:T:C	5.60585e-10	-1.38965	-0.985219	8.07428e-06	-1.27925	-1.16369	2.21459e-05	-1.29835	-1.10705
46539038	chr1:46539038:A:C	4.34075e-10	-1.06047	-1.57016	8.60163e-06	-0.807764	-1.5719	2.22176e-05	-0.822914	-1.57925
46539192	chr1:46539192:G:A	4.37534e-10	-1.07995	-1.54274	9.80875e-06	-0.73017	-1.51817	2.61917e-05	-0.744619	-1.493
46539272	chr1:46539272:G:A	1.24373e-09	-1.72936e-10	-1.57797	1.93208e-05	-1.72936e-10	-1.57043	5.13725e-05	-1.72936e-10	-1.56395
46539301	chr1:46539301:T:C	1.75373e-09	-0.91138	-0.322967	2.14419e-05	-0.891739	-0.57453	7.92812e-05	-0.862193	-0.267861
46539392	chr1:46539392:T:C	1.2632e-09	-1.72936e-10	-1.56244	1.92232e-05	-1.72936e-10	-1.5755	5.11521e-05	-1.72936e-10	-1.56825
46539584	chr1:46539584:T:C	2.64917e-10	-1.577	-1.54743	5.58858e-06	-1.34022	-1.47068	1.52722e-05	-1.25183	-1.52519
46539661	chr1:46539661:T:C	1.29805e-09	-1.72936e-10	-1.53523	2.03601e-05	-1.72936e-10	-1.51804	5.4149e-05	-1.72936e-10	-1.51132
46539757	chr1:46539757:C:T	7.55834e-10	-0.997762	-1.07826	1.37207e-05	-1.19562	-0.717091	2.59518e-05	-1.16196	-1.08486
46539918	chr1:46539918:C:T	2.43714e-10	-1.72263	-1.48522	3.58476e-06	-1.72012	-1.53481	1.0395e-05	-1.71235	-1.44938
46539925	chr1:46539925:C:T	1.399e-09	-1.46033	-5.64276e-10	2.50007e-05	-1.31272	-5.64276e-10	6.59529e-05	-1.31411	-5.64276e-10
46540014	chr1:46540014:T:A	1.24637e-09	-1.57586	-5.64276e-10	2.47572e-05	-1.3225	-5.64276e-10	6.64038e-05	-1.3073	-5.64276e-10
46540473	chr1:46540473:A:G	2.83514e-09	-1.61961	0.865608	4.51384e-05	-1.62142	0.899532	9.6776e-05	-1.61937	0.688717
46540985	chr1:46540985:C:T	3.16496e-10	-1.46883	-1.47771	4.54735e-06	-1.4667	-1.55037	1.33003e-05	-1.4493	-1.46597
46541176	chr1:46541176:G:A	6.07247e-10	-1.06675	-1.22816	1.06462e-05	-1.23473	-0.93168	2.12313e-05	-1.20234	-1.24523
46541652	chr1:46541652:G:A	9.32473e-10	-1.38151	-0.484497	2.16766e-05	-1.26826	-0.187124	4.16292e-05	-1.2891	-0.48515
46541672	chr1:46541672:G:A	3.16957e-10	-1.5142	-1.43088	4.48294e-06	-1.51305	-1.51829	1.33734e-05	-1.49697	-1.41283
46541687	chr1:46541687:C:T	6.80851e-10	-1.27943	-0.901069	1.74966e-05	-1.07287	-0.596746	3.6762e-05	-1.08777	-0.810825
46541716	chr1:46541716:C:T	1.03142e-09	-1.76515	-5.64276e-10	1.60938e-05	-1.75319	-5.64276e-10	4.24627e-05	-1.75443	-5.64276e-10
46542144	chr1:46542144:C:T	1.25374e-09	-1.72936e-10	-1.56996	1.99423e-05	-1.72936e-10	-1.53878	5.25529e-05	-1.72936e-10	-1.54123
46542172	chr1:46542172:A:G	1.94447e-09	0.345618	-1.47672	2.64987e-05	0.315246	-1.56977	7.81848e-05	0.391605	-1.53559
46542245	chr1:46542245:CA:C	1.51292e-09	-1.72936e-10	-1.38205	2.43646e-05	-1.72936e-10	-1.33849	6.11366e-05	-1.72936e-10	-1.38994
46542579	chr1:46542579:C:G	4.79332e-09	-1.72936e-10	-0.228868	5.52184e-05	-1.72936e-10	-0.520322	0.000184063	-1.72936e-10	-0.28778
46543211	chr1:46543211:G:A	5.77165e-10	-0.892654	-1.45306	6.89272e-06	-1.07288	-1.52827	2.22673e-05	-0.997136	-1.4028
46543219	chr1:46543219:C:T	1.26774e-09	-1.72936e-10	-1.55885	2.02807e-05	-1.72936e-10	-1.52195	5.21525e-05	-1.72936e-10	-1.54888
46543261	chr1:46543261:C:T	1.41762e-09	-1.72936e-10	-1.44711	2.33931e-05	-1.72936e-10	-1.37918	5.88782e-05	-1.72936e-10	-1.42758
46543410	chr1:46543410:G:T	4.44589e-09	-1.72936e-10	-0.304111	5.16599e-05	-1.72936e-10	-0.586936	0.000171116	-1.72936e-10	-0.360713
46543671	chr1:46543671:C:G	3.22378e-10	-1.49654	-1.43158	4.67868e-06	-1.62437	-1.36423	1.18644e-05	-1.59729	-1.43222
46544085	chr1:46544085:G:A	4.01367e-10	-1.13159	-1.57738	5.30932e-06	-1.28429	-1.57786	1.48842e-05	-1.22929	-1.57346
46544127	chr1:46544127:A:G	5.29697e-10	-0.918445	-1.5131	6.40577e-06	-1.15628	-1.51814	1.7627e-05	-1.09684	-1.53679
46544149	chr1:46544149:C:T	1.24969e-09	-1.72936e-10	-1.5732	1.97292e-05	-1.72936e-10	-1.54952	5.19776e-05	-1.72936e-10	-1.55224
46544157	chr1:46544157:G:T	1.01746e-09	-0.72995	-1.04883	1.34708e-05	-0.92572	-1.00538	3.16927e-05	-0.841157	-1.20581
46544355	chr1:46544355:A:G	1.35036e-09	-0.948676	-0.547046	1.47147e-05	-1.13144	-0.711332	4.22378e-05	-1.07508	-0.684656
46544383	chr1:46544383:A:G	3.07374e-10	-1.43327	-1.54251	4.38369e-06	-1.5398	-1.51393	1.17106e-05	-1.50172	-1.54083
46544846	chr1:46544846:C:T	1.05849e-09	-1.73925	-5.64276e-10	1.56979e-05	-1.77809	-5.64276e-10	4.15326e-05	-1.77658	-5.64276e-10
46545700	chr1:46545700:T:C	8.59657e-10	-0.45293	-1.49438	1.51502e-05	-0.406361	-1.40725	4.13996e-05	-0.343833	-1.43595
46546015	chr1:46546015:C:G	5.70513e-10	-1.00646	-1.35085	1.14347e-05	-0.898088	-1.19688	2.99784e-05	-0.845643	-1.25693
46546090	chr1:46546090:A:G	5.75683e-10	-0.895493	-1.4528	1.11323e-05	-0.773494	-1.34827	3.00011e-05	-0.717553	-1.38427
46546200	chr1:46546200:C:T	2.98543e-10	-1.65787	-1.34706	6.30098e-06	-1.49411	-1.1968	1.58577e-05	-1.47131	-1.26809
46546472	chr1:46546472:G:A	4.03241e-10	-1.48642	-1.21789	5.33091e-06	-1.65451	-1.20358	1.40974e-05	-1.63121	-1.22585
46546776	chr1:46546776:T:C	8.81541e-10	-0.804612	-1.11756	1.25242e-05	-0.953679	-1.05027	2.94762e-05	-0.867271	-1.2522
46546915	chr1:46546915:G:A	1.64818e-09	-1.72936e-10	-1.29642	2.45121e-05	-1.72936e-10	-1.33245	6.69923e-05	-1.72936e-10	-1.29848
46547030	chr1:46547030:A:G	1.47982e-09	-1.72936e-10	-1.40417	2.31703e-05	-1.72936e-10	-1.38875	5.89549e-05	-1.72936e-10	-1.42628
46547150	chr1:46547150:A:G	1.28018e-09	-1.72936e-10	-1.54909	2.01635e-05	-1.72936e-10	-1.52774	5.26902e-05	-1.72936e-10	-1.53863
46547240	chr1:46547240:C:G	1.43977e-09	-1.72936e-10	-1.43161	2.42279e-05	-1.72936e-10	-1.34411	5.56603e-05	-1.72936e-10	-1.48379
46547431	chr1:46547431:C:T	1.72754e-09	-1.72936e-10	-1.24939	2.38155e-05	-1.72936e-10	-1.36128	6.1991e-05	-1.72936e-10	-1.37607
46547506	chr1:46547506:C:T	1.79327e-09	-1.72936e-10	-1.21205	3.02751e-05	-1.72936e-10	-1.12129	7.41248e-05	-1.72936e-10	-1.19731
46547508	chr1:46547508:A:G	5.27062e-10	-1.29264	-1.14389	6.60384e-06	-1.50597	-1.138	1.78596e-05	-1.47121	-1.14931
46547531	chr1:46547531:C:T	2.34004e-09	-1.72936e-10	-0.945924	4.43616e-05	-1.72936e-10	-0.739243	0.000110545	-1.72936e-10	-0.79763
46547639	chr1:46547639:C:T	2.95605e-10	-1.49941	-1.51541	4.41239e-06	-1.4836	-1.56361	1.26279e-05	-1.46653	-1.50062
46547692	chr1:46547692:T:C	1.4363e-09	-1.72936e-10	-1.43402	2.24874e-05	-1.72936e-10	-1.41866	5.7353e-05	-1.72936e-10	-1.45383
46547693	chr1:46547693:G:A	1.87336e-09	-1.72936e-10	-1.16836	2.81464e-05	-1.72936e-10	-1.1942	7.5221e-05	-1.72936e-10	-1.18262
46547732	chr1:46547732:A:G	2.48313e-09	-1.72936e-10	-0.88657	3.40857e-05	-1.72936e-10	-1.00274	8.80843e-05	-1.72936e-10	-1.02476
46547852	chr1:46547852:T:A	1.64794e-09	-1.72936e-10	-1.29657	2.45094e-05	-1.72936e-10	-1.33256	6.6984e-05	-1.72936e-10	-1.2986
46547885	chr1:46547885:G:A	1.64927e-09	-1.72936e-10	-1.29576	2.45275e-05	-1.72936e-10	-1.33182	6.70379e-05	-1.72936e-10	-1.2978
46547990	chr1:46547990:A:G	1.52178e-09	-1.72936e-10	-1.37621	2.53963e-05	-1.72936e-10	-1.29701	6.30746e-05	-1.72936e-10	-1.35874
46548017	chr1:46548017:G:A	1.99483e-09	-1.72936e-10	-1.10553	2.99524e-05	-1.72936e-10	-1.13201	8e-05	-1.72936e-10	-1.12103
46548209	chr1:46548209:C:T	5.92152e-09	1.55815	-1.57565	0.000119163	1.79783	-1.54895	0.000327115	1.84339	-1.55613
46548397	chr1:46548397:G:T	5.17579e-09	1.42471	-1.57681	0.000103355	1.66188	-1.55532	0.000283634	1.70657	-1.56194
46548659	chr1:46548659:C:T	1.87117e-09	-1.72936e-10	-1.16953	2.83314e-05	-1.72936e-10	-1.18765	7.54722e-05	-1.72936e-10	-1.17929
46549010	chr1:46549010:A:G	1.66145e-09	-1.72936e-10	-1.2884	2.49004e-05	-1.72936e-10	-1.31673	6.81368e-05	-1.72936e-10	-1.28154
46549158	chr1:46549158:A:AG	1.27063e-09	-1.72936e-10	-1.55658	1.96816e-05	-1.72936e-10	-1.55193	5.12883e-05	-1.72936e-10	-1.56559
46549401	chr1:46549401:A:C	3.34826e-10	-1.40107	-1.48917	4.93637e-06	-1.38492	-1.55007	1.43597e-05	-1.36547	-1.47315
46549575	chr1:46549575:G:A	9.23817e-09	-1.72936e-10	0.427254	0.000147652	-1.72936e-10	0.463243	0.000399832	-1.72936e-10	0.48799
46549819	chr1:46549819:GC:G	1.50311e-09	-1.72936e-10	-1.38855	2.33663e-05	-1.72936e-10	-1.38032	5.94927e-05	-1.72936e-10	-1.4172
46549826	chr1:46549826:C:T	1.04424e-09	-1.7528	-5.64276e-10	1.56778e-05	-1.77937	-5.64276e-10	4.14236e-05	-1.7792	-5.64276e-10
46550414	chr1:46550414:C:A	1.51119e-09	-1.72936e-10	-1.38319	2.35563e-05	-1.72936e-10	-1.37223	6.00705e-05	-1.72936e-10	-1.40754
46550430	chr1:46550430:C:T	1.66947e-09	-1.72936e-10	-1.28359	2.48616e-05	-1.72936e-10	-1.3183	6.7928e-05	-1.72936e-10	-1.28461
46550546	chr1:46550546:A:G	2.10501e-09	0.444033	-1.4958	4.38772e-05	0.739571	-1.48979	0.000117742	0.777553	-1.51211
46550840	chr1:46550840:G:A	4.59328e-10	-1.42872	-1.14536	5.44773e-06	-1.59597	-1.24045	1.52821e-05	-1.56611	-1.21027
46550891	chr1:46550891:G:A	2.56406e-10	-1.57896	-1.57813	4.80322e-06	-1.3829	-1.57943	1.28956e-05	-1.36689	-1.57928
46551089	chr1:46551089:C:T	1.13872e-09	-1.66618	-5.64276e-10	1.56779e-05	-1.77936	-5.64276e-10	4.16566e-05	-1.7736	-5.64276e-10
46551245	chr1:46551245:C:T	1.01752e-09	-1.77872	-5.64276e-10	1.57628e-05	-1.77397	-5.64276e-10	4.16368e-05	-1.77407	-5.64276e-10
46551436	chr1:46551436:C:T	1.86943e-09	-1.72936e-10	-1.17046	3.10297e-05	-1.72936e-10	-1.09667	7.57725e-05	-1.72936e-10	-1.17532
46551442	chr1:46551442:C:T	1.51261e-09	-1.72936e-10	-1.38225	2.47239e-05	-1.72936e-10	-1.32385	6.20705e-05	-1.72936e-10	-1.37479
46552332	chr1:46552332:A:G	2.24755e-10	-1.70947	-1.57937	3.94744e-06	-1.57969	-1.57886	1.0544e-05	-1.56829	-1.57921
46552360	chr1:46552360:C:T	1.25338e-09	-1.72936e-10	-1.57025	1.955e-05	-1.72936e-10	-1.55864	5.17647e-05	-1.72936e-10	-1.55635
46552508	chr1:46552508:C:A	1.10499e-09	-1.69625	-5.64276e-10	1.68242e-05	-1.7088	-5.64276e-10	4.40734e-05	-1.7172	-5.64276e-10
46552771	chr1:46552771:TCTC:T	2.13098e-09	-1.03951	-5.64276e-10	2.20392e-05	-1.43879	-5.64276e-10	5.84113e-05	-1.43555	-5.64276e-10
46552775	chr1:46552775:C:T	2.33871e-10	-1.6873	-1.56177	4.18956e-06	-1.53031	-1.56871	1.12307e-05	-1.51759	-1.56682
46553121	chr1:46553121:A:G	1.00056e-09	-0.384778	-1.41075	1.94307e-05	-0.164155	-1.40061	5.11551e-05	-0.134876	-1.43332
46553491	chr1:46553491:T:A	3.36067e-10	-1.47563	-1.4109	4.77618e-06	-1.46098	-1.50699	1.43299e-05	-1.44354	-1.39717
46553582	chr1:46553582:T:C	1.44154e-09	-1.72936e-10	-1.43038	2.05291e-05	-1.72936e-10	-1.50977	5.99557e-05	-1.72936e-10	-1.40945
46553679	chr1:46553679:A:T	7.43944e-10	-1.11772	-0.974159	1.03886e-05	-1.25458	-0.936333	2.38623e-05	-1.18502	-1.14574
46553720	chr1:46553720:A:C	1.44026e-09	-1.72936e-10	-1.43127	2.0508e-05	-1.72936e-10	-1.5108	5.98807e-05	-1.72936e-10	-1.4107
46553993	chr1:46553993:G:A	2.34265e-10	-1.67353	-1.57386	3.7514e-06	-1.63744	-1.57205	1.00815e-05	-1.62369	-1.56866
46555132	chr1:46555132:T:G	1.49217e-09	-1.72936e-10	-1.39586	2.39309e-05	-1.72936e-10	-1.35645	6.1276e-05	-1.72936e-10	-1.38767
46555415	chr1:46555415:C:T	3.21558e-09	-1.72936e-10	-0.628081	3.83664e-05	-1.72936e-10	-0.884437	9.88701e-05	-1.72936e-10	-0.909249
46555773	chr1:46555773:C:T	7.71812e-10	-0.992681	-1.06242	1.05367e-05	-1.14719	-1.02956	2.48029e-05	-1.07112	-1.22097
46556027	chr1:46556027:C:T	4.67501e-10	-1.18224	-1.3742	6.483e-06	-1.31532	-1.34712	1.62979e-05	-1.25002	-1.462
46556156	chr1:46556156:T:A	1.43187e-09	-1.72936e-10	-1.43711	2.14361e-05	-1.72936e-10	-1.46654	5.83627e-05	-1.72936e-10	-1.43638
46556322	chr1:46556322:A:G	2.42779e-09	-1.72936e-10	-0.909111	3.39284e-05	-1.72936e-10	-1.00737	8.69767e-05	-1.72936e-10	-1.03742
46557088	chr1:46557088:A:C	1.18274e-09	-0.1485	-1.47976	1.86978e-05	-0.0274391	-1.57577	5.68429e-05	-0.00451072	-1.45825
46557250	chr1:46557250:C:T	1.54506e-09	-1.72936e-10	-1.36103	2.71748e-05	-1.72936e-10	-1.22933	5.87846e-05	-1.72936e-10	-1.42918
46557336	chr1:46557336:G:C	1.25359e-09	-0.0423711	-1.52771	2.45306e-05	0.0477157	-1.37941	5.6158e-05	0.071554	-1.54644
46557859	chr1:46557859:C:A	3.19398e-10	-1.36414	-1.57327	6.18048e-06	-1.13179	-1.57843	1.6829e-05	-1.1095	-1.57046
46558307	chr1:46558307:G:A	2.1161e-09	-1.72936e-10	-1.04652	3.11205e-05	-1.72936e-10	-1.09375	8.30097e-05	-1.72936e-10	-1.0841
46558636	chr1:46558636:C:T	3.26827e-09	-0.611831	-5.64276e-10	3.96732e-05	-0.850943	-5.64276e-10	0.000104692	-0.852035	-5.64276e-10
46558937	chr1:46558937:C:T	1.04256e-09	-1.75441	-5.64276e-10	1.59096e-05	-1.7647	-5.64276e-10	4.20681e-05	-1.76377	-5.64276e-10
46559154	chr1:46559154:A:T	5.46046e-09	-1.72936e-10	-0.0985578	6.43942e-05	-1.72936e-10	-0.366595	0.000183038	-1.72936e-10	-0.293362
46560167	chr1:46560167:GC:G	1.48112e-09	0.100909	-1.5042	2.74357e-05	0.242327	-1.4621	8.14267e-05	0.407082	-1.51043
46560690	chr1:46560690:T:A	2.14276e-09	-1.72936e-10	-1.034	3.85905e-05	-1.72936e-10	-0.878613	7.8921e-05	-1.72936e-10	-1.13461
46560733	chr1:46560733:C:A	2.63383e-10	-1.6604	-1.46984	3.55148e-06	-1.73339	-1.53086	9.52279e-06	-1.73472	-1.51465
46560917	chr1:46560917:C:T	1.28238e-09	-1.72936e-10	-1.54738	2.03529e-05	-1.72936e-10	-1.5184	5.25181e-05	-1.72936e-10	-1.5419
46561727	chr1:46561727:T:C	3.87324e-09	-1.72936e-10	-0.441999	5.25857e-05	-1.72936e-10	-0.569174	0.000149211	-1.72936e-10	-0.497695
46562129	chr1:46562129:C:T	1.74521e-09	-1.72936e-10	-1.23922	2.62347e-05	-1.72936e-10	-1.26453	7.08934e-05	-1.72936e-10	-1.24188
46562271	chr1:46562271:T:C	2.92261e-08	-1.29996	2.87893	0.0018255	-0.817973	3.79596	0.001655	-0.782811	2.69131
46563056	chr1:46563056:G:C	1.50128e-09	-1.72936e-10	-1.38977	2.4111e-05	-1.72936e-10	-1.34895	6.21913e-05	-1.72936e-10	-1.37284
46563314	chr1:46563314:C:T	2.05153e-09	-1.72936e-10	-1.07751	3.22736e-05	-1.72936e-10	-1.05737	8.00415e-05	-1.72936e-10	-1.12051
46564623	chr1:46564623:C:T	2.46781e-10	-1.68634	-1.509	4.4036e-06	-1.59623	-1.45296	1.06667e-05	-1.58868	-1.54725
46564689	chr1:46564689:G:A	1.51206e-09	-1.38262	-5.64276e-10	2.49032e-05	-1.31662	-5.64276e-10	6.73913e-05	-1.29254	-5.64276e-10
46565608	chr1:46565608:G:A	2.0449e-09	-1.72936e-10	-1.08074	3.0135e-05	-1.72936e-10	-1.12593	8.03393e-05	-1.72936e-10	-1.1168
46565626	chr1:46565626:G:A	3.61077e-09	-1.72936e-10	-0.512169	4.3227e-05	-1.72936e-10	-0.765154	0.000126596	-1.72936e-10	-0.662057
46565668	chr1:46565668:G:A	2.44951e-08	-1.3881	2.79048	0.00145543	-0.945589	3.69703	0.00133255	-0.912718	2.60451
46565870	chr1:46565870:G:A	1.92857e-09	-0.0725563	-1.06675	4.26152e-05	0.0619166	-0.841323	0.000108194	0.221399	-1.04053
46566723	chr1:46566723:T:C	1.08699e-09	-1.71268	-5.64276e-10	1.71134e-05	-1.69176	-5.64276e-10	4.52226e-05	-1.69146	-5.64276e-10
46568077	chr1:46568077:AT:A	1.24335e-09	-1.72936e-10	-1.57828	1.95087e-05	-1.72936e-10	-1.56076	5.10904e-05	-1.72936e-10	-1.56946
46568177	chr1:46568177:T:C	3.02702e-09	-1.24291	0.554399	0.000124815	-0.748882	1.0441	0.000181367	-0.713299	0.410766
46569256	chr1:46569256:T:C	4.11351e-10	-1.12123	-1.56317	9.2504e-06	-0.833397	-1.47355	2.32328e-05	-0.808464	-1.54903
46569861	chr1:46569861:CA:C	1.87312e-09	-1.72936e-10	-1.16848	2.62241e-05	-1.72936e-10	-1.26494	6.86462e-05	-1.72936e-10	-1.27409
46569971	chr1:46569971:T:C	2.44395e-10	-1.64649	-1.55857	3.44426e-06	-1.7202	-1.5747	9.37624e-06	-1.72314	-1.54174
46570318	chr1:46570318:G:A	1.18285e-09	-1.42696	-0.201203	4.6253e-05	-1.06843	0.370935	6.97448e-05	-1.04262	-0.215597
46570561	chr1:46570561:G:A	1.47246e-09	-1.72936e-10	-1.40916	2.36758e-05	-1.72936e-10	-1.36717	5.97895e-05	-1.72936e-10	-1.41222
46570877	chr1:46570877:T:C	1.00009e-09	-0.949719	-0.84628	1.64683e-05	-1.08222	-0.647967	3.13152e-05	-1.07122	-0.987733
46571529	chr1:46571529:A:G	1.59855e-09	-1.72936e-10	-1.327	2.25591e-05	-1.72936e-10	-1.41548	6.1586e-05	-1.72936e-10	-1.38262
46572299	chr1:46572299:C:T	2.24141e-09	-1.72936e-10	-0.988986	3.14314e-05	-1.72936e-10	-1.08381	8.57582e-05	-1.72936e-10	-1.05152
46573989	chr1:46573989:T:C	1.02667e-09	-1.76977	-5.64276e-10	1.59414e-05	-1.7627	-5.64276e-10	4.21435e-05	-1.76197	-5.64276e-10
46573990	chr1:46573990:C:A	1.11899e-09	-1.68367	-5.64276e-10	1.691e-05	-1.70371	-5.64276e-10	4.47193e-05	-1.70265	-5.64276e-10
46574922	chr1:46574922:C:T	1.46111e-09	-1.41689	-5.64276e-10	2.78036e-05	-1.20645	-5.64276e-10	7.30401e-05	-1.21205	-5.64276e-10
46575094	chr1:46575094:T:A	5.45372e-10	-1.76567	-0.636707	9.88387e-06	-1.77281	-0.467904	1.86095e-05	-1.77228	-0.807106
46575356	chr1:46575356:C:T	1.36864e-09	-1.48227	-5.64276e-10	2.77272e-05	-1.20921	-5.64276e-10	7.36781e-05	-1.20335	-5.64276e-10
46575932	chr1:46575932:T:TC	4.95282e-10	-1.77747	-0.72125	9.16753e-06	-1.75562	-0.560329	1.75729e-05	-1.75461	-0.882081
46575934	chr1:46575934:C:T	2.36283e-09	-1.72936e-10	-0.936229	3.29986e-05	-1.72936e-10	-1.03515	9.00558e-05	-1.72936e-10	-1.00263
46576295	chr1:46576295:A:T	1.35638e-09	-1.72936e-10	-1.49127	2.40788e-05	-1.72936e-10	-1.35029	6.58985e-05	-1.72936e-10	-1.31494
46576940	chr1:46576940:C:T	4.86291e-09	-1.70822	1.49377	0.000148212	-1.7792	2.24623	0.000169909	-1.77934	1.41155
46577211	chr1:46577211:A:G	5.00232e-10	-1.77815	-0.710625	9.30366e-06	-1.75273	-0.548476	1.77949e-05	-1.75167	-0.872473
46577305	chr1:46577305:C:A	1.65184e-09	-1.72936e-10	-1.2942	2.58824e-05	-1.72936e-10	-1.27805	7.41031e-05	-1.72936e-10	-1.1976
46577527	chr1:46577527:A:G	5.32904e-10	-1.77833	-0.647178	9.98091e-06	-1.75196	-0.478983	1.8871e-05	-1.75088	-0.814546
46578572	chr1:46578572:A:G	2.89182e-10	-1.47196	-1.56483	5.56841e-06	-1.23578	-1.57873	1.49543e-05	-1.21863	-1.57943
46578848	chr1:46578848:C:T	1.44452e-09	-1.72936e-10	-1.42831	2.04991e-05	-1.72936e-10	-1.51124	5.5626e-05	-1.72936e-10	-1.48441
46578921	chr1:46578921:A:T	4.42931e-10	-1.72782	-0.882616	7.48038e-06	-1.77841	-0.740927	1.49142e-05	-1.77799	-1.02275
46579138	chr1:46579138:T:C	1.2697e-09	-1.72936e-10	-1.55731	1.9155e-05	-1.72936e-10	-1.57905	5.08294e-05	-1.72936e-10	-1.57458
46579541	chr1:46579541:A:T	2.46625e-10	-1.68857	-1.5074	3.46681e-06	-1.74704	-1.54134	9.74354e-06	-1.74919	-1.47726
46579683	chr1:46579683:G:C	9.65401e-10	-0.551549	-1.27975	1.54237e-05	-0.695988	-1.09972	3.21332e-05	-0.683193	-1.34997
46579817	chr1:46579817:A:G	3.86147e-09	-1.72936e-10	-0.445042	4.86584e-05	-1.72936e-10	-0.646795	0.000131994	-1.72936e-10	-0.620295
46580249	chr1:46580249:G:C	5.19302e-09	-1.72936e-10	-0.148775	0.000102142	-1.72936e-10	0.0947486	0.000258321	-1.72936e-10	0.0511459
46580363	chr1:46580363:T:G	5.64801e-10	-1.77161	-0.595763	1.03886e-05	-1.76722	-0.42369	1.94795e-05	-1.7665	-0.767192
46580793	chr1:46580793:AC:A	2.84778e-10	-1.47732	-1.57481	5.54905e-06	-1.24367	-1.57432	1.49123e-05	-1.22673	-1.57413
46580803	chr1:46580803:TCAA:T	1.03786e-09	-1.75893	-5.64276e-10	1.58446e-05	-1.76879	-5.64276e-10	4.18569e-05	-1.7688	-5.64276e-10
46581258	chr1:46581258:G:A	5.81088e-10	-1.77716	-0.561786	1.09013e-05	-1.75652	-0.386214	2.03254e-05	-1.75554	-0.735648
46581326	chr1:46581326:T:C	9.01182e-09	0.402447	-5.64276e-10	0.000244461	0.967438	-5.64276e-10	0.000662726	0.993305	-5.64276e-10
46581384	chr1:46581384:C:T	1.02256e-09	-1.77378	-5.64276e-10	1.56872e-05	-1.77877	-5.64276e-10	4.14339e-05	-1.77896	-5.64276e-10
46581425	chr1:46581425:G:A	1.24256e-09	-1.72936e-10	-1.57892	1.91481e-05	-1.72936e-10	-1.57941	5.09132e-05	-1.72936e-10	-1.57293
46581554	chr1:46581554:G:A	5.92549e-10	-1.77841	-0.541001	1.1206e-05	-1.75156	-0.36361	2.08263e-05	-1.75047	-0.71637
46581769	chr1:46581769:A:G	2.94865e-10	-1.57815	-1.43918	6.87028e-06	-1.26005	-1.34436	1.70583e-05	-1.24032	-1.4261
46583377	chr1:46583377:G:A	1.24857e-09	-1.72936e-10	-1.57409	1.93078e-05	-1.72936e-10	-1.57111	5.05947e-05	-1.72936e-10	-1.57921
46583387	chr1:46583387:T:C	2.93622e-09	-1.72936e-10	-0.718969	4.65151e-05	-1.72936e-10	-0.691842	0.000107098	-1.72936e-10	-0.829314
46583850	chr1:46583850:AG:A	5.24684e-10	-1.77247	-0.668582	9.64796e-06	-1.76627	-0.498604	1.82856e-05	-1.76552	-0.831419
46583897	chr1:46583897:C:T	5.19807e-10	-1.77595	-0.674435	9.85813e-06	-1.7601	-0.483218	1.85262e-05	-1.7592	-0.824669
46583938	chr1:46583938:C:T	5.27882e-10	-1.77414	-0.660828	9.7529e-06	-1.76376	-0.490292	1.84613e-05	-1.76295	-0.824432
46583954	chr1:46583954:G:C	5.30198e-10	-1.77415	-0.656449	9.79846e-06	-1.76376	-0.485635	1.85337e-05	-1.76294	-0.820522
46584075	chr1:46584075:A:C	4.39952e-10	-1.67573	-0.94145	7.05463e-06	-1.7756	-0.802332	1.41975e-05	-1.77633	-1.07366
46584433	chr1:46584433:C:T	1.01929e-09	-1.77699	-5.64276e-10	1.57176e-05	-1.77684	-5.64276e-10	4.15055e-05	-1.77723	-5.64276e-10
46584548	chr1:46584548:T:C	5.36313e-10	-1.77281	-0.646321	9.88796e-06	-1.76586	-0.47444	1.86681e-05	-1.7651	-0.811136
46584661	chr1:46584661:T:C	7.17089e-10	-0.578871	-1.54977	1.37795e-05	-0.394787	-1.51365	3.55886e-05	-0.373885	-1.55714
46585004	chr1:46585004:G:A	1.53899e-09	-1.72936e-10	-1.36496	2.40821e-05	-1.72936e-10	-1.35015	6.83061e-05	-1.72936e-10	-1.27906
46585016	chr1:46585016:C:T	5.29003e-10	-1.77349	-0.659362	9.75912e-06	-1.76472	-0.488696	1.84677e-05	-1.76393	-0.823103
46586209	chr1:46586209:G:A	6.25693e-09	0.0375992	-5.64276e-10	7.08008e-05	-0.271748	-5.64276e-10	0.000188139	-0.265875	-5.64276e-10
46586276	chr1:46586276:C:T	5.09886e-10	-1.77432	-0.695334	9.426e-06	-1.76368	-0.524471	1.779e-05	-1.76286	-0.861551
46586605	chr1:46586605:T:C	1.7457e-09	-1.72936e-10	-1.23893	2.27288e-05	-1.72936e-10	-1.40799	6.40614e-05	-1.72936e-10	-1.34321
46586664	chr1:46586664:TGAAA:T	3.27578e-10	-1.35371	-1.55841	6.47545e-06	-1.08719	-1.57641	1.74015e-05	-1.06798	-1.57852
46586863	chr1:46586863:A:G	5.0568e-10	-1.76948	-0.708466	9.20363e-06	-1.76976	-0.542264	1.75764e-05	-1.76911	-0.867382
46587094	chr1:46587094:A:G	5.42447e-10	-1.77505	-0.632707	1.00732e-05	-1.76199	-0.459749	1.89806e-05	-1.76113	-0.798504
46587367	chr1:46587367:C:A	5.99421e-09	-1.72936e-10	-0.00529659	0.000119259	-1.72936e-10	0.249678	0.00030101	-1.72936e-10	0.20409
46587620	chr1:46587620:C:T	2.97141e-09	-1.72936e-10	-0.707053	3.72528e-05	-1.72936e-10	-0.913891	9.45236e-05	-1.72936e-10	-0.954205
46587836	chr1:46587836:A:G	1.05538e-09	-1.74219	-5.64276e-10	1.58638e-05	-1.76758	-5.64276e-10	4.18982e-05	-1.76781	-5.64276e-10
46588493	chr1:46588493:G:T	1.46828e-09	-1.72936e-10	-1.412	2.18585e-05	-1.72936e-10	-1.44703	5.98816e-05	-1.72936e-10	-1.41069
46588825	chr1:46588825:T:A	1.13688e-09	-0.573431	-1.09437	1.89901e-05	-0.707052	-0.880647	3.89076e-05	-0.693643	-1.14822
46589279	chr1:46589279:C:G	5.2376e-10	-1.66423	-0.778584	8.46147e-06	-1.77316	-0.622932	1.64833e-05	-1.77411	-0.926601
46589562	chr1:46589562:T:C	1.33129e-09	-1.72936e-10	-1.50994	2.11539e-05	-1.72936e-10	-1.4798	5.71026e-05	-1.72936e-10	-1.45821
46589624	chr1:46589624:A:G	1.24407e-09	-1.72936e-10	-1.5777	1.92922e-05	-1.72936e-10	-1.57192	5.06471e-05	-1.72936e-10	-1.57817
46589667	chr1:46589667:C:T	2.34361e-09	-0.382878	-0.561518	3.74064e-05	-0.552732	-0.357045	7.3225e-05	-0.538803	-0.670715
46590086	chr1:46590086:T:C	2.18333e-09	-1.72936e-10	-1.01524	3.99893e-05	-1.72936e-10	-0.843006	8.94889e-05	-1.72936e-10	-1.00894
46590276	chr1:46590276:G:A	4.27786e-10	-1.67563	-0.969591	8.06248e-06	-1.77425	-0.670145	1.512e-05	-1.77112	-1.01592
46590555	chr1:46590555:T:C	2.97456e-10	-1.61639	-1.39219	7.42662e-06	-1.31556	-1.21098	1.7759e-05	-1.29702	-1.32915
46590675	chr1:46590675:C:T	2.76286e-10	-1.52287	-1.55954	5.58145e-06	-1.30377	-1.5084	1.51247e-05	-1.28786	-1.49886
46591053	chr1:46591053:G:A	1.24226e-09	-1.72936e-10	-1.57916	1.95347e-05	-1.72936e-10	-1.55943	5.10073e-05	-1.72936e-10	-1.57109
46591208	chr1:46591208:T:C	1.57784e-09	-1.72936e-10	-1.34003	2.28308e-05	-1.72936e-10	-1.40351	5.89021e-05	-1.72936e-10	-1.42718
46591961	chr1:46591961:T:C	2.77957e-10	-1.64455	-1.43183	6.54272e-06	-1.36629	-1.28698	1.56884e-05	-1.34868	-1.40146
46592172	chr1:46592172:G:A	5.80331e-10	-1.77497	-0.565273	1.2293e-05	-1.76076	-0.26182	2.18008e-05	-1.75989	-0.661215
46592523	chr1:46592523:G:A	2.99263e-10	-1.44761	-1.55491	5.75237e-06	-1.2065	-1.5755	1.54263e-05	-1.18907	-1.57791
46592791	chr1:46592791:T:C	1.31902e-09	-1.72936e-10	-1.5192	2.00405e-05	-1.72936e-10	-1.53386	5.34134e-05	-1.72936e-10	-1.52499
46593191	chr1:46593191:C:T	2.7414e-10	-1.59734	-1.49287	6.44534e-06	-1.2863	-1.38196	1.59857e-05	-1.26709	-1.46427
46594406	chr1:46594406:G:A	2.908e-10	-1.47012	-1.56109	5.57768e-06	-1.23558	-1.57726	1.49796e-05	-1.21848	-1.57788
46594795	chr1:46594795:G:C	5.21232e-09	-1.72936e-10	-0.145066	0.000102553	-1.72936e-10	0.0987617	0.000259368	-1.72936e-10	0.055191
46594983	chr1:46594983:C:G	2.2367e-10	-1.7787	-1.51497	3.48792e-06	-1.723	-1.55931	9.32964e-06	-1.72155	-1.5483
46595643	chr1:46595643:T:C	7.92063e-09	-1.72936e-10	0.273381	0.000188217	-1.72936e-10	0.705977	0.00027926	-1.72936e-10	0.129086
46595908	chr1:46595908:C:T	4.4817e-10	-1.45681	-1.14186	1.08218e-05	-1.23294	-0.917121	2.40999e-05	-1.21452	-1.10633
46596852	chr1:46596852:C:T	1.46143e-09	-1.72936e-10	-1.41667	2.4903e-05	-1.72936e-10	-1.31663	6.3075e-05	-1.72936e-10	-1.35873
46597228	chr1:46597228:G:A	2.61972e-10	-1.63284	-1.50277	4.87626e-06	-1.46612	-1.48112	1.32068e-05	-1.45236	-1.46996
46597413	chr1:46597413:C:T	2.96595e-10	-1.44768	-1.5638	5.7415e-06	-1.20574	-1.57816	1.54289e-05	-1.1882	-1.57861
46597984	chr1:46597984:G:A	7.86574e-09	-1.72936e-10	0.266426	0.000186721	-1.72936e-10	0.697995	0.000277508	-1.72936e-10	0.122794
46599672	chr1:46599672:A:G	1.0236e-09	-1.77276	-5.64276e-10	1.85946e-05	-1.60875	-5.64276e-10	4.93327e-05	-1.60447	-5.64276e-10
46599710	chr1:46599710:T:C	1.27777e-09	-1.72936e-10	-1.55097	2.0052e-05	-1.72936e-10	-1.53329	5.40187e-05	-1.72936e-10	-1.51372
46599754	chr1:46599754:T:C	1.05841e-09	-0.809274	-0.930047	1.91929e-05	-0.982588	-0.594492	4.31267e-05	-0.912172	-0.826741
46599959	chr1:46599959:ACTT:A	3.06982e-10	-1.42374	-1.55331	5.95711e-06	-1.17294	-1.57409	1.60063e-05	-1.15489	-1.57518
46600038	chr1:46600038:A:G	2.91592e-10	-1.47613	-1.55237	5.55802e-06	-1.24268	-1.57369	1.49182e-05	-1.22567	-1.5748
46600711	chr1:46600711:T:C	4.77388e-10	-1.61278	-0.922739	6.52372e-06	-1.75117	-0.905002	1.51572e-05	-1.74307	-1.04151
46600916	chr1:46600916:G:A	3.04812e-10	-1.42758	-1.55657	5.91994e-06	-1.17767	-1.57562	1.59092e-05	-1.15965	-1.57651
46601474	chr1:46601474:C:T	2.11477e-09	-1.72936e-10	-1.04715	3.3515e-05	-1.72936e-10	-1.01962	9.74814e-05	-1.72936e-10	-0.923394
46601601	chr1:46601601:C:T	3.53748e-10	-1.54051	-1.29475	4.78358e-06	-1.72998	-1.23645	1.15937e-05	-1.72019	-1.3324
46602151	chr1:46602151:T:C	3.27727e-10	-1.57667	-1.33499	4.42388e-06	-1.74574	-1.29886	1.08271e-05	-1.73758	-1.38342
46602159	chr1:46602159:A:C	1.28375e-09	-1.72936e-10	-1.5463	1.92679e-05	-1.72936e-10	-1.57318	5.12679e-05	-1.72936e-10	-1.56599
46602176	chr1:46602176:C:A	1.02803e-09	-1.76845	-5.64276e-10	1.57458e-05	-1.77504	-5.64276e-10	4.16167e-05	-1.77455	-5.64276e-10
46602656	chr1:46602656:T:A	7.81895e-09	-1.72936e-10	0.26046	0.00018766	-1.72936e-10	0.703015	0.000276511	-1.72936e-10	0.119194
46602823	chr1:46602823:A:G	3.46254e-10	-1.56526	-1.29142	4.69061e-06	-1.74091	-1.24515	1.1368e-05	-1.73221	-1.34004
46602882	chr1:46602882:T:C	1.41627e-09	-1.72936e-10	-1.44807	2.28716e-05	-1.72936e-10	-1.40172	6.18743e-05	-1.72936e-10	-1.37795
46602964	chr1:46602964:C:T	1.41541e-09	-1.72936e-10	-1.44867	2.28557e-05	-1.72936e-10	-1.40242	6.18257e-05	-1.72936e-10	-1.37874
46603005	chr1:46603005:C:T	2.78056e-10	-1.54762	-1.5284	3.6411e-06	-1.732	-1.50733	9.58672e-06	-1.7225	-1.52018
46603373	chr1:46603373:A:C	7.97548e-09	-1.72936e-10	0.280281	0.000189851	-1.72936e-10	0.71462	0.00028138	-1.72936e-10	0.136652
46603481	chr1:46603481:T:C	1.25176e-09	-1.72936e-10	-1.57154	1.91515e-05	-1.72936e-10	-1.57924	5.0609e-05	-1.72936e-10	-1.57893
46603832	chr1:46603832:C:A	1.02974e-09	-1.76678	-5.64276e-10	1.65266e-05	-1.72665	-5.64276e-10	4.36383e-05	-1.72712	-5.64276e-10
46604036	chr1:46604036:T:TC	9.1659e-10	-0.523128	-1.36006	1.34437e-05	-0.717003	-1.21611	3.36542e-05	-0.636806	-1.35011
46604173	chr1:46604173:T:A	8.06609e-09	-1.72936e-10	0.291578	0.00019224	-1.72936e-10	0.727126	0.000284576	-1.72936e-10	0.147945
46604899	chr1:46604899:A:G	7.81752e-09	-1.72936e-10	0.260277	0.000185276	-1.72936e-10	0.690228	0.000276059	-1.72936e-10	0.117559
46604909	chr1:46604909:G:A	5.67581e-09	-0.0598776	-5.64276e-10	5.71806e-05	-0.485403	-5.64276e-10	0.000150451	-0.489416	-5.64276e-10
46605138	chr1:46605138:TCCAACCTGAGGGCC:T	2.93195e-10	-1.4638	-1.55921	5.61567e-06	-1.22958	-1.57648	1.50804e-05	-1.21235	-1.57731
46605727	chr1:46605727:T:C	1.33307e-09	-1.50861	-5.64276e-10	2.67935e-05	-1.24346	-5.64276e-10	7.1536e-05	-1.23285	-5.64276e-10
46605736	chr1:46605736:G:C	2.48608e-10	-1.61103	-1.57694	3.36993e-06	-1.75058	-1.56614	8.89887e-06	-1.74254	-1.57459
46606472	chr1:46606472:A:G	3.17772e-10	-1.56613	-1.37639	4.23785e-06	-1.73946	-1.3481	1.11729e-05	-1.73078	-1.35878
46606564	chr1:46606564:T:C	1.54872e-09	-1.72936e-10	-1.35866	2.44233e-05	-1.72936e-10	-1.33608	6.15013e-05	-1.72936e-10	-1.384
46606846	chr1:46606846:A:G	7.71813e-10	-0.622906	-1.4322	1.13642e-05	-0.764944	-1.33621	2.62995e-05	-0.752158	-1.48135
46607197	chr1:46607197:C:T	6.07543e-10	-1.62827	-0.666149	1.12787e-05	-1.76107	-0.347631	1.99414e-05	-1.75554	-0.754719
46607265	chr1:46607265:C:T	9.36575e-10	-1.44251	-0.419109	1.68265e-05	-1.66875	-0.039912	2.80011e-05	-1.65695	-0.513866
46607557	chr1:46607557:C:T	2.04723e-09	-1.72936e-10	-1.0796	3.71364e-05	-1.72936e-10	-0.917021	8.38807e-05	-1.72936e-10	-1.07366
46608469	chr1:46608469:A:T	1.082e-08	-1.72936e-10	0.585303	0.000265678	-1.72936e-10	1.05067	0.000377847	-1.72936e-10	0.431433
46608790	chr1:46608790:A:G	3.08281e-09	0.114395	-0.784644	7.02614e-05	0.248441	-0.527838	0.000175181	0.418971	-0.756209
46608949	chr1:46608949:G:C	2.6119e-09	-1.72936e-10	-0.836011	3.61583e-05	-1.72936e-10	-0.943712	0.000104673	-1.72936e-10	-0.852212
46609064	chr1:46609064:T:G	4.67801e-09	-1.72936e-10	-0.253218	8.93302e-05	-1.72936e-10	-0.0392784	0.000231186	-1.72936e-10	-0.0598322
46610260	chr1:46610260:C:T	5.37936e-10	-1.39062	-1.02549	1.37871e-05	-1.14153	-0.766353	2.99762e-05	-1.12255	-0.980107
46610826	chr1:46610826:A:G	2.46041e-10	-1.61893	-1.57941	3.33469e-06	-1.75257	-1.57467	8.8413e-06	-1.74479	-1.57883
46610900	chr1:46610900:T:G	1.25869e-09	-1.72936e-10	-1.56602	1.95136e-05	-1.72936e-10	-1.56051	5.0814e-05	-1.72936e-10	-1.57488
46610916	chr1:46610916:C:A	2.59404e-10	-1.56929	-1.57617	3.35141e-06	-1.74282	-1.57942	8.9409e-06	-1.73435	-1.57806
46611309	chr1:46611309:G:C	3.2816e-10	-1.49013	-1.42021	4.16835e-06	-1.70544	-1.39865	1.10295e-05	-1.69378	-1.4087
46611646	chr1:46611646:T:TCCAGC	2.36493e-09	-1.72936e-10	-0.935342	3.7486e-05	-1.72936e-10	-0.90765	0.000110105	-1.72936e-10	-0.801617
46611908	chr1:46611908:C:T	6.39814e-10	-0.911119	-1.33155	7.66794e-06	-1.17086	-1.32371	2.10341e-05	-1.17404	-1.28287
46611992	chr1:46611992:G:A	1.30059e-09	-1.72936e-10	-1.53327	1.93969e-05	-1.72936e-10	-1.56651	5.45734e-05	-1.72936e-10	-1.50351
46612199	chr1:46612199:T:C	3.46149e-10	-1.51307	-1.3439	4.45338e-06	-1.71688	-1.32107	1.17678e-05	-1.70612	-1.33157
46612530	chr1:46612530:G:A	2.68166e-10	-1.55725	-1.55499	5.37525e-06	-1.34472	-1.5051	1.44572e-05	-1.32946	-1.5024
46612965	chr1:46612965:T:C	3.78305e-10	-1.38021	-1.38794	4.58181e-06	-1.646	-1.36353	1.21407e-05	-1.6306	-1.37589
46613589	chr1:46613589:CT:C	1.27313e-09	-1.72936e-10	-1.55461	1.96359e-05	-1.72936e-10	-1.55426	5.1172e-05	-1.72936e-10	-1.56786
46613974	chr1:46613974:CT:C	2.07184e-09	-1.72936e-10	-1.06765	2.9361e-05	-1.72936e-10	-1.15195	8.32823e-05	-1.72936e-10	-1.08082
46614635	chr1:46614635:C:T	8.03885e-10	-0.674482	-1.33991	1.20836e-05	-0.817481	-1.22229	2.70121e-05	-0.804993	-1.40178
46614786	chr1:46614786:A:G	1.25063e-09	-1.72936e-10	-1.57245	1.92745e-05	-1.72936e-10	-1.57284	5.06447e-05	-1.72936e-10	-1.57822
46614993	chr1:46614993:C:T	3.68713e-10	-1.24234	-1.55149	7.5607e-06	-0.935681	-1.57297	2.03837e-05	-0.914382	-1.57394
46615069	chr1:46615069:C:T	3.66796e-09	-1.14388	0.647427	8.49233e-05	-0.842756	0.752886	0.000186015	-0.81875	0.541521
46615311	chr1:46615311:G:A	4.88954e-10	-1.73448	-0.777096	9.8026e-06	-1.77406	-0.474912	1.72165e-05	-1.77548	-0.881704
46615397	chr1:46615397:AAC:A	1.2526e-09	-1.72936e-10	-1.57087	1.92253e-05	-1.72936e-10	-1.57539	5.16225e-05	-1.72936e-10	-1.5591
46615447	chr1:46615447:C:G	2.16954e-10	-1.77785	-1.54632	3.4095e-06	-1.74305	-1.562	9.02047e-06	-1.7402	-1.56336
46615465	chr1:46615465:C:A	1.04489e-08	-1.72936e-10	0.55041	0.000195243	-1.72936e-10	0.742629	0.000327256	-1.72936e-10	0.287689
46616074	chr1:46616074:T:C	1.24192e-09	-1.72936e-10	-1.57943	1.9204e-05	-1.72936e-10	-1.5765	5.07417e-05	-1.72936e-10	-1.57631
46616464	chr1:46616464:C:T	1.25462e-09	-1.72936e-10	-1.56926	1.94146e-05	-1.72936e-10	-1.56559	5.12026e-05	-1.72936e-10	-1.56727
46616618	chr1:46616618:G:A	1.65416e-09	-1.72936e-10	-1.2928	2.93659e-05	-1.72936e-10	-1.15178	6.81822e-05	-1.72936e-10	-1.28087
46617243	chr1:46617243:C:T	7.41489e-09	-1.72936e-10	0.207399	0.000135981	-1.72936e-10	0.380898	0.000276812	-1.72936e-10	0.120282
46617266	chr1:46617266:G:A	2.46654e-09	-1.72936e-10	-0.893273	3.17051e-05	-1.72936e-10	-1.07514	8.98545e-05	-1.72936e-10	-1.00486
46617278	chr1:46617278:G:A	1.06462e-08	-1.72936e-10	0.569116	0.000185379	-1.72936e-10	0.690782	0.000359221	-1.72936e-10	0.380882
46617353	chr1:46617353:A:C	3.11833e-10	-1.41634	-1.54504	6.09536e-06	-1.18533	-1.53877	1.64142e-05	-1.16673	-1.53818
46617470	chr1:46617470:C:T	7.45249e-09	-1.72936e-10	0.212458	0.000136737	-1.72936e-10	0.386439	0.000278273	-1.72936e-10	0.125547
46617497	chr1:46617497:C:A	1.12005e-08	-1.72936e-10	0.619871	0.000195236	-1.72936e-10	0.742591	0.000377145	-1.72936e-10	0.429575
46617673	chr1:46617673:T:C	1.08598e-09	-1.7782	0.064585	1.98329e-05	-1.77353	0.229249	4.10239e-05	-1.77226	-0.0166364
46617744	chr1:46617744:G:A	1.24282e-09	-1.72936e-10	-1.57871	1.9261e-05	-1.72936e-10	-1.57354	5.08814e-05	-1.72936e-10	-1.57356
46618091	chr1:46618091:T:C	5.34296e-09	-1.72936e-10	-0.120312	0.000111088	-1.72936e-10	0.178709	0.000207742	-1.72936e-10	-0.166758
46618312	chr1:46618312:C:T	1.24275e-09	-1.72936e-10	-1.57877	1.92563e-05	-1.72936e-10	-1.57378	5.08704e-05	-1.72936e-10	-1.57377
46618505	chr1:46618505:G:A	1.24405e-09	-1.72936e-10	-1.57772	1.93149e-05	-1.72936e-10	-1.57074	5.09948e-05	-1.72936e-10	-1.57133
46618551	chr1:46618551:C:T	1.24459e-09	-1.72936e-10	-1.57728	1.93333e-05	-1.72936e-10	-1.56979	5.10434e-05	-1.72936e-10	-1.57038
46618682	chr1:46618682:A:C	7.03332e-10	-0.892375	-1.25564	7.9122e-06	-1.16889	-1.29432	2.1712e-05	-1.17181	-1.25338
46618859	chr1:46618859:T:G	1.68846e-09	-1.72936e-10	-1.27228	2.65078e-05	-1.72936e-10	-1.25418	6.54129e-05	-1.72936e-10	-1.32234
46618975	chr1:46618975:A:G	4.03522e-10	-1.28171	-1.4219	8.4608e-06	-1.11597	-1.2802	2.24573e-05	-1.10429	-1.28715
46619191	chr1:46619191:T:C	1.84934e-09	-1.72936e-10	-1.18126	2.85043e-05	-1.72936e-10	-1.18156	8.32751e-05	-1.72936e-10	-1.08091
46619192	chr1:46619192:A:G	5.25893e-09	-1.72936e-10	-0.136163	8.02869e-05	-1.72936e-10	-0.146012	0.000188848	-1.72936e-10	-0.262115
46619303	chr1:46619303:C:T	1.33773e-09	-1.72936e-10	-1.50512	2.16285e-05	-1.72936e-10	-1.45761	5.61253e-05	-1.72936e-10	-1.47547
46619317	chr1:46619317:GT:G	6.36006e-09	-1.72936e-10	0.0539473	0.000126134	-1.72936e-10	0.305729	0.000325523	-1.72936e-10	0.282377
46620202	chr1:46620202:C:G	4.08901e-08	-1.70601	3.6208	0.00335023	-1.49324	5.0784	0.00254372	-1.46887	3.8072
46620215	chr1:46620215:AAG:A	1.42526e-09	-1.72936e-10	-1.44173	2.20709e-05	-1.72936e-10	-1.43736	6.17907e-05	-1.72936e-10	-1.3793
46620222	chr1:46620222:T:G	4.12776e-08	-1.69773	3.62196	0.0034141	-1.47741	5.08146	0.00259286	-1.45235	3.80981
46620406	chr1:46620406:C:G	1.30366e-09	-1.72936e-10	-1.53092	1.93844e-05	-1.72936e-10	-1.56715	5.17436e-05	-1.72936e-10	-1.55675
46620585	chr1:46620585:A:G	2.78058e-10	-1.60677	-1.46924	6.36782e-06	-1.39009	-1.29027	1.53969e-05	-1.36455	-1.40434
46620745	chr1:46620745:A:G	2.24288e-10	-1.76975	-1.52117	3.43292e-06	-1.7763	-1.52191	9.00518e-06	-1.77545	-1.52981
46620775	chr1:46620775:T:C	2.24772e-10	-1.76426	-1.5245	3.41188e-06	-1.77847	-1.52588	8.95074e-06	-1.77798	-1.53333
46621033	chr1:46621033:C:CA	1.44926e-09	-1.72936e-10	-1.42504	2.08138e-05	-1.72936e-10	-1.496	5.63676e-05	-1.72936e-10	-1.47116
46621035	chr1:46621035:G:A	1.29304e-09	-1.72936e-10	-1.53909	2.0277e-05	-1.72936e-10	-1.52213	5.18047e-05	-1.72936e-10	-1.55558
46621113	chr1:46621113:GA:G	1.14602e-09	-1.2241	-0.43569	1.99739e-05	-1.17119	-0.365997	4.71284e-05	-1.19437	-0.45581
46621244	chr1:46621244:C:T	6.06216e-10	-0.782195	-1.51441	7.00169e-06	-1.05989	-1.52558	1.85413e-05	-1.0644	-1.51866
46621488	chr1:46621488:G:A	1.24733e-09	-1.72936e-10	-1.57508	1.98121e-05	-1.72936e-10	-1.54532	5.10125e-05	-1.72936e-10	-1.57099
46621599	chr1:46621599:A:G	1.24377e-09	-1.72936e-10	-1.57794	1.91503e-05	-1.72936e-10	-1.5793	5.05879e-05	-1.72936e-10	-1.57934
46621653	chr1:46621653:A:G	3.26495e-10	-1.69717	-1.21826	4.53946e-06	-1.76288	-1.25593	1.17324e-05	-1.76466	-1.27604
46621694	chr1:46621694:G:A	3.72406e-08	-1.69069	3.512	0.00305688	-1.46263	4.95616	0.0023587	-1.43698	3.69979
46622296	chr1:46622296:A:G	1.52997e-09	-1.73073	0.359888	5.78845e-05	-1.60991	1.13674	7.21262e-05	-1.59318	0.368542
46622444	chr1:46622444:A:G	2.28411e-10	-1.77289	-1.49981	4.60018e-06	-1.7012	-1.30432	1.07351e-05	-1.68992	-1.43962
46623165	chr1:46623165:C:T	2.3089e-10	-1.7633	-1.4986	3.49762e-06	-1.77867	-1.50086	9.16333e-06	-1.77824	-1.50961
46623208	chr1:46623208:A:G	2.302e-10	-1.76532	-1.49957	3.49643e-06	-1.77813	-1.50175	9.16138e-06	-1.77757	-1.51049
46623352	chr1:46623352:G:A	2.7939e-10	-1.76522	-1.30601	3.57797e-06	-1.77696	-1.47986	1.00837e-05	-1.77534	-1.41679
46623662	chr1:46623662:C:A	2.36319e-09	-0.936077	-5.64276e-10	2.59886e-05	-1.27396	-5.64276e-10	6.57225e-05	-1.31761	-5.64276e-10
46623818	chr1:46623818:T:C	1.11034e-09	-1.69142	-5.64276e-10	1.67739e-05	-1.71179	-5.64276e-10	4.43543e-05	-1.71084	-5.64276e-10
46623945	chr1:46623945:T:C	1.29074e-09	-1.74427	0.203398	4.65627e-05	-1.63613	0.945311	5.97092e-05	-1.62069	0.207116
46624377	chr1:46624377:A:C	1.05429e-08	-1.72936e-10	0.559358	0.000136256	-1.72936e-10	0.382917	0.000372884	-1.72936e-10	0.418213
46625477	chr1:46625477:T:C	2.23832e-10	-1.75476	-1.53818	4.38362e-06	-1.671	-1.38274	1.05347e-05	-1.65792	-1.49046
46625494	chr1:46625494:T:C	1.47151e-09	-1.72936e-10	-1.4098	2.40754e-05	-1.72936e-10	-1.35043	6.24561e-05	-1.72936e-10	-1.36859
46625578	chr1:46625578:C:T	4.10553e-10	-1.1501	-1.53624	5.02014e-06	-1.37852	-1.53965	1.32933e-05	-1.38183	-1.53396
46625820	chr1:46625820:A:G	1.74198e-09	-1.72936e-10	-1.24107	2.8596e-05	-1.72936e-10	-1.17835	6.98729e-05	-1.72936e-10	-1.25638
46625949	chr1:46625949:G:A	2.98039e-10	-1.72688	-1.27974	5.15107e-06	-1.62565	-1.26677	1.32376e-05	-1.62036	-1.29964
46625973	chr1:46625973:T:C	3.79423e-09	-1.72936e-10	-0.462608	6.98694e-05	-1.72936e-10	-0.28499	0.000150514	-1.72936e-10	-0.488998
46626741	chr1:46626741:T:C	7.72051e-09	-1.72936e-10	0.24779	0.000131062	-1.72936e-10	0.34405	0.000310348	-1.72936e-10	0.23464
46626864	chr1:46626864:G:T	1.349e-09	-1.72936e-10	-1.49673	2.34516e-05	-1.72936e-10	-1.37668	5.40177e-05	-1.72936e-10	-1.51374
46626874	chr1:46626874:C:T	6.71821e-09	-1.72936e-10	0.108732	0.000114668	-1.72936e-10	0.210421	0.000266656	-1.72936e-10	0.0829049
46626970	chr1:46626970:A:G	1.82404e-09	-1.72936e-10	-1.19504	3.22903e-05	-1.72936e-10	-1.05685	6.93657e-05	-1.72936e-10	-1.26366
46627229	chr1:46627229:C:G	1.21839e-08	-1.72936e-10	0.704029	0.000208119	-1.72936e-10	0.806491	0.000485822	-1.72936e-10	0.682787
46627439	chr1:46627439:G:A	1.48028e-09	-1.72936e-10	-1.40386	2.26115e-05	-1.72936e-10	-1.41316	6.18862e-05	-1.72936e-10	-1.37776
46627580	chr1:46627580:G:A	1.95908e-09	-1.72936e-10	-1.12361	4.02985e-05	-1.72936e-10	-0.835305	8.32632e-05	-1.72936e-10	-1.08105
46628033	chr1:46628033:G:A	4.18122e-10	-1.77108	-0.896992	9.196e-06	-1.77804	-0.534804	1.79863e-05	-1.77906	-0.834389
46628041	chr1:46628041:A:C	9.7338e-09	0.63985	-0.160336	8.84842e-05	-0.0551206	0.00632655	0.000226611	0.0427891	-0.122607
46628045	chr1:46628045:C:T	2.21779e-10	-1.72554	-1.57662	3.55957e-06	-1.69354	-1.56844	9.51697e-06	-1.69593	-1.55405
46628200	chr1:46628200:C:T	3.77076e-09	-1.72936e-10	-0.468813	7.39424e-05	-1.72936e-10	-0.228332	0.000161445	-1.72936e-10	-0.418888
46628213	chr1:46628213:C:T	2.52212e-10	-1.66976	-1.50381	4.13613e-06	-1.5579	-1.55395	1.12368e-05	-1.56961	-1.51425
46628270	chr1:46628270:A:G	1.3428e-09	-1.72936e-10	-1.50133	2.19031e-05	-1.72936e-10	-1.44499	5.31855e-05	-1.72936e-10	-1.52927
46628328	chr1:46628328:T:C	3.79099e-10	-1.77582	-0.990231	8.25639e-06	-1.77845	-0.64218	1.63809e-05	-1.77926	-0.927682
46628395	chr1:46628395:A:G	2.46664e-10	-1.77232	-1.4235	3.61292e-06	-1.74552	-1.50158	1.01016e-05	-1.75067	-1.43969
46628446	chr1:46628446:G:C	1.4975e-09	-1.72936e-10	-1.39229	2.29623e-05	-1.72936e-10	-1.39777	6.0119e-05	-1.72936e-10	-1.40673
46628595	chr1:46628595:C:T	2.643e-10	-1.75349	-1.37327	3.87885e-06	-1.71141	-1.46467	1.09362e-05	-1.71882	-1.39216
46628679	chr1:46628679:C:T	1.2517e-09	-1.72936e-10	-1.57159	1.96067e-05	-1.72936e-10	-1.55575	5.11113e-05	-1.72936e-10	-1.56905
46628733	chr1:46628733:C:T	1.24224e-09	-1.72936e-10	-1.57917	1.92192e-05	-1.72936e-10	-1.57571	5.05849e-05	-1.72936e-10	-1.5794
46629726	chr1:46629726:C:T	4.43912e-09	-1.72936e-10	-0.305634	8.8908e-05	-1.72936e-10	-0.0440167	0.000191615	-1.72936e-10	-0.24757
46630253	chr1:46630253:T:C	5.14165e-09	-1.72936e-10	-0.158716	8.0808e-05	-1.72936e-10	-0.139542	0.000198931	-1.72936e-10	-0.210097
46630282	chr1:46630282:G:T	1.63513e-09	0.10916	-1.41353	1.69991e-05	-0.14642	-1.55204	5.22551e-05	-0.114127	-1.43279
46630679	chr1:46630679:T:A	7.55161e-09	-1.72936e-10	0.22567	0.000154017	-1.72936e-10	0.505443	0.000386581	-1.72936e-10	0.454287
46630975	chr1:46630975:C:G	1.46773e-09	-1.72936e-10	-1.41238	2.77401e-05	-1.72936e-10	-1.20874	6.23565e-05	-1.72936e-10	-1.37019
46631355	chr1:46631355:C:T	3.27271e-10	-1.67242	-1.24063	4.70018e-06	-1.64442	-1.3396	1.28858e-05	-1.65238	-1.29455
46631992	chr1:46631992:A:G	1.52448e-09	-1.72936e-10	-1.37444	2.21252e-05	-1.72936e-10	-1.4349	6.30655e-05	-1.72936e-10	-1.35888
46632036	chr1:46632036:A:G	1.24445e-09	-1.72936e-10	-1.57739	1.92796e-05	-1.72936e-10	-1.57257	5.06182e-05	-1.72936e-10	-1.57875
46632136	chr1:46632136:A:G	1.3894e-09	-1.72936e-10	-1.46722	2.09688e-05	-1.72936e-10	-1.48858	5.77824e-05	-1.72936e-10	-1.44637
46632376	chr1:46632376:A:G	1.69598e-09	-1.72936e-10	-1.26783	3.47052e-05	-1.72936e-10	-0.984729	6.99825e-05	-1.72936e-10	-1.25481
46633151	chr1:46633151:C:T	1.04698e-09	-1.75018	-5.64276e-10	1.60284e-05	-1.75726	-5.64276e-10	4.2375e-05	-1.7565	-5.64276e-10
46633238	chr1:46633238:G:A	1.5665e-09	-1.72936e-10	-1.34725	2.76396e-05	-1.72936e-10	-1.21237	6.40463e-05	-1.72936e-10	-1.34345
46633487	chr1:46633487:C:T	1.25486e-09	-1.72936e-10	-1.56906	1.95822e-05	-1.72936e-10	-1.557	5.10249e-05	-1.72936e-10	-1.57074
46633525	chr1:46633525:G:A	1.39527e-09	-1.72936e-10	-1.463	2.50136e-05	-1.72936e-10	-1.3122	6.7715e-05	-1.72936e-10	-1.28775
46633563	chr1:46633563:A:C	1.51601e-09	-0.167141	-1.21287	1.70897e-05	-0.274664	-1.41848	5.52976e-05	-0.252467	-1.23786
46633726	chr1:46633726:A:AT	1.2419e-09	-1.72936e-10	-1.57945	1.93623e-05	-1.72936e-10	-1.56829	5.07809e-05	-1.72936e-10	-1.57554
46634049	chr1:46634049:T:C	3.38822e-10	-1.74132	-1.13705	7.45241e-06	-1.72594	-0.797142	1.48355e-05	-1.73311	-1.07292
46634377	chr1:46634377:C:T	4.18325e-09	-1.72936e-10	-0.365002	8.95829e-05	-1.72936e-10	-0.0364541	0.000170245	-1.72936e-10	-0.365815
46634427	chr1:46634427:C:A	1.46639e-09	0.0162961	-1.42958	1.73163e-05	-0.123505	-1.55647	5.22161e-05	-0.0997616	-1.4479
46634911	chr1:46634911:T:C	1.26513e-09	-1.72936e-10	-1.56092	1.99038e-05	-1.72936e-10	-1.54071	5.09845e-05	-1.72936e-10	-1.57153
46635299	chr1:46635299:T:C	1.26562e-09	-1.72936e-10	-1.56053	1.99149e-05	-1.72936e-10	-1.54015	5.09974e-05	-1.72936e-10	-1.57128
46637284	chr1:46637284:A:G	4.41745e-09	-1.72936e-10	-0.310527	9.51445e-05	-1.72936e-10	0.0237779	0.000179513	-1.72936e-10	-0.31281
46637483	chr1:46637483:C:G	1.24737e-09	-1.72936e-10	-1.57505	1.91753e-05	-1.72936e-10	-1.578	5.09907e-05	-1.72936e-10	-1.57141
46637500	chr1:46637500:C:T	4.16319e-09	-1.72936e-10	-0.36981	8.90919e-05	-1.72936e-10	-0.0419494	0.000169464	-1.72936e-10	-0.370417
46637743	chr1:46637743:T:C	1.6991e-09	-1.72936e-10	-1.26599	2.79796e-05	-1.72936e-10	-1.20014	7.23375e-05	-1.72936e-10	-1.22171
46637945	chr1:46637945:T:G	4.85163e-09	-1.72936e-10	-0.216775	0.000104536	-1.72936e-10	0.11791	0.000198653	-1.72936e-10	-0.211495
46638082	chr1:46638082:C:T	1.33991e-09	-1.72936e-10	-1.50349	2.42333e-05	-1.72936e-10	-1.34389	5.62862e-05	-1.72936e-10	-1.47261
46638120	chr1:46638120:A:G	5.44522e-09	-1.72936e-10	-0.101352	8.54264e-05	-1.72936e-10	-0.0839628	0.000210281	-1.72936e-10	-0.154613
46638159	chr1:46638159:T:A	3.17306e-10	-1.67901	-1.26497	4.54412e-06	-1.64979	-1.36799	1.2401e-05	-1.65753	-1.32775
46638198	chr1:46638198:A:T	2.58324e-10	-1.65502	-1.49461	4.05778e-06	-1.5901	-1.54088	1.0743e-05	-1.59835	-1.53046
46638214	chr1:46638214:C:A	5.13691e-09	0.369238	-0.528876	7.02215e-05	0.039536	-0.3195	0.000151385	0.124249	-0.607477
46638219	chr1:46638219:T:G	4.28978e-09	-1.72936e-10	-0.339855	9.21703e-05	-1.72936e-10	-0.00797992	0.000174634	-1.72936e-10	-0.340364
46638400	chr1:46638400:T:C	4.02929e-09	-1.72936e-10	-0.4025	8.59582e-05	-1.72936e-10	-0.0777572	0.000164096	-1.72936e-10	-0.402605
46638700	chr1:46638700:A:G	1.35197e-09	-1.72936e-10	-1.49453	2.46207e-05	-1.72936e-10	-1.32803	5.6894e-05	-1.72936e-10	-1.46186
46639036	chr1:46639036:T:C	3.13043e-10	-1.6785	-1.27901	4.49534e-06	-1.64928	-1.37929	1.22515e-05	-1.65703	-1.34038
46639328	chr1:46639328:G:A	5.17841e-09	0.507839	-0.659432	5.81534e-05	0.177245	-0.645779	0.000168377	0.263761	-0.640611
46639697	chr1:46639697:T:A	1.84736e-09	-1.18233	-5.64276e-10	2.62557e-05	-1.26373	-5.64276e-10	7.00914e-05	-1.25326	-5.64276e-10
46640427	chr1:46640427:T:C	1.25832e-09	-1.72936e-10	-1.56632	2.01671e-05	-1.72936e-10	-1.52757	5.15151e-05	-1.72936e-10	-1.56118
46641277	chr1:46641277:T:C	1.3422e-09	-1.72936e-10	-1.50178	2.17158e-05	-1.72936e-10	-1.45358	5.33054e-05	-1.72936e-10	-1.52702
46641344	chr1:46641344:G:A	3.38298e-10	-1.70397	-1.17595	4.77021e-06	-1.67802	-1.29121	1.30913e-05	-1.68485	-1.24626
46641442	chr1:46641442:C:G	1.30189e-09	-1.72936e-10	-1.53227	2.08946e-05	-1.72936e-10	-1.49213	5.57133e-05	-1.72936e-10	-1.48284
46641505	chr1:46641505:C:G	1.2501e-09	-1.72936e-10	-1.57287	1.9201e-05	-1.72936e-10	-1.57665	5.11421e-05	-1.72936e-10	-1.56845
46641647	chr1:46641647:T:C	4.08353e-09	-1.72936e-10	-0.389129	8.72239e-05	-1.72936e-10	-0.0631399	0.000166233	-1.72936e-10	-0.389667
46641718	chr1:46641718:A:G	3.10087e-10	-1.683	-1.28399	4.45239e-06	-1.65463	-1.38355	1.2134e-05	-1.66222	-1.34482
46641877	chr1:46641877:TG:T	1.29092e-09	-1.72936e-10	-1.54073	2.21745e-05	-1.72936e-10	-1.43267	5.16874e-05	-1.72936e-10	-1.55784
46642317	chr1:46642317:A:G	1.8723e-09	-1.72936e-10	-1.16892	3.11156e-05	-1.72936e-10	-1.09391	8.01602e-05	-1.72936e-10	-1.11903
46642460	chr1:46642460:C:A	1.01948e-09	-1.7768	-5.64276e-10	1.6143e-05	-1.75013	-5.64276e-10	4.27033e-05	-1.74878	-5.64276e-10
46642693	chr1:46642693:G:A	3.1977e-10	-1.67895	-1.2573	4.57114e-06	-1.6501	-1.36176	1.24824e-05	-1.65782	-1.32091
46642786	chr1:46642786:TAAC:T	5.13842e-09	-1.72936e-10	-0.159345	8.07571e-05	-1.72936e-10	-0.140173	0.000198812	-1.72936e-10	-0.210696
46642821	chr1:46642821:T:C	3.64762e-09	-1.72936e-10	-0.502015	5.52656e-05	-1.72936e-10	-0.519468	0.000135809	-1.72936e-10	-0.591803
46643156	chr1:46643156:T:C	4.22538e-09	-1.72936e-10	-0.354981	9.06504e-05	-1.72936e-10	-0.0246077	0.000172008	-1.72936e-10	-0.355512
46643157	chr1:46643157:G:A	5.14165e-09	-1.72936e-10	-0.158716	8.0808e-05	-1.72936e-10	-0.139542	0.000198931	-1.72936e-10	-0.210097
46643417	chr1:46643417:A:G	3.31394e-10	-1.73991	-1.16063	7.24676e-06	-1.72351	-0.827558	1.45045e-05	-1.73082	-1.09777
46643579	chr1:46643579:A:G	1.11518e-08	-1.72936e-10	0.615508	0.000290235	-1.72936e-10	1.13907	0.000440999	-1.72936e-10	0.585986
46643656	chr1:46643656:C:T	1.47848e-09	-1.72936e-10	-1.40508	2.90314e-05	-1.72936e-10	-1.16324	6.11297e-05	-1.72936e-10	-1.39006
46643838	chr1:46643838:A:T	1.2681e-09	-1.72936e-10	-1.55857	2.13604e-05	-1.72936e-10	-1.47008	5.10369e-05	-1.72936e-10	-1.57051
```
