## Supplementary material for "Characterization of shared and ancestry-specific signals driving complex traits using multi-ancestry fine-mapping": susiex_nc3.cs80.summary

```
# chr1:45016812-46644064
CS_ID	CS_LENGTH	CS_PURITY	MAX_PIP_SNP	BP	REF_ALLELE	ALT_ALLELE	REF_FRQ	BETA	SE	-LOG10P	MAX_PIP	POST-HOC_PROB_POP1	POST-HOC_PROB_POP2
1	114	0.539836	chr1:45725516:C:T	45725516	T,T	C,C	1,1	inf,inf	inf,inf	8.2866,1.78387	0.0182067	0.999959	0.739456
2	271	0	chr1:45501431:A:C	45501431	NA,C	NA,A	NA,1	NA,-inf	NA,inf	NA,5.68308	0.0521208	0.488064	0.688713
3	1082	0	chr1:45381678:A:T	45381678	T,NA	A,NA	1,NA	inf,NA	inf,NA	2.94749,NA	0.050663	0.509812	0.43997
```
