## Supplementary material for "Characterization of shared and ancestry-specific signals driving complex traits using multi-ancestry fine-mapping": susiex_nc1.cs80.snp

```
BP	SNP	PIP(CS1)	LogBF(CS1,Pop1)	LogBF(CS1,Pop2)
54540031	chr1:54540031:A:G	4.98604e-24	-1.87885	-2.1398
54540142	chr1:54540142:G:A	5.9889e-23	-7.39038e-10	-1.53279
54540318	chr1:54540318:G:T	7.85836e-23	-7.39038e-10	-1.26112
54540450	chr1:54540450:A:G	3.74156e-23	-7.39038e-10	-2.0032
54540506	chr1:54540506:G:A	3.24838e-24	-2.12351	-2.32362
54540801	chr1:54540801:G:A	3.33284e-23	-7.39038e-10	-2.11888
54540848	chr1:54540848:G:A	6.63141e-24	-1.40492	-2.32855
54540884	chr1:54540884:A:C	1.80869e-22	0.335883	-0.763395
54541443	chr1:54541443:A:C	4.29699e-23	-7.39038e-10	-1.86479
54541587	chr1:54541587:ACCT:A	4.57308e-23	-1.80251	-4.84864e-09
54542000	chr1:54542000:A:G	8.05402e-24	-1.83937	-1.69974
54542080	chr1:54542080:G:C	3.83116e-23	-7.39038e-10	-1.97953
54542139	chr1:54542139:G:A	3.435e-22	0.2139	-4.84864e-09
54542148	chr1:54542148:G:T	8.85829e-24	-1.74199	-1.70195
54542416	chr1:54542416:G:A	3.4597e-23	-7.39038e-10	-2.08152
54542633	chr1:54542633:A:G	1.07152e-23	-1.54439	-1.70923
54543040	chr1:54543040:C:T	1.4029e-22	-0.681571	-4.84864e-09
54543445	chr1:54543445:A:G	1.57658e-23	-0.649561	-2.21788
54543471	chr1:54543471:C:G	6.1586e-24	-1.50312	-2.30431
54543576	chr1:54543576:T:C	1.07065e-23	-1.27475	-1.97969
54543604	chr1:54543604:G:T	5.63247e-23	-7.39038e-10	-1.59415
54544201	chr1:54544201:A:AC	3.09214e-23	-7.39038e-10	-2.19384
54544240	chr1:54544240:A:G	8.12426e-24	-1.27609	-2.25434
54544279	chr1:54544279:T:C	5.29768e-24	-1.64958	-2.30843
54544303	chr1:54544303:T:C	2.70139e-23	-7.39038e-10	-2.32893
54544661	chr1:54544661:T:C	2.70191e-23	-7.39038e-10	-2.32874
54544996	chr1:54544996:G:T	2.71535e-21	2.28139	-4.84864e-09
54546472	chr1:54546472:G:A	4.38313e-23	-7.39038e-10	-1.84494
54546686	chr1:54546686:G:A	5.99313e-24	-1.54883	-2.28584
54546741	chr1:54546741:A:G	2.90774e-22	-1.84298	1.89024
54547152	chr1:54547152:G:A	6.1374e-24	-1.63968	-2.1712
54547208	chr1:54547208:C:T	4.41782e-23	-1.94197	0.104913
54547302	chr1:54547302:C:T	2.80289e-23	-7.39038e-10	-2.29205
54547988	chr1:54547988:G:C	8.13596e-23	-7.39038e-10	-1.22641
54548187	chr1:54548187:C:T	1.4494e-22	-0.648965	-4.84864e-09
54548284	chr1:54548284:G:A	1.75368e-22	-0.458402	-4.84864e-09
54548334	chr1:54548334:C:T	3.45596e-23	-7.39038e-10	-2.0826
54548340	chr1:54548340:C:T	7.92011e-24	-1.76005	-1.79583
54548422	chr1:54548422:C:T	5.71087e-24	-1.55293	-2.32998
54548426	chr1:54548426:C:T	3.08358e-24	-2.1691	-2.3301
54548429	chr1:54548429:T:C	5.6577e-24	-1.72345	-2.16882
54548487	chr1:54548487:C:T	3.66341e-24	-2.16928	-2.15761
54548819	chr1:54548819:G:T	2.71184e-23	-0.101074	-2.224
54548822	chr1:54548822:G:C	9.46574e-23	-7.39038e-10	-1.07502
54549149	chr1:54549149:T:C	1.1222e-22	0.475922	-1.38074
54549187	chr1:54549187:A:G	2.90575e-23	-7.39038e-10	-2.25601
54549392	chr1:54549392:G:A	4.02109e-23	-7.39038e-10	-1.93115
54549450	chr1:54549450:T:C	3.04077e-24	-2.21334	-2.29983
54549496	chr1:54549496:C:G	6.05072e-23	-7.39038e-10	-1.52252
54549812	chr1:54549812:T:A	6.80834e-24	-1.57266	-2.13448
54550267	chr1:54550267:C:A	1.08822e-22	-7.39038e-10	-0.935571
54550293	chr1:54550293:G:A	2.73514e-23	-7.39038e-10	-2.31652
54550298	chr1:54550298:G:A	2.79239e-23	-7.39038e-10	-2.2958
54550776	chr1:54550776:T:C	4.94868e-23	-1.72358	-4.84864e-09
54550817	chr1:54550817:T:C	5.29203e-23	-1.6565	-4.84864e-09
54551159	chr1:54551159:C:A	3.37545e-24	-2.13341	-2.27534
54551339	chr1:54551339:C:T	2.88517e-23	-7.39038e-10	-2.26312
54551403	chr1:54551403:G:A	3.48254e-23	-2.07494	-4.84864e-09
54551462	chr1:54551462:T:C	2.78519e-23	-7.39038e-10	-2.29839
54551536	chr1:54551536:C:G	3.05723e-24	-2.214	-2.29378
54551976	chr1:54551976:A:G	3.44818e-23	-2.08485	-4.84864e-09
54552063	chr1:54552063:C:T	3.09427e-24	-2.20529	-2.29045
54552317	chr1:54552317:C:A	4.00536e-23	-7.39038e-10	-1.93507
54552678	chr1:54552678:G:A	2.77464e-23	-7.39038e-10	-2.30218
54552698	chr1:54552698:G:A	5.186e-23	-1.67674	-4.84864e-09
54552869	chr1:54552869:C:T	2.87008e-23	-7.39038e-10	-2.26836
54552984	chr1:54552984:T:C	3.48142e-23	-7.39038e-10	-2.07526
54553150	chr1:54553150:ACT:A	2.72457e-23	-7.39038e-10	-2.32039
54553189	chr1:54553189:T:C	3.96439e-23	-7.39038e-10	-1.94535
54553288	chr1:54553288:G:A	2.70195e-23	-7.39038e-10	-2.32873
54553422	chr1:54553422:C:T	2.76038e-23	-7.39038e-10	-2.30733
54553474	chr1:54553474:AC:A	3.58877e-23	-7.39038e-10	-2.04489
54553543	chr1:54553543:C:T	3.21615e-24	-2.16866	-2.28844
54553655	chr1:54553655:A:G	5.18241e-23	-1.67743	-4.84864e-09
54554125	chr1:54554125:G:A	3.27288e-24	-2.20433	-2.23528
54555241	chr1:54555241:G:A	4.40721e-22	-7.39038e-10	0.463127
54555254	chr1:54555254:T:C	3.23108e-24	-2.13018	-2.32229
54555363	chr1:54555363:A:C	9.43147e-23	-7.39038e-10	-1.07865
54555712	chr1:54555712:G:A	3.03636e-23	-2.21204	-4.84864e-09
54555716	chr1:54555716:A:G	4.70684e-23	-7.39038e-10	-1.77368
54555733	chr1:54555733:ATTTTTAT:A	3.68319e-24	-2.20904	-2.11247
54555877	chr1:54555877:A:G	3.06569e-23	-7.39038e-10	-2.20243
54555958	chr1:54555958:G:C	2.7934e-23	-7.39038e-10	-2.29544
54555994	chr1:54555994:C:T	1.67381e-22	-7.39038e-10	-0.50501
54556127	chr1:54556127:G:A	3.02234e-24	-2.20897	-2.31028
54556140	chr1:54556140:T:C	2.73313e-23	-7.39038e-10	-2.31725
54556186	chr1:54556186:G:A	9.21818e-24	-1.88283	-1.52128
54556391	chr1:54556391:A:G	8.56893e-23	-7.39038e-10	-1.17456
54556523	chr1:54556523:G:A	2.83207e-23	-7.39038e-10	-2.28169
54556586	chr1:54556586:A:C	4.41182e-23	-7.39038e-10	-1.83841
54556737	chr1:54556737:A:G	9.68927e-23	-7.39038e-10	-1.05168
54556884	chr1:54556884:T:C	3.32091e-24	-2.19199	-2.23305
54556944	chr1:54556944:T:G	5.09431e-24	-1.94557	-2.05159
54557281	chr1:54557281:A:T	8.3776e-23	-7.39038e-10	-1.19714
54557779	chr1:54557779:G:A	6.09745e-24	-2.21394	-1.60348
54558033	chr1:54558033:A:G	8.71205e-23	-7.39038e-10	-1.15799
54559189	chr1:54559189:C:T	3.48663e-24	-2.19891	-2.17744
54559255	chr1:54559255:C:T	4.73417e-24	-2.21399	-1.85649
54559293	chr1:54559293:G:A	2.77105e-23	-7.39038e-10	-2.30348
54560102	chr1:54560102:T:C	2.71657e-23	-7.39038e-10	-2.32333
54560813	chr1:54560813:C:T	1.16402e-23	-2.0189	-1.15192
54560885	chr1:54560885:C:T	2.83516e-23	-7.39038e-10	-2.2806
54561151	chr1:54561151:G:C	1.5838e-23	-2.20167	-0.661211
54563114	chr1:54563114:C:T	9.95457e-24	-1.87008	-1.45717
54563296	chr1:54563296:T:C	6.95492e-23	-7.39038e-10	-1.38325
54563893	chr1:54563893:C:T	3.65731e-24	-2.05406	-2.27449
54564089	chr1:54564089:A:G	8.55154e-23	-7.39038e-10	-1.17659
54564167	chr1:54564167:G:A	3.07967e-23	-7.39038e-10	-2.19788
54564571	chr1:54564571:G:A	3.48183e-23	-7.39038e-10	-2.07514
54564603	chr1:54564603:G:A	4.37297e-23	-2.04068	0.193423
54564810	chr1:54564810:C:T	9.1024e-22	-7.39038e-10	1.18842
54564857	chr1:54564857:A:G	1.22992e-23	-2.03534	-1.0804
54564942	chr1:54564942:G:T	4.0835e-24	-1.89019	-2.32815
54565005	chr1:54565005:T:C	1.60542e-23	-1.94388	-0.905441
54565546	chr1:54565546:G:C	3.89818e-23	-7.39038e-10	-1.96219
54565762	chr1:54565762:C:G	9.2825e-23	-7.39038e-10	-1.09457
54565830	chr1:54565830:A:G	4.16374e-23	-7.39038e-10	-1.89629
54566139	chr1:54566139:C:T	7.76114e-23	-7.39038e-10	-1.27357
54566387	chr1:54566387:A:G	1.01652e-22	-7.39038e-10	-1.00373
54566589	chr1:54566589:A:T	4.66961e-24	-2.05801	-2.0262
54566747	chr1:54566747:T:G	4.61254e-24	-2.02982	-2.06669
54566777	chr1:54566777:C:A	3.03256e-23	-2.21329	-4.84864e-09
54566800	chr1:54566800:C:T	3.01694e-23	-7.39038e-10	-2.21846
54567064	chr1:54567064:T:C	2.90249e-23	-2.213	-0.0441334
54567207	chr1:54567207:C:T	2.93805e-23	-2.20959	-0.0353673
54567212	chr1:54567212:AC:A	2.7641e-23	-7.39038e-10	-2.30598
54567217	chr1:54567217:C:CAT	8.08645e-23	-7.39038e-10	-1.23251
54567815	chr1:54567815:T:C	3.05051e-23	-2.20739	-4.84864e-09
54567930	chr1:54567930:C:A	3.15735e-24	-2.14559	-2.32996
54568054	chr1:54568054:C:T	8.30896e-24	-1.26621	-2.24174
54568055	chr1:54568055:A:G	5.70377e-23	-1.58157	-4.84864e-09
54568112	chr1:54568112:G:C	2.47656e-23	-1.66242	-0.753409
54568127	chr1:54568127:C:T	1.3685e-23	-2.09583	-0.913159
54568196	chr1:54568196:T:C	6.83341e-24	-2.18416	-1.5193
54568345	chr1:54568345:GT:G	3.03118e-23	-2.21375	-4.84864e-09
54568563	chr1:54568563:C:T	4.99994e-24	-1.85996	-2.1559
54568631	chr1:54568631:T:C	3.04509e-23	-2.20917	-4.84864e-09
54568659	chr1:54568659:T:C	3.06861e-23	-1.07196	-1.12952
54568661	chr1:54568661:T:C	3.2978e-23	-1.06941	-1.06003
54569021	chr1:54569021:G:A	3.10838e-23	-2.1886	-4.84864e-09
54569185	chr1:54569185:C:T	5.5442e-24	-1.90229	-2.01024
54569596	chr1:54569596:T:C	3.12922e-24	-2.1578	-2.3267
54569675	chr1:54569675:G:T	5.67227e-24	-1.59737	-2.29233
54569722	chr1:54569722:A:G	8.95506e-24	-1.68022	-1.75285
54570115	chr1:54570115:C:G	3.20231e-23	-7.39038e-10	-2.15883
54570219	chr1:54570219:A:T	6.19298e-23	-7.39038e-10	-1.49928
54570227	chr1:54570227:G:A	3.00001e-23	-7.39038e-10	-2.22409
54570444	chr1:54570444:C:T	3.25684e-23	-7.39038e-10	-2.14194
54570626	chr1:54570626:C:T	3.04336e-23	-2.20974	-4.84864e-09
54570684	chr1:54570684:T:C	1.16762e-23	-1.70144	-1.46629
54570806	chr1:54570806:G:A	2.6986e-23	-7.39038e-10	-2.32997
54570934	chr1:54570934:C:T	5.94524e-23	-7.39038e-10	-1.54011
54571211	chr1:54571211:A:G	2.93807e-22	-7.39038e-10	0.057636
54571433	chr1:54571433:C:T	3.32892e-23	-7.39038e-10	-2.12005
54571455	chr1:54571455:G:A	4.91459e-22	-7.39038e-10	0.572094
54571491	chr1:54571491:T:C	3.04702e-23	-2.20854	-4.84864e-09
54571710	chr1:54571710:T:TG	3.32695e-23	-7.39038e-10	-2.12065
54571890	chr1:54571890:C:T	3.32892e-23	-7.39038e-10	-2.12005
54571936	chr1:54571936:G:A	1.33722e-23	-1.67081	-1.3613
54571954	chr1:54571954:C:T	3.04295e-23	-7.39038e-10	-2.20987
54572348	chr1:54572348:G:A	3.32742e-22	-7.39038e-10	0.18208
54572812	chr1:54572812:G:T	5.92823e-23	-7.39038e-10	-1.54297
54572872	chr1:54572872:C:T	3.04246e-23	-7.39038e-10	-2.21003
54573693	chr1:54573693:G:A	3.02673e-24	-2.2014	-2.3164
54573889	chr1:54573889:C:T	2.99581e-23	-7.39038e-10	-2.22549
54574132	chr1:54574132:C:T	2.81669e-23	-7.39038e-10	-2.28714
54574160	chr1:54574160:C:T	5.75919e-23	-7.39038e-10	-1.5719
54574396	chr1:54574396:G:C	4.72691e-23	-7.39038e-10	-1.76943
54574560	chr1:54574560:A:G	2.79758e-23	-7.39038e-10	-2.29395
54574737	chr1:54574737:G:T	3.00001e-23	-7.39038e-10	-2.22409
54574879	chr1:54574879:G:A	1.54604e-22	-7.39038e-10	-0.584418
54575041	chr1:54575041:AG:A	3.33936e-22	-7.39038e-10	0.185665
54575349	chr1:54575349:A:G	2.84233e-23	-7.39038e-10	-2.27808
54575365	chr1:54575365:A:G	4.2237e-23	-7.39038e-10	-1.88199
54576045	chr1:54576045:C:G	6.28093e-24	-1.52995	-2.25782
54576186	chr1:54576186:T:C	1.11738e-23	-1.92992	-1.28179
54576300	chr1:54576300:G:A	4.19448e-23	-7.39038e-10	-1.88893
54576340	chr1:54576340:T:G	1.12973e-23	-1.90963	-1.29109
54576368	chr1:54576368:A:G	9.74608e-24	-1.98078	-1.36765
54576452	chr1:54576452:AC:A	7.02912e-23	-7.39038e-10	-1.37264
54576494	chr1:54576494:A:T	6.98083e-23	-7.39038e-10	-1.37953
54576555	chr1:54576555:AG:A	7.4967e-24	-1.90072	-1.7101
54576611	chr1:54576611:C:T	2.82902e-23	-7.39038e-10	-2.28277
54576652	chr1:54576652:C:A	1.10668e-23	-1.94204	-1.2793
54576727	chr1:54576727:A:G	2.83266e-22	-7.39038e-10	0.0211014
54576947	chr1:54576947:A:G	3.05038e-23	-2.20744	-4.84864e-09
54576975	chr1:54576975:C:T	4.78181e-24	-1.93462	-2.12585
54576981	chr1:54576981:A:G	5.28001e-24	-2.06156	-1.8998
54577084	chr1:54577084:T:C	1.12572e-23	-1.9192	-1.28508
54577303	chr1:54577303:A:G	3.32506e-23	-7.39038e-10	-2.12121
54577399	chr1:54577399:T:G	1.10531e-23	-1.89881	-1.32377
54577601	chr1:54577601:T:C	2.76098e-22	-7.39038e-10	-0.0045284
54577709	chr1:54577709:T:C	1.19334e-23	-1.89539	-1.25055
54577860	chr1:54577860:G:A	6.35081e-23	-7.39038e-10	-1.47412
54577919	chr1:54577919:A:G	3.19695e-23	-7.39038e-10	-2.1605
54578173	chr1:54578173:A:G	5.92988e-23	-7.39038e-10	-1.5427
54578205	chr1:54578205:C:T	2.76064e-23	-7.39038e-10	-2.30724
54578434	chr1:54578434:G:A	1.54593e-22	-7.39038e-10	-0.584491
54578734	chr1:54578734:A:G	5.40093e-23	-7.39038e-10	-1.63613
54578754	chr1:54578754:A:T	9.26872e-23	-7.39038e-10	-1.09606
54578865	chr1:54578865:G:C	2.87526e-23	-7.39038e-10	-2.26656
54578929	chr1:54578929:A:C	1.03954e-23	-1.86525	-1.41868
54579148	chr1:54579148:T:C	2.74403e-23	-7.39038e-10	-2.31327
54579240	chr1:54579240:T:G	1.05813e-23	-1.96769	-1.29851
54579267	chr1:54579267:C:T	1.02038e-23	-1.99369	-1.30884
54579366	chr1:54579366:G:A	1.08717e-23	-1.93105	-1.30808
54579469	chr1:54579469:GGCAGGA:G	9.92999e-24	-1.84983	-1.4799
54579490	chr1:54579490:T:C	1.02395e-23	-1.8371	-1.46193
54579638	chr1:54579638:G:A	3.40217e-23	-2.09829	-4.84864e-09
54579740	chr1:54579740:G:C	7.2038e-23	-7.39038e-10	-1.34809
54579779	chr1:54579779:C:T	5.3332e-23	-1.64875	-4.84864e-09
54579874	chr1:54579874:T:C	3.076e-23	-2.19907	-4.84864e-09
54579916	chr1:54579916:A:G	3.40115e-23	-2.09859	-4.84864e-09
54580003	chr1:54580003:A:G	4.01951e-23	-7.39038e-10	-1.93154
54580024	chr1:54580024:T:C	8.11561e-24	-2.13993	-1.39156
54580257	chr1:54580257:C:A	6.93898e-23	-2.0066	0.62105
54580422	chr1:54580422:A:C	1.13134e-23	-2.12509	-1.0742
54580662	chr1:54580662:CATTT:C	3.35718e-23	-7.39038e-10	-2.1116
54580773	chr1:54580773:A:G	1.45838e-22	-2.2019	1.55912
54580862	chr1:54580862:C:T	3.62444e-24	-2.18472	-2.15287
54580977	chr1:54580977:G:A	5.70895e-22	-1.94449	2.66641
54580995	chr1:54580995:C:T	4.766e-22	-7.39038e-10	0.541391
54581410	chr1:54581410:C:T	6.37339e-24	-1.81653	-1.95662
54581722	chr1:54581722:G:A	3.68752e-24	-2.17177	-2.14856
54581961	chr1:54581961:G:C	4.29964e-23	-7.39038e-10	-1.86417
54581970	chr1:54581970:TG:T	2.91363e-23	-7.39038e-10	-2.2533
54582100	chr1:54582100:T:C	1.06886e-23	-1.00236	-2.25375
54582128	chr1:54582128:A:G	5.32654e-24	-1.95696	-1.99563
54582152	chr1:54582152:G:A	2.8332e-23	-7.39038e-10	-2.28129
54582425	chr1:54582425:C:G	1.99403e-23	-1.02304	-1.6095
54582494	chr1:54582494:A:G	1.98463e-23	-1.02388	-1.61338
54582501	chr1:54582501:G:C	2.77089e-23	-7.39038e-10	-2.30353
54582517	chr1:54582517:G:A	5.76765e-24	-1.89539	-1.97763
54582567	chr1:54582567:C:T	2.123e-23	-1.00627	-1.5636
54582633	chr1:54582633:T:C	1.77177e-22	-7.39038e-10	-0.448138
54582638	chr1:54582638:G:A	1.94982e-23	-1.04472	-1.61024
54582712	chr1:54582712:G:A	2.07068e-23	-0.993647	-1.60118
54582962	chr1:54582962:C:T	1.64845e-23	-1.05493	-1.76793
54582973	chr1:54582973:C:T	1.05299e-23	-1.05106	-2.22001
54582979	chr1:54582979:A:T	1.20289e-22	-7.39038e-10	-0.835391
54583024	chr1:54583024:G:A	2.88648e-23	-7.39038e-10	-2.26266
54583038	chr1:54583038:C:T	4.90927e-24	-2.12075	-1.91341
54583056	chr1:54583056:C:T	1.76931e-23	-1.11444	-1.63768
54583141	chr1:54583141:C:T	1.95081e-23	-1.04866	-1.6058
54583178	chr1:54583178:T:A	1.92858e-23	-1.06012	-1.6058
54583269	chr1:54583269:G:C	5.2202e-24	-1.9693	-2.00345
54583360	chr1:54583360:A:T	1.28156e-23	-1.20283	-1.8718
54583476	chr1:54583476:T:C	1.26301e-22	-7.39038e-10	-0.78662
54583490	chr1:54583490:C:G	6.51676e-23	-1.44832	-4.84864e-09
54583692	chr1:54583692:A:AAATTT	5.11783e-24	-1.95705	-2.03551
54583699	chr1:54583699:AT:A	5.06761e-24	-1.96227	-2.04014
54583939	chr1:54583939:A:G	9.98924e-24	-1.05514	-2.26864
54583950	chr1:54583950:C:G	6.17875e-24	-1.86226	-1.94191
54584046	chr1:54584046:G:A	3.2364e-23	-7.39038e-10	-2.14824
54584133	chr1:54584133:G:A	1.05438e-23	-1.0089	-2.26084
54584188	chr1:54584188:GC:G	2.4995e-22	-7.39038e-10	-0.104024
54584260	chr1:54584260:A:C	3.09356e-23	-2.19338	-4.84864e-09
54584289	chr1:54584289:GA:G	4.86474e-24	-2.11673	-1.92654
54584292	chr1:54584292:GC:G	4.85332e-24	-2.11675	-1.92887
54584442	chr1:54584442:A:G	4.85973e-24	-1.99566	-2.04864
54584623	chr1:54584623:TCTGTCCCCAC:T	1.20636e-22	-7.39038e-10	-0.832508
54584732	chr1:54584732:C:T	9.62007e-23	-7.39038e-10	-1.05885
54584780	chr1:54584780:G:A	1.17069e-22	-7.39038e-10	-0.862523
54584900	chr1:54584900:C:G	1.3769e-21	-7.39038e-10	1.6023
54584914	chr1:54584914:G:T	1.37347e-21	-7.39038e-10	1.59981
54584959	chr1:54584959:C:T	5.05873e-24	-1.96733	-2.03684
54585140	chr1:54585140:T:C	8.34279e-23	-7.39038e-10	-1.2013
54585557	chr1:54585557:G:A	3.14333e-23	-2.17742	-4.84864e-09
54585680	chr1:54585680:C:T	8.15603e-24	-1.27892	-2.2476
54585990	chr1:54585990:G:A	3.22213e-24	-2.19093	-2.26431
54586036	chr1:54586036:G:A	1.22826e-22	-7.39038e-10	-0.814515
54586226	chr1:54586226:A:C	2.38781e-23	-0.804519	-1.64781
54586318	chr1:54586318:CT:C	3.6314e-23	-2.12459	0.0915065
54586398	chr1:54586398:G:A	6.07013e-24	-2.19289	-1.62902
54586438	chr1:54586438:T:C	9.57689e-23	-7.39038e-10	-1.06335
54586583	chr1:54586583:T:C	1.29978e-23	-0.7315	-2.329
54586709	chr1:54586709:C:T	4.3741e-24	-1.95451	-2.19507
54586728	chr1:54586728:C:T	3.58697e-23	-2.04539	-4.84864e-09
54587149	chr1:54587149:G:A	2.36413e-23	-0.848809	-1.61348
54587330	chr1:54587330:T:C	1.07044e-22	-7.39038e-10	-0.952048
54587397	chr1:54587397:C:T	3.26595e-23	-2.13915	-4.84864e-09
54587913	chr1:54587913:T:C	1.11163e-22	-7.39038e-10	-0.914285
54587943	chr1:54587943:A:G	4.7536e-23	-7.39038e-10	-1.7638
54588054	chr1:54588054:A:T	3.62163e-24	-2.19999	-2.13837
54588198	chr1:54588198:C:T	1.0893e-22	-7.39038e-10	-0.934582
54588216	chr1:54588216:A:T	4.6196e-24	-2.05078	-2.04419
54588593	chr1:54588593:A:G	5.70665e-23	-7.39038e-10	-1.58107
54588756	chr1:54588756:G:A	1.52275e-22	-7.39038e-10	-0.599599
54588828	chr1:54588828:G:A	6.76564e-24	-1.54381	-2.16962
54588832	chr1:54588832:T:G	5.02436e-24	-1.93111	-2.07988
54589135	chr1:54589135:A:G	2.57909e-23	-1.72363	-0.65163
54589408	chr1:54589408:G:A	2.03634e-23	-0.915108	-1.69644
54589616	chr1:54589616:A:T	1.0484e-22	-7.39038e-10	-0.972851
54590075	chr1:54590075:G:A	3.94282e-24	-2.21175	-2.04165
54590337	chr1:54590337:C:T	3.29795e-23	-1.35503	-0.774373
54590458	chr1:54590458:A:C	2.83488e-23	-7.39038e-10	-2.2807
54590543	chr1:54590543:G:GA	2.11568e-23	-0.956357	-1.61697
54590915	chr1:54590915:C:T	1.4709e-21	-7.39038e-10	1.66835
54591163	chr1:54591163:C:A	9.96968e-23	-1.02315	-4.84864e-09
54591539	chr1:54591539:A:G	1.24671e-22	-7.39038e-10	-0.79961
54591607	chr1:54591607:C:T	1.24218e-22	-7.39038e-10	-0.803248
54591817	chr1:54591817:T:G	1.04087e-22	-7.39038e-10	-0.980054
54592028	chr1:54592028:GC:G	3.5723e-24	-2.21113	-2.14095
54592285	chr1:54592285:G:A	5.58827e-24	-2.02066	-1.88396
54592298	chr1:54592298:C:T	4.4469e-23	-7.39038e-10	-1.83049
54592500	chr1:54592500:C:T	3.72614e-23	-7.39038e-10	-2.00733
54592761	chr1:54592761:C:T	3.06325e-22	-7.39038e-10	0.0993608
54593125	chr1:54593125:C:T	2.44459e-23	-0.898457	-1.53037
54593170	chr1:54593170:T:G	5.14326e-23	-1.84363	0.158618
54593347	chr1:54593347:G:T	3.42225e-23	-7.39038e-10	-2.0924
54593357	chr1:54593357:AC:A	3.42622e-24	-2.08669	-2.30714
54593622	chr1:54593622:C:A	3.43278e-24	-2.21012	-2.1818
54593669	chr1:54593669:C:T	2.59396e-22	-7.39038e-10	-0.0669311
54593825	chr1:54593825:A:G	5.53368e-23	-7.39038e-10	-1.61185
54593832	chr1:54593832:C:T	4.8876e-22	0.566585	-4.84864e-09
54594099	chr1:54594099:G:A	4.54365e-23	-7.39038e-10	-1.80897
54594390	chr1:54594390:G:A	5.89565e-23	-7.39038e-10	-1.54849
54594448	chr1:54594448:C:T	2.39507e-23	-0.833453	-1.61583
54594551	chr1:54594551:G:A	3.98025e-24	-2.21047	-2.03347
54594578	chr1:54594578:C:T	2.51584e-23	-0.826461	-1.57363
54594689	chr1:54594689:G:A	5.75851e-23	-2.16989	0.597869
54594732	chr1:54594732:T:A	1.01438e-22	-7.39038e-10	-1.00584
54594775	chr1:54594775:A:T	3.3261e-23	-7.39038e-10	-2.1209
54594875	chr1:54594875:C:T	1.59561e-23	-2.18159	-0.673854
54595069	chr1:54595069:G:A	2.99026e-23	-7.39038e-10	-2.22734
54595182	chr1:54595182:A:G	1.0575e-23	-2.15447	-1.11233
54595207	chr1:54595207:G:A	3.58385e-23	-2.04626	-4.84864e-09
54595215	chr1:54595215:G:A	3.43262e-23	-2.08938	-4.84864e-09
54595362	chr1:54595362:G:A	8.69198e-23	-1.1603	-4.84864e-09
54595417	chr1:54595417:G:A	1.22437e-23	-1.40471	-1.71557
54595431	chr1:54595431:G:A	3.22877e-23	-7.39038e-10	-2.1506
54595581	chr1:54595581:T:G	7.18837e-23	-2.21399	0.863756
54595608	chr1:54595608:C:T	3.35283e-23	-2.1129	-4.84864e-09
54595815	chr1:54595815:C:T	1.72189e-23	-1.31709	-1.46219
54595908	chr1:54595908:C:T	9.29092e-23	-1.09366	-4.84864e-09
54596439	chr1:54596439:A:G	1.17815e-23	-1.96746	-1.19129
54596448	chr1:54596448:A:G	5.33279e-24	-1.82221	-2.12921
54596485	chr1:54596485:G:A	1.24102e-22	-7.39038e-10	-0.80418
54596603	chr1:54596603:T:C	2.89953e-23	-7.39038e-10	-2.25815
54596606	chr1:54596606:C:G	1.29868e-22	-7.39038e-10	-0.758768
54597048	chr1:54597048:G:A	3.64054e-23	-7.39038e-10	-2.03057
54597180	chr1:54597180:A:C	2.27879e-22	-7.39038e-10	-0.196469
54597231	chr1:54597231:T:G	6.01236e-23	-7.39038e-10	-1.52888
54597457	chr1:54597457:C:G	1.07467e-23	-1.47932	-1.77136
54597544	chr1:54597544:A:G	2.73607e-23	-7.39038e-10	-2.31618
54597811	chr1:54597811:G:A	1.3248e-23	-1.39713	-1.64431
54597817	chr1:54597817:C:T	2.74811e-22	-7.39038e-10	-0.00920132
54598250	chr1:54598250:C:G	4.71945e-23	-1.71643	-0.0545811
54598280	chr1:54598280:T:G	1.44129e-22	-1.85856	1.20398
54598334	chr1:54598334:A:G	2.73481e-23	-7.39038e-10	-2.31664
54598348	chr1:54598348:T:C	1.60458e-22	-0.547254	-4.84864e-09
54598558	chr1:54598558:T:C	7.45552e-24	-2.15928	-1.45705
54598613	chr1:54598613:G:A	3.29928e-24	-2.17246	-2.25912
54598773	chr1:54598773:G:A	6.12634e-24	-1.6896	-2.12309
54598789	chr1:54598789:C:T	3.42501e-23	-7.39038e-10	-2.0916
54599012	chr1:54599012:G:A	1.05213e-22	-7.39038e-10	-0.969301
54599421	chr1:54599421:G:T	9.50348e-23	-7.39038e-10	-1.07104
54599436	chr1:54599436:C:T	3.24083e-23	-7.39038e-10	-2.14687
54600408	chr1:54600408:C:T	1.08628e-23	-1.51588	-1.72406
54600474	chr1:54600474:G:A	2.70528e-23	-7.39038e-10	-2.32749
54601086	chr1:54601086:T:C	6.58372e-24	-1.41951	-2.32118
54601087	chr1:54601087:G:A	6.35138e-23	-7.39038e-10	-1.47403
54601802	chr1:54601802:C:T	3.07776e-24	-2.17313	-2.32796
54601842	chr1:54601842:A:G	2.99203e-23	-7.39038e-10	-2.22675
54601993	chr1:54601993:C:T	8.11918e-23	-7.39038e-10	-1.22847
54602006	chr1:54602006:C:T	6.18996e-23	-7.39038e-10	-1.49977
54602072	chr1:54602072:T:C	4.00602e-24	-2.15103	-2.08646
54602128	chr1:54602128:G:T	1.4385e-21	-7.39038e-10	1.64607
54602179	chr1:54602179:T:C	3.63727e-23	-7.39038e-10	-2.03147
54602319	chr1:54602319:A:G	3.07884e-24	-2.17277	-2.32796
54602552	chr1:54602552:C:T	2.95584e-23	-7.39038e-10	-2.23892
54602830	chr1:54602830:T:C	2.39568e-22	-7.39038e-10	-0.146449
54603144	chr1:54603144:C:T	2.70026e-23	-7.39038e-10	-2.32935
54603280	chr1:54603280:T:C	1.13577e-23	-1.42438	-1.77101
54603407	chr1:54603407:T:G	2.90173e-23	-7.39038e-10	-2.25739
54603614	chr1:54603614:G:A	1.0823e-23	-1.4726	-1.77101
54604112	chr1:54604112:G:A	3.01085e-23	-7.39038e-10	-2.22048
54604117	chr1:54604117:C:A	3.66298e-23	-1.89655	-0.127873
54604222	chr1:54604222:G:A	3.0788e-24	-2.17559	-2.32516
54604614	chr1:54604614:C:T	2.76794e-22	-7.39038e-10	-0.00201207
54604755	chr1:54604755:A:G	2.96056e-23	-7.39038e-10	-2.23732
54604826	chr1:54604826:T:C	2.30751e-22	-7.39038e-10	-0.183947
54604856	chr1:54604856:A:G	3.14477e-24	-2.17529	-2.30426
54604906	chr1:54604906:G:A	3.16691e-24	-2.18225	-2.29028
54604984	chr1:54604984:G:C	3.13844e-23	-2.17897	-4.84864e-09
54605022	chr1:54605022:C:T	1.05883e-23	-1.4933	-1.77224
54605258	chr1:54605258:G:A	3.65491e-23	-7.39038e-10	-2.02663
54605310	chr1:54605310:C:T	2.71563e-23	-7.39038e-10	-2.32368
54605730	chr1:54605730:T:C	4.40321e-23	-7.39038e-10	-1.84037
54605845	chr1:54605845:A:C	8.24356e-24	-2.21254	-1.30331
54605867	chr1:54605867:A:G	7.88745e-24	-2.21259	-1.34743
54606004	chr1:54606004:G:T	4.83079e-23	-1.74769	-4.84864e-09
54606096	chr1:54606096:G:T	1.53084e-23	-2.16417	-0.732712
54606220	chr1:54606220:G:A	3.65321e-23	-7.39038e-10	-2.02709
54606470	chr1:54606470:C:T	5.5178e-23	-7.39038e-10	-1.61472
54606619	chr1:54606619:A:G	1.19724e-23	-2.05732	-1.08536
54606780	chr1:54606780:G:A	2.81232e-23	-7.39038e-10	-2.28869
54607027	chr1:54607027:T:C	7.72127e-24	-2.20963	-1.37168
54607053	chr1:54607053:T:C	3.14228e-24	-2.16954	-2.3108
54607723	chr1:54607723:G:A	6.74748e-24	-2.15332	-1.5628
54608373	chr1:54608373:G:GCTTTA	3.88678e-23	-1.96512	-4.84864e-09
54608746	chr1:54608746:T:C	3.73593e-23	-7.39038e-10	-2.0047
54608924	chr1:54608924:T:C	6.70361e-24	-1.44716	-2.27548
54608974	chr1:54608974:G:A	4.04113e-23	-1.92618	-4.84864e-09
54609016	chr1:54609016:C:T	3.01633e-23	-7.39038e-10	-2.21866
54609389	chr1:54609389:C:T	1.23548e-23	-1.50036	-1.61088
54609668	chr1:54609668:G:A	3.16984e-23	-2.16902	-4.84864e-09
54609779	chr1:54609779:G:A	5.67909e-24	-1.66356	-2.22493
54610041	chr1:54610041:A:G	3.88678e-23	-1.96512	-4.84864e-09
54610135	chr1:54610135:T:C	3.39517e-23	-7.39038e-10	-2.10035
54610320	chr1:54610320:G:A	5.86953e-24	-2.13405	-1.72146
54610440	chr1:54610440:G:A	3.77784e-23	-2.18245	0.188902
54610464	chr1:54610464:CCACTCCACATTCAGACCGTCATCCCCAGG:C	9.10762e-23	-1.11359	-4.84864e-09
54610482	chr1:54610482:G:A	5.18401e-23	-7.39038e-10	-1.67712
54610524	chr1:54610524:C:T	7.46716e-24	-1.48857	-2.1262
54610757	chr1:54610757:A:G	3.04738e-24	-2.20424	-2.30676
54611224	chr1:54611224:A:C	6.15569e-23	-7.39038e-10	-1.50532
54611291	chr1:54611291:C:T	4.14052e-23	-1.90188	-4.84864e-09
54611360	chr1:54611360:G:A	7.05731e-24	-1.52093	-2.15029
54611381	chr1:54611381:CAG:C	3.10946e-23	-7.39038e-10	-2.18825
54611728	chr1:54611728:C:T	2.70863e-22	-7.39038e-10	-0.0236726
54611961	chr1:54611961:G:A	4.24906e-23	-2.19393	0.317929
54612027	chr1:54612027:G:A	3.91731e-24	-2.14909	-2.11079
54612197	chr1:54612197:T:C	8.11942e-24	-1.91086	-1.62017
54612354	chr1:54612354:C:T	4.27158e-23	-7.39038e-10	-1.87072
54612637	chr1:54612637:T:G	5.83312e-23	-7.39038e-10	-1.55915
54612944	chr1:54612944:G:A	9.32778e-24	-1.21818	-2.17411
54613018	chr1:54613018:GC:G	3.68424e-23	-7.39038e-10	-2.01864
54613531	chr1:54613531:G:A	3.03121e-23	-2.21374	-4.84864e-09
54613930	chr1:54613930:G:A	3.16516e-23	-7.39038e-10	-2.1705
54613975	chr1:54613975:A:G	6.11713e-24	-1.56446	-2.24974
54614418	chr1:54614418:CTG:C	5.51133e-24	-2.20098	-1.7175
54614488	chr1:54614488:A:C	2.94345e-23	-7.39038e-10	-2.24312
54614895	chr1:54614895:G:A	1.05604e-23	-1.67827	-1.5899
54614976	chr1:54614976:CAG:C	6.09678e-23	-7.39038e-10	-1.51494
54615016	chr1:54615016:T:C	1.51241e-21	-7.39038e-10	1.69618
54615512	chr1:54615512:G:A	4.70301e-23	-7.39038e-10	-1.7745
54616323	chr1:54616323:C:T	3.91754e-22	-7.39038e-10	0.345347
54616372	chr1:54616372:T:G	4.79286e-23	-7.39038e-10	-1.75557
54616428	chr1:54616428:A:G	4.58282e-24	-1.94268	-2.1603
54616836	chr1:54616836:C:T	3.09054e-24	-2.21397	-2.28297
54616983	chr1:54616983:G:GGT	3.78599e-24	-2.01708	-2.2769
54617268	chr1:54617268:G:T	2.82622e-23	-7.39038e-10	-2.28376
54617974	chr1:54617974:G:A	8.40132e-24	-2.06368	-1.43321
54618902	chr1:54618902:C:T	3.08414e-23	-2.19643	-4.84864e-09
54619046	chr1:54619046:C:T	3.50633e-23	-7.39038e-10	-2.06813
54619306	chr1:54619306:G:A	3.03149e-23	-2.21365	-4.84864e-09
54619452	chr1:54619452:A:G	1.08093e-23	-2.08586	-1.15902
54619468	chr1:54619468:A:G	1.24127e-23	-2.06061	-1.04596
54619826	chr1:54619826:T:C	3.29964e-24	-2.20398	-2.2275
54619833	chr1:54619833:G:A	2.89624e-23	-7.39038e-10	-2.25929
54619889	chr1:54619889:C:G	3.16099e-23	-2.17182	-4.84864e-09
54620003	chr1:54620003:A:G	7.48952e-23	-7.39038e-10	-1.3092
54620011	chr1:54620011:GA:G	3.37069e-24	-2.2131	-2.19707
54620030	chr1:54620030:G:T	1.34224e-23	-2.21003	-0.818331
54620293	chr1:54620293:C:A	3.15602e-23	-2.17339	-4.84864e-09
54621208	chr1:54621208:G:A	3.48919e-23	-7.39038e-10	-2.07303
54621575	chr1:54621575:T:C	3.55455e-24	-2.10509	-2.25197
54622447	chr1:54622447:G:A	2.70494e-23	-7.39038e-10	-2.32762
54622548	chr1:54622548:G:A	2.81088e-23	-7.39038e-10	-2.2892
54622649	chr1:54622649:A:G	7.53223e-24	-2.19775	-1.40834
54622735	chr1:54622735:C:T	3.94784e-24	-1.97255	-2.27957
54622808	chr1:54622808:T:C	3.44551e-23	-7.39038e-10	-2.08563
54622897	chr1:54622897:A:G	3.0046e-24	-2.20707	-2.31807
54622931	chr1:54622931:T:C	2.73979e-23	-7.39038e-10	-2.31482
54623108	chr1:54623108:G:A	3.42057e-23	-2.09289	-4.84864e-09
54623141	chr1:54623141:T:C	1.56687e-22	-7.39038e-10	-0.571035
54623398	chr1:54623398:C:T	7.23166e-23	-7.39038e-10	-1.34423
54623490	chr1:54623490:G:A	3.03843e-23	-2.21136	-4.84864e-09
54623799	chr1:54623799:A:T	3.30468e-21	-1.92697	4.40477
54624111	chr1:54624111:T:A	3.2236e-23	-7.39038e-10	-2.1522
54624207	chr1:54624207:A:G	5.76568e-22	-1.84055	2.57235
54624248	chr1:54624248:T:C	1.63566e-19	-7.39038e-10	6.37969
54624249	chr1:54624249:G:A	3.14476e-23	-2.17696	-4.84864e-09
54624404	chr1:54624404:C:G	3.01624e-23	-7.39038e-10	-2.21869
54624447	chr1:54624447:T:C	6.47758e-24	-2.15749	-1.59945
54624565	chr1:54624565:T:C	6.37501e-22	-1.84776	2.68003
54624608	chr1:54624608:T:C	3.75524e-21	-1.8979	4.50352
54624618	chr1:54624618:A:G	6.70834e-22	-1.88135	2.76459
54624636	chr1:54624636:G:A	5.79404e-22	-1.83346	2.57018
54624842	chr1:54624842:A:G	7.08202e-23	-7.39038e-10	-1.36514
54625148	chr1:54625148:T:C	6.75928e-22	-1.9066	2.7974
54625152	chr1:54625152:G:A	6.36718e-23	-7.39038e-10	-1.47154
54625396	chr1:54625396:C:G	3.03425e-23	-7.39038e-10	-2.21274
54625411	chr1:54625411:G:A	5.94736e-24	-2.20783	-1.63451
54625431	chr1:54625431:C:T	5.85057e-23	-7.39038e-10	-1.55616
54625461	chr1:54625461:TG:T	3.50058e-23	-2.06977	-4.84864e-09
54625617	chr1:54625617:T:A	4.13192e-23	-7.39038e-10	-1.90396
54625736	chr1:54625736:G:A	8.4028e-22	-1.92564	3.03409
54625952	chr1:54625952:AAGAAAGAAAGAAAAAAAGAAAAG:A	1.01485e-22	-1.00538	-4.84864e-09
54626111	chr1:54626111:T:G	4.89745e-24	-2.21279	-1.82378
54626197	chr1:54626197:G:A	3.29158e-23	-2.13133	-4.84864e-09
54626328	chr1:54626328:G:A	3.28113e-23	-7.39038e-10	-2.13451
54626396	chr1:54626396:T:C	1.05004e-23	-1.62775	-1.64612
54626501	chr1:54626501:GCCAAATGACT:G	6.14145e-22	-1.98949	2.78444
54627890	chr1:54627890:C:T	3.60897e-23	-7.39038e-10	-2.03928
54627981	chr1:54627981:C:A	2.71057e-23	-7.39038e-10	-2.32554
54628739	chr1:54628739:A:G	3.38047e-23	-7.39038e-10	-2.10468
54628808	chr1:54628808:C:T	5.76512e-23	-7.39038e-10	-1.57087
54628857	chr1:54628857:C:T	4.92281e-23	-7.39038e-10	-1.72882
54629309	chr1:54629309:T:C	2.75581e-23	-7.39038e-10	-2.30899
54629516	chr1:54629516:G:A	6.30827e-23	-7.39038e-10	-1.48084
54629689	chr1:54629689:A:G	3.42585e-23	-7.39038e-10	-2.09135
54629992	chr1:54629992:C:T	9.88605e-23	-7.39038e-10	-1.03158
54630044	chr1:54630044:C:T	4.85779e-23	-7.39038e-10	-1.74212
54630961	chr1:54630961:G:T	2.8463e-23	-7.39038e-10	-2.27668
54630981	chr1:54630981:C:T	3.1749e-23	-2.16742	-4.84864e-09
54631003	chr1:54631003:G:A	2.91478e-23	-7.39038e-10	-2.25291
54631311	chr1:54631311:T:TA	3.15053e-23	-7.39038e-10	-2.17513
54631395	chr1:54631395:A:T	5.30367e-22	-1.70806	2.35634
54631433	chr1:54631433:A:G	5.49179e-22	-1.71096	2.3941
54631647	chr1:54631647:G:A	6.46499e-24	-1.91649	-1.84239
54631675	chr1:54631675:G:T	5.33228e-22	-1.98368	2.63734
54631901	chr1:54631901:T:C	5.41015e-23	-7.39038e-10	-1.63442
54632378	chr1:54632378:C:T	3.13334e-23	-2.1806	-4.84864e-09
54632729	chr1:54632729:G:C	1.29281e-23	-2.20642	-0.859464
54632737	chr1:54632737:C:A	4.21126e-22	-2.01905	2.43669
54632743	chr1:54632743:C:T	2.89999e-23	-7.39038e-10	-2.25799
54632994	chr1:54632994:C:T	2.84378e-23	-7.39038e-10	-2.27757
54633013	chr1:54633013:T:C	5.35667e-22	-2.09432	2.75254
54633028	chr1:54633028:A:G	2.9599e-23	-7.39038e-10	-2.23754
54633077	chr1:54633077:A:G	2.28384e-22	-1.86577	1.67151
54633289	chr1:54633289:A:G	2.43019e-22	-2.03855	1.90641
54633749	chr1:54633749:C:A	8.0804e-24	-1.33495	-2.20089
54633821	chr1:54633821:A:G	3.64113e-23	-2.03041	-4.84864e-09
54634286	chr1:54634286:C:A	5.6415e-24	-1.96618	-1.92895
54634348	chr1:54634348:T:C	1.82856e-22	-7.39038e-10	-0.416589
54634521	chr1:54634521:C:T	2.73492e-23	-7.39038e-10	-2.3166
54634592	chr1:54634592:A:C	5.47088e-24	-2.04355	-1.88229
54634655	chr1:54634655:T:C	7.8284e-24	-2.12331	-1.44422
54634678	chr1:54634678:G:A	2.77789e-23	-7.39038e-10	-2.30101
54634775	chr1:54634775:C:G	2.72807e-23	-7.39038e-10	-2.3191
54634981	chr1:54634981:C:T	4.41789e-22	-7.39038e-10	0.465547
54635244	chr1:54635244:A:C	3.04181e-23	-2.21025	-4.84864e-09
54635281	chr1:54635281:C:A	1.34552e-22	-7.39038e-10	-0.723332
54635483	chr1:54635483:A:G	4.81197e-23	-7.39038e-10	-1.7516
54635620	chr1:54635620:A:C	5.1839e-24	-2.21061	-1.76912
54635854	chr1:54635854:G:A	3.73137e-23	-2.00593	-4.84864e-09
54635978	chr1:54635978:C:T	3.03803e-23	-2.21149	-4.84864e-09
54636398	chr1:54636398:A:G	2.73677e-23	-7.39038e-10	-2.31592
54636494	chr1:54636494:G:A	4.80416e-23	-7.39038e-10	-1.75322
54636813	chr1:54636813:T:C	2.75317e-23	-7.39038e-10	-2.30995
54636849	chr1:54636849:G:A	4.83076e-23	-7.39038e-10	-1.7477
54637216	chr1:54637216:G:A	3.84829e-23	-1.97507	-4.84864e-09
54637580	chr1:54637580:C:T	3.76505e-23	-1.99694	-4.84864e-09
54637655	chr1:54637655:T:A	2.70047e-23	-7.39038e-10	-2.32927
54637780	chr1:54637780:C:T	2.02989e-22	-0.312132	-4.84864e-09
54637828	chr1:54637828:G:A	5.19646e-24	-2.21016	-1.76715
54637952	chr1:54637952:G:A	2.82844e-23	-7.39038e-10	-2.28298
54637993	chr1:54637993:A:T	2.92909e-23	-7.39038e-10	-2.24801
54638243	chr1:54638243:G:A	6.46767e-23	-7.39038e-10	-1.45589
54638272	chr1:54638272:A:G	8.89469e-24	-2.12298	-1.31685
54638298	chr1:54638298:G:A	5.36903e-23	-7.39038e-10	-1.64205
54638540	chr1:54638540:T:C	5.29214e-24	-2.21052	-1.74854
54638682	chr1:54638682:T:C	6.97463e-23	-1.94313	0.562711
54638727	chr1:54638727:C:T	2.87293e-23	-7.39038e-10	-2.26737
54638733	chr1:54638733:C:T	3.62099e-23	-2.03595	-4.84864e-09
54638974	chr1:54638974:T:C	6.11354e-24	-1.97614	-1.83864
54639111	chr1:54639111:T:C	3.09312e-23	-2.19352	-4.84864e-09
54639286	chr1:54639286:T:G	3.82308e-23	-1.98164	-4.84864e-09
54639374	chr1:54639374:A:G	2.76142e-23	-7.39038e-10	-2.30695
54639735	chr1:54639735:C:T	2.7267e-23	-7.39038e-10	-2.31961
54640055	chr1:54640055:C:T	3.91715e-24	-2.19788	-2.06205
54640121	chr1:54640121:T:C	2.73075e-23	-7.39038e-10	-2.31812
54640891	chr1:54640891:CAGA:C	4.48711e-24	-1.7973	-2.32677
54640925	chr1:54640925:C:T	3.86276e-23	-1.97132	-4.84864e-09
54641260	chr1:54641260:C:T	8.79589e-23	-7.39038e-10	-1.14842
54641382	chr1:54641382:G:A	3.31176e-24	-2.16991	-2.25789
54641687	chr1:54641687:A:T	3.05025e-23	-7.39038e-10	-2.20748
54641793	chr1:54641793:A:G	3.69511e-23	-2.01569	-4.84864e-09
54642163	chr1:54642163:C:CT	4.48681e-24	-2.1605	-1.96364
54642486	chr1:54642486:A:G	4.19227e-24	-2.20088	-1.99116
54642564	chr1:54642564:A:G	4.15389e-23	-1.89866	-4.84864e-09
54642806	chr1:54642806:G:A	4.26686e-23	-1.87182	-4.84864e-09
54642810	chr1:54642810:TTGCCA:T	3.60255e-24	-2.17969	-2.16395
54643305	chr1:54643305:A:G	1.42847e-23	-1.93955	-1.02654
54644746	chr1:54644746:C:T	1.1812e-23	-2.07866	-1.07751
54645419	chr1:54645419:A:G	2.73603e-23	-7.39038e-10	-2.31619
54645786	chr1:54645786:A:G	8.32637e-22	-1.86076	2.96007
54645855	chr1:54645855:G:A	1.36585e-22	-2.10249	1.39415
54645942	chr1:54645942:G:A	3.17839e-23	-7.39038e-10	-2.16632
54646095	chr1:54646095:G:T	6.69477e-24	-1.45327	-2.27069
54646269	chr1:54646269:C:T	5.02512e-23	-1.70825	-4.84864e-09
54646337	chr1:54646337:CT:C	2.07231e-23	-1.66702	-0.927018
54646861	chr1:54646861:A:G	4.8089e-23	-7.39038e-10	-1.75223
54647696	chr1:54647696:TGCCATTGCACTCCA:T	2.75919e-23	-7.39038e-10	-2.30777
54647818	chr1:54647818:T:C	1.03036e-23	-1.80964	-1.48316
54647819	chr1:54647819:C:T	1.05494e-22	-0.966633	-4.84864e-09
54647861	chr1:54647861:T:C	4.95731e-23	-1.67761	-0.0442294
54647929	chr1:54647929:A:G	4.99496e-23	-1.71427	-4.84864e-09
54648002	chr1:54648002:A:G	4.9574e-23	-1.72182	-4.84864e-09
54648171	chr1:54648171:G:A	9.84033e-23	-7.39038e-10	-1.03621
54648427	chr1:54648427:G:A	3.4319e-23	-7.39038e-10	-2.08959
54648457	chr1:54648457:C:A	4.52049e-24	-1.95524	-2.16142
54648475	chr1:54648475:C:T	6.21685e-24	-2.2073	-1.59073
54648609	chr1:54648609:A:C	3.62166e-23	-7.39038e-10	-2.03577
54648617	chr1:54648617:C:T	3.37022e-23	-7.39038e-10	-2.10772
54648824	chr1:54648824:T:C	1.16417e-23	-1.59715	-1.57354
54648856	chr1:54648856:G:C	2.73013e-23	-7.39038e-10	-2.31835
54648860	chr1:54648860:T:G	1.03178e-22	-7.39038e-10	-0.988829
54648982	chr1:54648982:C:T	4.28151e-23	-7.39038e-10	-1.8684
54649132	chr1:54649132:G:A	6.91086e-23	-2.214	0.824398
54649782	chr1:54649782:A:G	1.55828e-22	-7.39038e-10	-0.576532
54649828	chr1:54649828:T:G	2.45724e-23	-2.19968	-0.223983
54649935	chr1:54649935:G:A	7.2055e-23	-1.70244	0.354586
54650864	chr1:54650864:C:T	3.27182e-23	-7.39038e-10	-2.13735
54651218	chr1:54651218:C:T	2.91949e-23	-2.02047	-0.230819
54651327	chr1:54651327:C:T	7.20909e-24	-2.07226	-1.57769
54651461	chr1:54651461:T:C	7.31745e-24	-2.15719	-1.47784
54651648	chr1:54651648:T:A	4.36251e-23	-7.39038e-10	-1.84965
54651724	chr1:54651724:C:T	2.95264e-23	-7.39038e-10	-2.24
54651847	chr1:54651847:G:A	3.15248e-24	-2.18975	-2.28734
54652139	chr1:54652139:C:T	4.26366e-23	-1.87257	-4.84864e-09
54652206	chr1:54652206:G:A	3.40888e-24	-2.19574	-2.20316
54652253	chr1:54652253:G:A	1.28452e-23	-2.0662	-1.00611
54652489	chr1:54652489:G:T	1.25284e-23	-1.02801	-2.06928
54653199	chr1:54653199:A:G	5.82996e-23	-1.55969	-4.84864e-09
54653471	chr1:54653471:A:G	7.02675e-24	-1.35743	-2.31813
54653616	chr1:54653616:G:C	6.94808e-24	-2.20698	-1.47984
54653794	chr1:54653794:G:A	2.7648e-23	-7.39038e-10	-2.30573
54653861	chr1:54653861:C:T	1.41866e-22	-1.39176	0.721355
54653873	chr1:54653873:A:G	2.75492e-23	-7.39038e-10	-2.30931
54653981	chr1:54653981:C:T	2.72139e-23	-7.39038e-10	-2.32156
54654029	chr1:54654029:T:C	3.16863e-23	-2.1694	-4.84864e-09
54654172	chr1:54654172:G:A	5.48536e-23	-7.39038e-10	-1.62062
54654607	chr1:54654607:A:G	2.71272e-23	-7.39038e-10	-2.32475
54654796	chr1:54654796:T:C	4.27256e-24	-2.21333	-1.95974
54654799	chr1:54654799:C:T	2.82206e-23	-7.39038e-10	-2.28523
54655210	chr1:54655210:T:G	5.6268e-23	-1.59516	-4.84864e-09
54655388	chr1:54655388:GAGACAAA:G	3.16995e-23	-7.39038e-10	-2.16898
54655531	chr1:54655531:A:C	2.82721e-23	-7.39038e-10	-2.28341
54655582	chr1:54655582:G:A	1.1109e-23	-2.18069	-1.03684
54655686	chr1:54655686:G:C	7.35304e-23	-1.30017	-0.0274211
54655721	chr1:54655721:G:A	4.7849e-24	-2.2138	-1.84602
54655926	chr1:54655926:C:T	4.02433e-24	-2.21313	-2.01979
54656240	chr1:54656240:G:T	5.07802e-24	-2.18699	-1.81337
54656517	chr1:54656517:A:G	2.8545e-23	-7.39038e-10	-2.2738
54656757	chr1:54656757:G:A	4.61173e-24	-2.12391	-1.97277
54657203	chr1:54657203:C:T	5.01478e-24	-2.20172	-1.81118
54657288	chr1:54657288:T:C	5.05012e-24	-2.20752	-1.79836
54657478	chr1:54657478:C:A	4.39491e-24	-2.21132	-1.93352
54657721	chr1:54657721:T:C	9.30859e-23	-7.39038e-10	-1.09176
54657796	chr1:54657796:G:A	1.19487e-22	-1.32341	0.481331
54658263	chr1:54658263:C:T	3.05005e-23	-2.20754	-4.84864e-09
54658358	chr1:54658358:G:A	4.47539e-24	-1.94823	-2.17846
54658548	chr1:54658548:T:C	3.39128e-24	-2.09189	-2.31219
54658713	chr1:54658713:C:A	2.84166e-23	-7.39038e-10	-2.27831
54658715	chr1:54658715:C:T	6.96032e-24	-1.50625	-2.17881
54658859	chr1:54658859:G:A	3.0342e-23	-2.21275	-4.84864e-09
54659158	chr1:54659158:G:A	3.06385e-23	-7.39038e-10	-2.20303
54659319	chr1:54659319:G:A	2.78145e-23	-7.39038e-10	-2.29973
54659683	chr1:54659683:C:A	2.87044e-23	-7.39038e-10	-2.26823
54659790	chr1:54659790:A:G	3.49507e-24	-2.13724	-2.2367
54660741	chr1:54660741:G:A	2.7186e-23	-7.39038e-10	-2.32258
54660763	chr1:54660763:T:C	3.50423e-24	-2.21217	-2.15915
54661219	chr1:54661219:A:G	2.70699e-23	-7.39038e-10	-2.32686
54661431	chr1:54661431:C:T	3.92016e-24	-2.19546	-2.06369
54661822	chr1:54661822:C:T	2.87274e-23	-7.39038e-10	-2.26744
54661847	chr1:54661847:T:C	3.04435e-23	-7.39038e-10	-2.20941
54661999	chr1:54661999:G:T	9.95596e-23	-7.39038e-10	-1.02453
54662392	chr1:54662392:C:T	4.80873e-23	-1.75227	-4.84864e-09
54662643	chr1:54662643:T:C	2.83e-23	-7.39038e-10	-2.28242
54662695	chr1:54662695:A:G	3.11096e-23	-2.18777	-4.84864e-09
54663241	chr1:54663241:A:G	3.10154e-23	-2.1908	-4.84864e-09
54663310	chr1:54663310:T:C	3.76622e-23	-7.39038e-10	-1.99663
54663392	chr1:54663392:A:G	6.39219e-24	-1.49539	-2.27481
54663474	chr1:54663474:G:A	2.8301e-23	-7.39038e-10	-2.28239
54663891	chr1:54663891:T:C	1.02256e-23	-2.18509	-1.1153
54664502	chr1:54664502:T:C	9.06288e-23	-1.99266	0.874145
54664628	chr1:54664628:T:C	1.19886e-23	-1.83738	-1.30395
54664925	chr1:54664925:T:G	7.33e-24	-1.69811	-1.9352
54664952	chr1:54664952:C:T	6.5739e-24	-1.44118	-2.301
54665258	chr1:54665258:C:T	5.49338e-24	-1.8409	-2.08085
54665273	chr1:54665273:G:C	4.77212e-24	-1.78832	-2.27417
54665299	chr1:54665299:C:T	1.76989e-23	-1.8682	-0.883583
54665883	chr1:54665883:G:A	1.59314e-22	-7.39038e-10	-0.554406
54665961	chr1:54665961:C:T	2.95166e-23	-7.39038e-10	-2.24033
54666000	chr1:54666000:A:G	3.23223e-23	-2.14953	-4.84864e-09
54666019	chr1:54666019:T:C	2.95413e-23	-7.39038e-10	-2.2395
54666171	chr1:54666171:C:T	7.46339e-24	-1.95718	-1.65809
54666224	chr1:54666224:C:T	8.14031e-24	-1.95905	-1.56941
54666316	chr1:54666316:T:G	5.45093e-23	-7.39038e-10	-1.62691
54666343	chr1:54666343:A:G	1.62183e-23	-2.21361	-0.625531
54666486	chr1:54666486:G:T	2.79678e-23	-7.39038e-10	-2.29423
54666662	chr1:54666662:G:A	3.42445e-24	-2.06446	-2.32988
54666764	chr1:54666764:T:C	3.12371e-23	-2.18368	-4.84864e-09
54666931	chr1:54666931:T:C	3.01152e-22	-7.39038e-10	0.0823303
54667112	chr1:54667112:G:A	1.0053e-22	-7.39038e-10	-1.01483
54667252	chr1:54667252:T:C	1.50486e-23	-2.21139	-0.702609
54667257	chr1:54667257:C:T	8.65926e-23	-7.39038e-10	-1.16407
54667259	chr1:54667259:G:A	7.99825e-24	-1.96857	-1.57749
54667384	chr1:54667384:GC:G	1.56256e-23	-2.20854	-0.66783
54667558	chr1:54667558:T:C	3.03502e-22	-7.39038e-10	0.0901032
54667999	chr1:54667999:T:G	2.97925e-24	-2.20536	-2.32826
54668488	chr1:54668488:C:T	2.86e-22	-7.39038e-10	0.0307052
54668598	chr1:54668598:G:A	8.32823e-23	-1.20305	-4.84864e-09
54668653	chr1:54668653:A:G	2.93465e-23	-7.39038e-10	-2.24611
54668706	chr1:54668706:C:T	8.47183e-24	-1.97224	-1.5163
54668814	chr1:54668814:G:A	4.6121e-23	-2.21375	0.419735
54668912	chr1:54668912:A:G	5.59453e-24	-1.59346	-2.31004
54669145	chr1:54669145:C:A	7.31864e-23	-2.21276	0.880482
54669233	chr1:54669233:T:C	5.52974e-23	-1.61256	-4.84864e-09
54669470	chr1:54669470:A:G	2.69966e-23	-7.39038e-10	-2.32958
54669686	chr1:54669686:A:G	2.78961e-22	-7.39038e-10	0.00578552
54670013	chr1:54670013:A:C	1.86388e-23	-2.21395	-0.486087
54670195	chr1:54670195:A:G	4.57278e-23	-7.39038e-10	-1.80258
54670394	chr1:54670394:T:G	3.15769e-24	-2.19983	-2.27562
54671015	chr1:54671015:CT:C	2.75799e-23	-7.39038e-10	-2.3082
54671116	chr1:54671116:G:A	2.71447e-23	-7.39038e-10	-2.32411
54671265	chr1:54671265:C:T	1.41914e-23	-2.18398	-0.788673
54671379	chr1:54671379:G:A	6.15997e-24	-2.20277	-1.60444
54671692	chr1:54671692:A:G	1.2323e-20	-7.39038e-10	3.79393
54671924	chr1:54671924:G:A	4.53806e-23	-7.39038e-10	-1.8102
54672138	chr1:54672138:G:C	4.91466e-23	-7.39038e-10	-1.73048
54672167	chr1:54672167:A:G	5.00691e-23	-7.39038e-10	-1.71188
54672618	chr1:54672618:A:G	1.93042e-22	-0.362378	-4.84864e-09
54672621	chr1:54672621:G:A	4.46201e-24	-1.99347	-2.13622
54672739	chr1:54672739:C:T	4.8913e-22	0.567342	-4.84864e-09
54673000	chr1:54673000:C:T	4.20972e-24	-1.96715	-2.22073
54673241	chr1:54673241:G:T	3.22411e-22	-7.39038e-10	0.150541
54673432	chr1:54673432:T:C	2.96948e-24	-2.21368	-2.32322
54673748	chr1:54673748:G:C	5.57562e-23	-7.39038e-10	-1.6043
54673798	chr1:54673798:C:T	4.68038e-23	-7.39038e-10	-1.77932
54673945	chr1:54673945:G:A	2.94841e-24	-2.21399	-2.33003
54674561	chr1:54674561:C:A	3.03277e-23	-7.39038e-10	-2.21322
54674795	chr1:54674795:C:T	5.71002e-23	-7.39038e-10	-1.58048
54675267	chr1:54675267:T:C	1.59258e-23	-2.18511	-0.672242
54675515	chr1:54675515:A:G	1.566e-23	-2.19887	-0.675309
54675667	chr1:54675667:G:A	1.03452e-22	-7.39038e-10	-0.986182
54675882	chr1:54675882:C:T	3.03205e-24	-2.21234	-2.30371
54675911	chr1:54675911:C:T	4.70716e-23	-7.39038e-10	-1.77362
54675932	chr1:54675932:C:T	2.98706e-24	-2.21052	-2.32047
54676384	chr1:54676384:C:T	3.04544e-24	-2.20796	-2.30368
54676438	chr1:54676438:G:T	3.36818e-24	-2.08132	-2.3296
54676484	chr1:54676484:A:G	2.72318e-23	-7.39038e-10	-2.3209
54676700	chr1:54676700:TATTTA:CATTTA	6.33663e-23	-7.39038e-10	-1.47635
54676854	chr1:54676854:A:G	3.97653e-23	-2.21395	0.271659
54676928	chr1:54676928:C:T	3.44083e-23	-7.39038e-10	-2.08699
54677006	chr1:54677006:C:T	4.96259e-23	-7.39038e-10	-1.72077
54677655	chr1:54677655:C:A	4.94366e-24	-1.88124	-2.14594
54677711	chr1:54677711:G:A	3.19912e-23	-2.15982	-4.84864e-09
54678427	chr1:54678427:A:G	5.45043e-23	-2.20876	0.581752
54678793	chr1:54678793:A:G	2.86024e-23	-7.39038e-10	-2.27179
54679313	chr1:54679313:C:T	3.27231e-23	-7.39038e-10	-2.13721
54679840	chr1:54679840:G:A	3.92134e-23	-7.39038e-10	-1.95627
54679881	chr1:54679881:T:C	3.27445e-23	-7.39038e-10	-2.13655
54680224	chr1:54680224:G:A	6.44539e-24	-2.21094	-1.55098
54680434	chr1:54680434:C:T	1.71066e-22	-7.39038e-10	-0.483239
54680549	chr1:54680549:C:T	3.06676e-23	-2.20208	-4.84864e-09
54680677	chr1:54680677:G:T	3.82042e-23	-7.39038e-10	-1.98234
54680779	chr1:54680779:G:C	1.29001e-22	-7.39038e-10	-0.765463
54681850	chr1:54681850:A:C	3.18537e-23	-7.39038e-10	-2.16413
54681874	chr1:54681874:G:T	5.52215e-24	-1.69405	-2.22247
54682002	chr1:54682002:AGT:A	1.106e-22	-7.39038e-10	-0.919368
54683031	chr1:54683031:CACAG:C	2.30783e-23	-0.417535	-2.06886
54683101	chr1:54683101:G:A	1.20427e-23	-1.45612	-1.68071
54683122	chr1:54683122:AG:A	6.47653e-24	-1.49325	-2.26385
54683157	chr1:54683157:C:T	3.38662e-23	-7.39038e-10	-2.10287
54683660	chr1:54683660:T:C	4.77412e-24	-2.04488	-2.01719
54683696	chr1:54683696:C:G	4.17468e-24	-2.18535	-2.01089
54683706	chr1:54683706:G:A	3.5535e-24	-2.15333	-2.20403
54683738	chr1:54683738:A:G	5.13656e-23	-7.39038e-10	-1.68632
54683844	chr1:54683844:A:C	3.55099e-23	-7.39038e-10	-2.05548
54684008	chr1:54684008:T:C	1.03762e-23	-0.999716	-2.28606
54684014	chr1:54684014:C:G	1.24005e-22	-0.804967	-4.84864e-09
54684055	chr1:54684055:A:G	1.06368e-23	-0.982081	-2.27889
54684791	chr1:54684791:T:C	1.10051e-23	-0.97595	-2.25098
54684898	chr1:54684898:T:C	1.05216e-22	-7.39038e-10	-0.969273
54685390	chr1:54685390:T:C	3.69336e-23	-7.39038e-10	-2.01616
54685453	chr1:54685453:T:C	3.26553e-23	0.0844849	-2.22376
54685515	chr1:54685515:C:T	5.33362e-23	-7.39038e-10	-1.64867
54685532	chr1:54685532:A:AC	7.19209e-24	-2.17063	-1.48168
54685640	chr1:54685640:A:C	2.98583e-23	-7.39038e-10	-2.22882
54686550	chr1:54686550:C:T	1.32061e-23	-0.776643	-2.26797
54686765	chr1:54686765:A:G	1.30035e-23	-0.756921	-2.30314
54686766	chr1:54686766:T:C	1.31389e-23	-0.746566	-2.30314
54686892	chr1:54686892:C:T	3.68873e-23	-7.39038e-10	-2.01742
54687098	chr1:54687098:G:C	2.78749e-23	-7.39038e-10	-2.29756
54687104	chr1:54687104:C:T	2.70377e-23	-7.39038e-10	-2.32805
54687159	chr1:54687159:C:T	4.55527e-23	-1.80642	-4.84864e-09
54687166	chr1:54687166:T:C	1.27692e-23	-0.772992	-2.30526
54687191	chr1:54687191:A:C	3.10039e-23	-7.39038e-10	-2.19117
54687371	chr1:54687371:G:A	1.27755e-23	-0.777251	-2.30051
54687374	chr1:54687374:T:C	5.92603e-24	-1.53306	-2.31287
54687831	chr1:54687831:C:T	6.74001e-23	-7.39038e-10	-1.41464
54688000	chr1:54688000:G:A	4.78805e-23	-7.39038e-10	-1.75658
54688078	chr1:54688078:G:T	3.72288e-23	-2.0082	-4.84864e-09
54688530	chr1:54688530:T:C	1.33443e-23	-0.747627	-2.28657
54688544	chr1:54688544:C:T	3.02307e-23	-7.39038e-10	-2.21643
54688699	chr1:54688699:C:T	1.25549e-23	-0.81163	-2.28355
54689000	chr1:54689000:G:A	3.36264e-23	-7.39038e-10	-2.10997
54689152	chr1:54689152:G:A	1.28836e-23	-0.776715	-2.29262
54689405	chr1:54689405:A:G	7.78401e-24	-1.38532	-2.1879
54689789	chr1:54689789:C:T	3.2968e-23	-7.39038e-10	-2.12975
54689926	chr1:54689926:A:G	6.16246e-23	-7.39038e-10	-1.50422
54690048	chr1:54690048:TGCA:T	3.03397e-23	-7.39038e-10	-2.21283
54690158	chr1:54690158:C:T	2.95375e-23	-7.39038e-10	-2.23963
54690465	chr1:54690465:A:T	3.03159e-23	-2.21361	-4.84864e-09
54690492	chr1:54690492:A:G	3.23945e-24	-2.191	-2.25888
54690522	chr1:54690522:C:G	1.45766e-23	-0.645681	-2.30019
54690548	chr1:54690548:A:G	7.58382e-23	-7.39038e-10	-1.29668
54690565	chr1:54690565:TC:T	1.41162e-23	-0.692014	-2.28595
54690575	chr1:54690575:C:T	1.53158e-23	-0.596258	-2.30014
54690944	chr1:54690944:G:A	7.69169e-23	-7.39038e-10	-1.28256
54691095	chr1:54691095:A:G	2.2167e-22	0.450256	-0.674351
54691124	chr1:54691124:ACT:A	2.71796e-23	-7.39038e-10	-2.32282
54691201	chr1:54691201:C:A	2.85877e-23	-7.39038e-10	-2.27231
54691208	chr1:54691208:G:A	1.06343e-23	-0.931182	-2.33002
54691284	chr1:54691284:C:T	2.9403e-23	-7.39038e-10	-2.24419
54691473	chr1:54691473:T:C	3.03269e-23	-2.21325	-4.84864e-09
54691647	chr1:54691647:A:T	2.9578e-23	-7.39038e-10	-2.23825
54691738	chr1:54691738:A:G	3.17043e-23	-7.39038e-10	-2.16883
54692159	chr1:54692159:A:G	1.19689e-22	-7.39038e-10	-0.840392
54692164	chr1:54692164:G:T	1.19689e-22	-7.39038e-10	-0.840392
54692535	chr1:54692535:C:T	6.51558e-23	-7.39038e-10	-1.4485
54692551	chr1:54692551:T:C	9.35405e-24	-1.35632	-2.03316
54692774	chr1:54692774:T:C	2.24493e-23	-2.16867	-0.345361
54692861	chr1:54692861:A:T	2.21958e-23	-2.17419	-0.351191
54692995	chr1:54692995:TAGTC:T	5.29129e-23	-7.39038e-10	-1.65664
54693048	chr1:54693048:T:C	3.06797e-24	-2.21393	-2.29034
54693102	chr1:54693102:C:T	1.12198e-22	-7.39038e-10	-0.905023
54693114	chr1:54693114:C:T	5.92535e-23	-7.39038e-10	-1.54346
54693239	chr1:54693239:A:G	2.90623e-23	-7.39038e-10	-2.25584
54693341	chr1:54693341:T:C	5.97106e-23	-7.39038e-10	-1.53578
54693399	chr1:54693399:G:A	8.95704e-23	-1.13026	-4.84864e-09
54693704	chr1:54693704:C:G	1.14728e-22	-7.39038e-10	-0.882719
54693713	chr1:54693713:A:G	1.15202e-22	-7.39038e-10	-0.878595
54693951	chr1:54693951:T:A	8.50951e-24	-2.09089	-1.39321
54693965	chr1:54693965:T:C	2.56289e-22	-7.39038e-10	-0.0789795
54693977	chr1:54693977:G:A	7.58039e-24	-2.11906	-1.48066
54694280	chr1:54694280:G:A	6.25372e-23	-7.39038e-10	-1.48952
54694305	chr1:54694305:T:C	1.21778e-22	-7.39038e-10	-0.823086
54694659	chr1:54694659:G:A	1.19176e-22	-7.39038e-10	-0.844685
54694671	chr1:54694671:T:C	1.31146e-22	-7.39038e-10	-0.748976
54694690	chr1:54694690:A:G	1.19705e-22	-7.39038e-10	-0.840258
54694698	chr1:54694698:A:G	1.20513e-22	-7.39038e-10	-0.833527
54694809	chr1:54694809:G:T	3.24225e-22	0.156151	-4.84864e-09
54694829	chr1:54694829:G:T	1.19567e-22	-7.39038e-10	-0.841407
54694881	chr1:54694881:C:T	1.82274e-22	-7.39038e-10	-0.419776
54695299	chr1:54695299:T:C	3.20139e-23	-7.39038e-10	-2.15911
54695412	chr1:54695412:C:T	5.66984e-23	-7.39038e-10	-1.58754
54695886	chr1:54695886:T:C	1.8612e-23	-2.17576	-0.525718
54696157	chr1:54696157:C:T	5.96209e-23	-7.39038e-10	-1.53728
54696171	chr1:54696171:G:A	1.80267e-23	-2.17753	-0.555905
54696350	chr1:54696350:C:T	1.11019e-22	-7.39038e-10	-0.915582
54696357	chr1:54696357:A:T	1.18215e-22	-7.39038e-10	-0.852781
54696631	chr1:54696631:T:C	3.25909e-24	-2.21357	-2.23027
54697031	chr1:54697031:C:G	3.30965e-24	-2.214	-2.21444
54697051	chr1:54697051:G:A	3.31239e-24	-2.21345	-2.21416
54697111	chr1:54697111:G:A	2.26913e-22	-7.39038e-10	-0.200721
54697267	chr1:54697267:A:G	3.20324e-23	-7.39038e-10	-2.15854
54697441	chr1:54697441:TC:T	1.19885e-22	-7.39038e-10	-0.838756
54697982	chr1:54697982:G:A	3.50797e-24	-2.1987	-2.17155
54698078	chr1:54698078:T:C	3.53932e-24	-2.19751	-2.16384
54698163	chr1:54698163:A:C	3.46617e-24	-2.21392	-2.16832
54698252	chr1:54698252:ATGACT:A	3.53623e-23	-7.39038e-10	-2.05964
54698326	chr1:54698326:T:C	5.21682e-23	-7.39038e-10	-1.67081
54698467	chr1:54698467:C:T	1.32096e-22	-7.39038e-10	-0.74176
54698543	chr1:54698543:A:G	1.46214e-22	-7.39038e-10	-0.640217
54698677	chr1:54698677:G:A	6.09806e-23	-7.39038e-10	-1.51473
54699222	chr1:54699222:TCTC:T	3.95812e-24	-2.20068	-2.04884
54699301	chr1:54699301:C:T	5.59749e-23	-7.39038e-10	-1.60038
54699333	chr1:54699333:T:C	4.91062e-24	-2.21379	-1.8201
54699341	chr1:54699341:T:C	1.91085e-22	-7.39038e-10	-0.372567
54699595	chr1:54699595:G:A	5.44991e-24	-2.21392	-1.71577
54699660	chr1:54699660:G:A	2.75459e-23	-7.39038e-10	-2.30943
54699900	chr1:54699900:G:A	5.48573e-24	-2.21372	-1.70941
54700269	chr1:54700269:G:A	3.42063e-24	-2.19077	-2.20469
54700881	chr1:54700881:G:A	3.11985e-23	-7.39038e-10	-2.18491
54701402	chr1:54701402:G:A	5.29137e-23	-7.39038e-10	-1.65662
54702035	chr1:54702035:G:A	5.16154e-23	-7.39038e-10	-1.68147
54702100	chr1:54702100:T:A	2.02658e-22	-2.06776	1.754
54702209	chr1:54702209:G:T	2.4261e-22	-0.133832	-4.84864e-09
54702356	chr1:54702356:A:AT	4.9653e-23	-7.39038e-10	-1.72023
54702411	chr1:54702411:C:T	2.06093e-22	0.160775	-0.457734
54702534	chr1:54702534:C:T	5.57476e-23	-7.39038e-10	-1.60445
54702625	chr1:54702625:G:A	4.48304e-24	-1.85158	-2.27341
54702721	chr1:54702721:A:G	4.89824e-24	-1.76912	-2.26729
54702764	chr1:54702764:T:C	5.27557e-23	-7.39038e-10	-1.65961
54703233	chr1:54703233:T:C	6.92238e-23	-7.39038e-10	-1.38794
54703333	chr1:54703333:G:A	7.39881e-23	-7.39038e-10	-1.32138
54703449	chr1:54703449:G:A	4.98468e-23	-7.39038e-10	-1.71633
54703724	chr1:54703724:G:T	1.15992e-22	-7.39038e-10	-0.871768
54703968	chr1:54703968:T:C	7.54691e-23	-1.30156	-4.84864e-09
54704404	chr1:54704404:G:A	2.84338e-23	-7.39038e-10	-2.27771
54704736	chr1:54704736:A:G	2.96984e-24	-2.20671	-2.33007
54704926	chr1:54704926:C:A	3.10387e-23	-2.19005	-4.84864e-09
54705498	chr1:54705498:A:G	5.14946e-23	-7.39038e-10	-1.68381
54705631	chr1:54705631:G:A	3.1713e-23	-7.39038e-10	-2.16856
54705851	chr1:54705851:T:C	3.07312e-23	-0.15086	-2.04915
54705922	chr1:54705922:C:T	3.48159e-23	-7.39038e-10	-2.07521
54706095	chr1:54706095:C:T	5.33687e-23	-7.39038e-10	-1.64806
54706146	chr1:54706146:T:C	1.71441e-22	-0.481044	-4.84864e-09
54706456	chr1:54706456:G:A	2.88209e-23	-7.39038e-10	-2.26418
54706701	chr1:54706701:C:T	4.68558e-24	-2.07738	-2.00342
54706969	chr1:54706969:G:T	4.39626e-24	-2.10262	-2.04191
54707218	chr1:54707218:G:T	5.98205e-23	-1.53394	-4.84864e-09
54707430	chr1:54707430:T:C	1.1163e-22	-7.39038e-10	-0.910097
54707718	chr1:54707718:A:C	6.40012e-23	-1.46638	-4.84864e-09
54707754	chr1:54707754:G:A	3.17239e-24	-2.19525	-2.27555
54707757	chr1:54707757:G:C	3.15501e-24	-2.1474	-2.32889
54707779	chr1:54707779:T:C	3.1766e-24	-2.21278	-2.2567
54707801	chr1:54707801:T:C	3.3345e-23	-2.11838	-4.84864e-09
54708644	chr1:54708644:G:C	2.94204e-23	-7.39038e-10	-2.2436
54708822	chr1:54708822:A:G	2.71073e-23	-7.39038e-10	-2.32548
54709146	chr1:54709146:C:T	3.11227e-24	-2.19846	-2.29147
54709341	chr1:54709341:C:T	6.80361e-24	-2.20757	-1.50026
54709441	chr1:54709441:C:T	1.62707e-22	-7.39038e-10	-0.533333
54709493	chr1:54709493:C:T	3.25761e-24	-2.18507	-2.25923
54709649	chr1:54709649:A:G	2.9609e-24	-2.21216	-2.32764
54709650	chr1:54709650:A:G	2.7497e-23	-7.39038e-10	-2.31121
54709902	chr1:54709902:G:T	2.89126e-23	-7.39038e-10	-2.26101
54709923	chr1:54709923:C:A	4.34121e-23	-7.39038e-10	-1.85455
54709991	chr1:54709991:A:G	2.70199e-23	-7.39038e-10	-2.32871
54710442	chr1:54710442:G:A	3.72553e-24	-2.04136	-2.26871
54711637	chr1:54711637:C:T	3.33019e-24	-2.19007	-2.23219
54711973	chr1:54711973:T:C	4.05669e-24	-1.97015	-2.25477
54711988	chr1:54711988:G:A	4.3299e-24	-1.94956	-2.21018
54712745	chr1:54712745:T:C	4.4546e-24	-2.06497	-2.06638
54712759	chr1:54712759:A:C	4.11622e-24	-2.06995	-2.1404
54712859	chr1:54712859:C:T	4.99232e-24	-1.68929	-2.3281
54713026	chr1:54713026:G:T	5.35534e-24	-1.61709	-2.3301
54713066	chr1:54713066:G:C	4.03707e-24	-2.10276	-2.127
54713153	chr1:54713153:A:G	4.09141e-23	-1.91381	-4.84864e-09
54713312	chr1:54713312:G:A	1.04983e-23	-1.97368	-1.30039
54713332	chr1:54713332:T:A	2.97829e-23	-1.98015	-0.251199
54713483	chr1:54713483:G:T	5.55703e-24	-1.58013	-2.33009
54713582	chr1:54713582:T:G	4.06188e-24	-2.07993	-2.14371
54713788	chr1:54713788:G:C	4.43931e-23	-7.39038e-10	-1.8322
54713962	chr1:54713962:AGAG:A	3.67463e-23	-7.39038e-10	-2.02125
54714358	chr1:54714358:A:G	4.0797e-24	-2.05014	-2.16913
54714854	chr1:54714854:C:T	6.21476e-23	-7.39038e-10	-1.49577
54714928	chr1:54714928:C:CA	2.99997e-23	-7.39038e-10	-2.2241
54715121	chr1:54715121:T:C	4.81153e-23	-7.39038e-10	-1.75169
54715321	chr1:54715321:C:G	8.5986e-23	-1.1711	-4.84864e-09
54715396	chr1:54715396:C:T	3.84705e-23	-7.39038e-10	-1.97539
54715546	chr1:54715546:C:A	9.3051e-22	-7.39038e-10	1.21045
54715607	chr1:54715607:CTAAG:C	3.16087e-24	-2.19677	-2.27767
54715700	chr1:54715700:T:G	2.73404e-23	-7.39038e-10	-2.31692
54715794	chr1:54715794:C:T	2.70194e-23	-7.39038e-10	-2.32873
54716257	chr1:54716257:TACTTA:T	3.02424e-24	-2.19677	-2.32186
54716627	chr1:54716627:T:A	3.52682e-24	-2.03571	-2.32918
54716877	chr1:54716877:C:T	5.7641e-24	-2.09071	-1.78292
54716905	chr1:54716905:G:A	5.48879e-24	-2.04239	-1.88019
54717022	chr1:54717022:G:A	1.51879e-22	-7.39038e-10	-0.602204
54717428	chr1:54717428:A:G	4.4319e-24	-2.214	-1.92246
54717459	chr1:54717459:A:G	5.36783e-24	-2.08788	-1.85698
54717855	chr1:54717855:C:G	5.17744e-24	-2.09081	-1.89017
54718137	chr1:54718137:T:C	3.00824e-24	-2.21131	-2.31262
54718280	chr1:54718280:C:T	1.51879e-22	-7.39038e-10	-0.602204
54718287	chr1:54718287:C:T	2.03394e-23	-2.09608	-0.516646
54718288	chr1:54718288:G:A	4.01163e-23	-7.39038e-10	-1.9335
54718416	chr1:54718416:T:C	7.08157e-24	-1.89058	-1.77721
54718458	chr1:54718458:G:A	2.71934e-23	-7.39038e-10	-2.32231
54718502	chr1:54718502:C:T	5.13682e-24	-1.90814	-2.08071
54718536	chr1:54718536:C:T	4.6415e-24	-1.76186	-2.32839
54718613	chr1:54718613:C:T	5.32243e-24	-2.08182	-1.87154
54718787	chr1:54718787:A:T	5.61864e-24	-2.06486	-1.83433
54718896	chr1:54718896:T:G	5.31929e-24	-2.08215	-1.8718
54718954	chr1:54718954:G:T	5.50908e-24	-2.08313	-1.83576
54719116	chr1:54719116:T:C	5.36661e-24	-2.0896	-1.85549
54719206	chr1:54719206:G:A	4.79983e-22	-7.39038e-10	0.548464
54719286	chr1:54719286:G:T	3.03618e-23	-2.2121	-4.84864e-09
54719350	chr1:54719350:C:CTGCTGGTT	4.17812e-24	-1.89201	-2.30341
54719531	chr1:54719531:C:A	5.12906e-24	-2.09643	-1.89394
54719794	chr1:54719794:G:A	5.25366e-24	-2.08177	-1.8846
54719811	chr1:54719811:A:T	3.38328e-23	-7.39038e-10	-2.10385
54719959	chr1:54719959:T:C	5.40363e-24	-2.09066	-1.84755
54720024	chr1:54720024:G:A	3.31774e-23	-2.12342	-4.84864e-09
54720025	chr1:54720025:A:C	5.17871e-24	-2.09893	-1.88179
54720090	chr1:54720090:G:A	8.70298e-24	-1.71477	-1.74685
54720489	chr1:54720489:T:C	7.68709e-23	-7.39038e-10	-1.28316
54720506	chr1:54720506:TTTA:T	3.21729e-23	-2.15416	-4.84864e-09
54720942	chr1:54720942:C:T	5.19196e-24	-2.10651	-1.87166
54721013	chr1:54721013:G:A	5.24173e-24	-2.08295	-1.88568
54721252	chr1:54721252:G:A	5.17145e-24	-2.10852	-1.87361
54721468	chr1:54721468:T:G	7.00854e-24	-1.89993	-1.77822
54721493	chr1:54721493:C:T	3.03083e-24	-2.20953	-2.30691
54721494	chr1:54721494:C:G	5.1055e-24	-2.11961	-1.87536
54721829	chr1:54721829:A:C	5.11612e-24	-2.1091	-1.88379
54722016	chr1:54722016:A:G	4.69544e-23	-7.39038e-10	-1.77611
54722518	chr1:54722518:A:G	7.12782e-24	-1.91467	-1.74661
54722709	chr1:54722709:C:T	5.4507e-24	-2.10516	-1.82439
54722764	chr1:54722764:C:T	4.41489e-22	-7.39038e-10	0.464866
54723165	chr1:54723165:A:G	5.53179e-22	-7.39038e-10	0.690396
54723169	chr1:54723169:G:T	5.15434e-24	-2.09004	-1.89541
54723205	chr1:54723205:T:C	3.9422e-24	-2.09046	-2.16308
54723268	chr1:54723268:G:T	5.10575e-24	-2.09079	-1.90413
54723347	chr1:54723347:C:T	5.34783e-24	-2.07171	-1.87688
54723456	chr1:54723456:C:T	3.26369e-23	-7.39038e-10	-2.13984
54723512	chr1:54723512:G:A	5.14998e-24	-2.09235	-1.89394
54723525	chr1:54723525:A:G	3.03579e-23	-2.21223	-4.84864e-09
54723550	chr1:54723550:A:G	6.66879e-24	-2.09707	-1.63077
54724120	chr1:54724120:C:T	3.74007e-24	-2.03528	-2.2709
54724410	chr1:54724410:C:T	3.59357e-24	-2.07212	-2.27402
54724428	chr1:54724428:G:T	3.67694e-24	-2.03589	-2.28732
54724574	chr1:54724574:C:T	5.18107e-24	-2.08647	-1.89381
54724644	chr1:54724644:C:T	1.50613e-22	-7.39038e-10	-0.610573
54724679	chr1:54724679:T:G	4.36864e-24	-2.03224	-2.11859
54724780	chr1:54724780:G:A	3.72388e-24	-2.05284	-2.25768
54724865	chr1:54724865:C:G	3.32591e-24	-2.10293	-2.32061
54725003	chr1:54725003:T:C	3.6966e-24	-1.98806	-2.32981
54725728	chr1:54725728:A:G	1.48042e-23	-1.13309	-1.79729
54725864	chr1:54725864:A:C	3.76572e-23	-7.39038e-10	-1.99676
54725923	chr1:54725923:G:A	3.27202e-24	-2.11232	-2.32756
54725971	chr1:54725971:T:C	1.52712e-23	-2.17991	-0.719412
54726029	chr1:54726029:G:A	3.165e-23	-7.39038e-10	-2.17055
54726212	chr1:54726212:C:T	4.47006e-24	-2.2131	-1.91479
54727074	chr1:54727074:A:G	3.30974e-24	-2.10005	-2.32837
54727112	chr1:54727112:G:A	3.29595e-24	-2.10646	-2.32613
54727509	chr1:54727509:T:G	3.38266e-23	-7.39038e-10	-2.10404
54727539	chr1:54727539:A:AAAGTT	3.30215e-24	-2.10229	-2.32842
54727649	chr1:54727649:C:T	3.01184e-24	-2.19339	-2.32934
54727736	chr1:54727736:C:T	3.20926e-24	-2.14205	-2.31719
54727743	chr1:54727743:G:T	3.33512e-24	-2.12042	-2.30036
54727804	chr1:54727804:A:G	1.38156e-22	-0.6969	-4.84864e-09
54727845	chr1:54727845:C:T	3.74119e-24	-2.03015	-2.27574
54728016	chr1:54728016:A:G	3.27879e-24	-2.11172	-2.32609
54728023	chr1:54728023:G:A	3.36548e-24	-2.08868	-2.32303
54728199	chr1:54728199:T:G	3.34893e-23	-7.39038e-10	-2.11406
54728515	chr1:54728515:C:G	3.81204e-24	-2.01138	-2.27574
54728620	chr1:54728620:A:G	3.26472e-24	-2.11581	-2.3263
54728682	chr1:54728682:T:C	3.20213e-24	-2.13263	-2.32884
54728710	chr1:54728710:C:G	3.75303e-24	-2.02699	-2.27574
54728851	chr1:54728851:T:C	3.33709e-24	-2.09334	-2.32684
54729021	chr1:54729021:C:A	3.72991e-24	-2.02811	-2.28079
54729140	chr1:54729140:G:A	1.37486e-22	-7.39038e-10	-0.70176
54729198	chr1:54729198:C:T	3.22953e-24	-2.12509	-2.32785
54729308	chr1:54729308:T:A	3.23197e-24	-2.13506	-2.31713
54729675	chr1:54729675:A:C	3.2605e-24	-2.12568	-2.31772
54729845	chr1:54729845:C:T	3.64897e-24	-2.04719	-2.28365
54730006	chr1:54730006:C:T	3.463e-24	-2.21171	-2.17144
54730021	chr1:54730021:G:A	3.70208e-24	-2.04065	-2.27574
54730024	chr1:54730024:G:A	3.2539e-24	-2.1181	-2.32733
54730155	chr1:54730155:T:C	3.23489e-24	-2.12384	-2.32745
54730247	chr1:54730247:A:G	3.30626e-24	-2.10045	-2.32902
54730426	chr1:54730426:G:A	4.48627e-24	-1.86757	-2.2567
54730434	chr1:54730434:A:G	1.3207e-22	-0.741951	-4.84864e-09
54731066	chr1:54731066:G:A	3.27221e-24	-2.11213	-2.32769
54731476	chr1:54731476:T:C	1.00737e-23	-1.8864	-1.42896
54731849	chr1:54731849:T:C	3.03243e-23	-2.21334	-4.84864e-09
54732452	chr1:54732452:T:G	5.67741e-24	-1.70916	-2.17964
54732464	chr1:54732464:T:C	4.51974e-22	-7.39038e-10	0.488339
54732568	chr1:54732568:C:T	3.21184e-24	-2.20531	-2.25313
54732660	chr1:54732660:A:G	3.18522e-24	-2.14192	-2.32484
54732694	chr1:54732694:G:A	3.16625e-24	-2.14289	-2.32985
54732778	chr1:54732778:T:C	3.18217e-24	-2.13879	-2.32893
54732950	chr1:54732950:G:A	3.29853e-23	-7.39038e-10	-2.12922
54732961	chr1:54732961:C:A	3.04684e-23	-2.2086	-4.84864e-09
54732994	chr1:54732994:C:T	1.40244e-22	-7.39038e-10	-0.681899
54733155	chr1:54733155:C:T	3.05286e-23	-2.20662	-4.84864e-09
54733168	chr1:54733168:TA:T	3.21726e-24	-2.1288	-2.32796
54733246	chr1:54733246:C:T	3.75081e-24	-2.02424	-2.27907
54733247	chr1:54733247:A:G	3.22303e-24	-2.12718	-2.32778
54733430	chr1:54733430:AT:A	2.97841e-23	-7.39038e-10	-2.23131
54733759	chr1:54733759:T:A	1.63827e-23	-2.20999	-0.619075
54733760	chr1:54733760:T:A	4.01112e-24	-2.01736	-2.21885
54733762	chr1:54733762:T:A	4.40681e-24	-2.20943	-1.93271
54733764	chr1:54733764:T:A	5.49237e-23	-7.39038e-10	-1.61934
54734043	chr1:54734043:T:C	6.39683e-23	-7.39038e-10	-1.4669
54734079	chr1:54734079:T:A	2.84318e-23	-7.39038e-10	-2.27778
54734080	chr1:54734080:T:A	3.28574e-24	-2.10883	-2.32686
54734186	chr1:54734186:C:T	6.25008e-23	-7.39038e-10	-1.49011
54734212	chr1:54734212:T:C	3.22912e-24	-2.12645	-2.32663
54734363	chr1:54734363:T:C	3.22527e-24	-2.12542	-2.32884
54734535	chr1:54734535:T:C	3.20729e-24	-2.13119	-2.32867
54734756	chr1:54734756:A:C	3.67862e-23	-2.02016	-4.84864e-09
54735127	chr1:54735127:C:T	3.24976e-24	-2.11885	-2.32785
54735310	chr1:54735310:C:T	3.26153e-24	-2.11357	-2.32953
54735370	chr1:54735370:A:C	3.16774e-24	-2.14735	-2.32492
54736164	chr1:54736164:AAAGAAAGAAAG:A	3.42537e-24	-2.10504	-2.28904
54736257	chr1:54736257:A:T	3.60921e-23	-2.03921	-4.84864e-09
54736261	chr1:54736261:A:T	3.76471e-23	-1.99703	-4.84864e-09
54736265	chr1:54736265:A:T	3.38912e-23	-2.10213	-4.84864e-09
54736267	chr1:54736267:A:T	3.38632e-23	-2.10296	-4.84864e-09
54736300	chr1:54736300:CT:C	3.0381e-23	-2.21147	-4.84864e-09
54736400	chr1:54736400:A:G	3.22681e-24	-2.13016	-2.32363
54736438	chr1:54736438:TG:T	3.20802e-24	-2.13156	-2.32807
54736442	chr1:54736442:T:C	3.27348e-24	-2.12971	-2.30973
54736607	chr1:54736607:G:C	1.36974e-22	-7.39038e-10	-0.705495
54737040	chr1:54737040:T:C	2.70301e-23	-7.39038e-10	-2.32833
54737117	chr1:54737117:G:A	3.2476e-24	-2.12502	-2.32235
54737201	chr1:54737201:T:C	3.19537e-24	-2.13906	-2.32452
54737314	chr1:54737314:T:C	3.0952e-23	-2.19285	-4.84864e-09
54737321	chr1:54737321:G:C	1.39763e-22	-0.685337	-4.84864e-09
54737483	chr1:54737483:A:G	3.26595e-24	-2.12854	-2.31319
54737757	chr1:54737757:T:G	3.37084e-24	-2.13284	-2.27729
54737760	chr1:54737760:G:A	3.23886e-24	-2.12518	-2.32489
54737871	chr1:54737871:G:A	3.07627e-24	-2.19733	-2.30424
54737957	chr1:54737957:A:G	3.14528e-24	-2.15901	-2.32037
54738058	chr1:54738058:G:A	3.75846e-23	-7.39038e-10	-1.99869
54738061	chr1:54738061:C:T	4.34143e-24	-2.208	-1.94908
54738249	chr1:54738249:A:G	3.03907e-23	-2.21115	-4.84864e-09
54738276	chr1:54738276:AC:A	3.04093e-23	-2.21054	-4.84864e-09
54739011	chr1:54739011:CTTTT:C	7.29561e-22	-7.39038e-10	0.967158
54739526	chr1:54739526:A:G	3.25881e-24	-2.11917	-2.32475
54739684	chr1:54739684:C:A	3.2588e-24	-2.12157	-2.32236
54739727	chr1:54739727:A:G	2.97644e-23	-7.39038e-10	-2.23197
54739907	chr1:54739907:C:T	6.2304e-22	-7.39038e-10	0.809325
54740122	chr1:54740122:C:G	1.53399e-21	-7.39038e-10	1.71034
54740168	chr1:54740168:C:A	3.27154e-24	-2.11787	-2.32215
54740490	chr1:54740490:T:C	6.08969e-23	-7.39038e-10	-1.5161
54740720	chr1:54740720:A:G	3.62417e-23	-2.03508	-4.84864e-09
54740764	chr1:54740764:C:G	3.2207e-23	-7.39038e-10	-2.1531
54740974	chr1:54740974:G:A	3.50874e-23	-2.06744	-4.84864e-09
54741405	chr1:54741405:C:T	1.05514e-22	-7.39038e-10	-0.96644
54741484	chr1:54741484:C:T	7.32048e-23	-7.39038e-10	-1.33203
54741543	chr1:54741543:T:C	3.07347e-24	-2.1726	-2.32988
54741865	chr1:54741865:G:A	3.24298e-24	-2.12243	-2.32636
54742081	chr1:54742081:C:G	1.02173e-23	-1.9782	-1.323
54742112	chr1:54742112:A:G	4.98909e-23	-7.39038e-10	-1.71545
54742150	chr1:54742150:CT:C	3.26104e-24	-2.11666	-2.32658
54742531	chr1:54742531:C:T	3.30949e-24	-2.10549	-2.323
54742626	chr1:54742626:G:C	1.06679e-23	-1.92474	-1.3333
54742657	chr1:54742657:A:C	6.44041e-23	-7.39038e-10	-1.46011
54742821	chr1:54742821:T:C	3.28946e-24	-2.15922	-2.27534
54742898	chr1:54742898:A:T	6.41102e-23	-7.39038e-10	-1.46468
54742996	chr1:54742996:G:A	3.20152e-24	-2.13564	-2.32602
54743094	chr1:54743094:T:C	1.29617e-23	-1.92852	-1.13476
54743258	chr1:54743258:G:A	6.90415e-23	-7.39038e-10	-1.39058
54743389	chr1:54743389:G:C	5.32324e-24	-1.90432	-2.04888
54743460	chr1:54743460:C:T	4.68225e-24	-2.12706	-1.95445
54743515	chr1:54743515:CAG:C	8.21518e-23	-1.21672	-4.84864e-09
54743680	chr1:54743680:G:C	5.40894e-23	-7.39038e-10	-1.63465
54743816	chr1:54743816:T:C	3.23742e-23	-7.39038e-10	-2.14792
54743825	chr1:54743825:G:T	4.01785e-24	-1.94555	-2.28899
54743926	chr1:54743926:C:G	2.77341e-23	-7.39038e-10	-2.30262
54743944	chr1:54743944:C:T	2.78731e-23	-7.39038e-10	-2.29762
54743953	chr1:54743953:G:C	5.9463e-23	-7.39038e-10	-1.53993
54744098	chr1:54744098:C:T	3.03068e-23	-2.21391	-4.84864e-09
54744958	chr1:54744958:A:G	5.35772e-24	-1.77874	-2.168
54745279	chr1:54745279:A:G	9.32959e-24	-1.691	-1.7011
54745287	chr1:54745287:G:A	1.27502e-23	-1.52468	-1.55506
54745605	chr1:54745605:T:C	6.31208e-24	-1.70778	-2.07504
54745724	chr1:54745724:A:G	5.03307e-24	-1.78696	-2.22229
54745807	chr1:54745807:G:C	5.25086e-24	-1.71908	-2.24782
54746196	chr1:54746196:G:A	4.64561e-23	-7.39038e-10	-1.78678
54746300	chr1:54746300:G:C	4.50437e-24	-1.88732	-2.23292
54746394	chr1:54746394:C:T	4.04448e-22	-7.39038e-10	0.377238
54746623	chr1:54746623:G:C	7.23509e-23	-7.39038e-10	-1.34376
54746705	chr1:54746705:A:G	2.57812e-23	-2.00642	-0.369218
54746897	chr1:54746897:T:C	6.30512e-24	-2.1737	-1.61022
54746952	chr1:54746952:G:C	3.1154e-23	-2.18634	-4.84864e-09
54746973	chr1:54746973:T:C	7.68702e-24	-1.61664	-1.96911
54747046	chr1:54747046:T:C	6.22198e-24	-2.16067	-1.63652
54747311	chr1:54747311:A:C	6.28283e-24	-2.14401	-1.64345
54747370	chr1:54747370:T:G	5.60055e-24	-2.16822	-1.7342
54747416	chr1:54747416:C:T	5.89403e-24	-2.1481	-1.70325
54747557	chr1:54747557:C:A	3.10585e-23	-2.18941	-4.84864e-09
54747943	chr1:54747943:A:G	6.92216e-24	-1.85718	-1.83338
54748244	chr1:54748244:G:C	4.5404e-23	-7.39038e-10	-1.80969
54748295	chr1:54748295:T:C	5.3907e-24	-1.69455	-2.24606
54748996	chr1:54748996:C:T	2.94851e-24	-2.21397	-2.33002
54749093	chr1:54749093:A:G	5.60726e-23	-7.39038e-10	-1.59864
54749525	chr1:54749525:T:C	2.74959e-23	-7.39038e-10	-2.31125
54749864	chr1:54749864:C:G	2.78458e-23	-7.39038e-10	-2.2986
54750248	chr1:54750248:G:T	1.21407e-22	-7.39038e-10	-0.826136
54750455	chr1:54750455:T:C	6.74924e-23	-2.11361	0.700339
54751296	chr1:54751296:A:G	5.46755e-23	-7.39038e-10	-1.62387
54751947	chr1:54751947:T:TC	7.90489e-23	-7.39038e-10	-1.25522
54752031	chr1:54752031:A:G	3.00524e-23	-7.39038e-10	-2.22234
54752061	chr1:54752061:A:G	5.02589e-24	-1.72014	-2.29054
54752131	chr1:54752131:C:A	4.93854e-24	-1.74178	-2.28643
54752151	chr1:54752151:A:G	2.76351e-23	-7.39038e-10	-2.3062
54752161	chr1:54752161:TTCATA:T	2.72722e-23	-7.39038e-10	-2.31942
54752222	chr1:54752222:G:A	2.69881e-22	-0.0273037	-4.84864e-09
54752227	chr1:54752227:C:T	5.15946e-24	-1.72421	-2.26024
54752234	chr1:54752234:T:C	5.36682e-24	-2.05219	-1.89286
54752299	chr1:54752299:T:C	2.83364e-23	-7.39038e-10	-2.28114
54752357	chr1:54752357:C:T	2.76971e-23	-7.39038e-10	-2.30396
54752453	chr1:54752453:T:C	5.15415e-24	-1.69905	-2.28643
54752482	chr1:54752482:C:T	5.18649e-24	-2.00951	-1.96972
54752581	chr1:54752581:G:A	3.03812e-24	-2.18486	-2.32918
54752598	chr1:54752598:A:G	2.80593e-23	-7.39038e-10	-2.29096
54752635	chr1:54752635:T:C	4.64967e-23	-7.39038e-10	-1.7859
54752654	chr1:54752654:G:A	2.93026e-23	-7.39038e-10	-2.24761
54753658	chr1:54753658:G:C	3.0361e-23	-2.21213	-4.84864e-09
54753682	chr1:54753682:G:A	2.73942e-23	-7.39038e-10	-2.31496
54753867	chr1:54753867:C:T	3.72864e-24	-2.0224	-2.28684
54754143	chr1:54754143:C:G	3.01936e-23	-7.39038e-10	-2.21766
54754336	chr1:54754336:C:T	5.05954e-23	-7.39038e-10	-1.70143
54754513	chr1:54754513:G:A	3.46605e-23	-7.39038e-10	-2.07969
54754765	chr1:54754765:C:T	8.27037e-23	-7.39038e-10	-1.21002
54754925	chr1:54754925:G:T	4.10078e-24	-1.90984	-2.30426
54755120	chr1:54755120:G:A	6.52158e-23	-7.39038e-10	-1.44758
54755327	chr1:54755327:A:G	5.13648e-24	-1.7347	-2.25422
54755386	chr1:54755386:G:C	5.24171e-23	-1.66605	-4.84864e-09
54755556	chr1:54755556:A:G	3.83436e-23	-7.39038e-10	-1.9787
54755851	chr1:54755851:T:C	3.06549e-23	-7.39038e-10	-2.20249
54755897	chr1:54755897:C:T	7.9687e-24	-1.74735	-1.80241
54756192	chr1:54756192:G:A	1.10233e-23	-1.8209	-1.40437
54756407	chr1:54756407:A:G	3.53392e-24	-2.15143	-2.21145
54756430	chr1:54756430:C:T	2.72423e-23	-7.39038e-10	-2.32051
54756439	chr1:54756439:T:C	3.03552e-22	-7.39038e-10	0.0902658
54756457	chr1:54756457:C:T	3.1636e-24	-2.16379	-2.30978
54756477	chr1:54756477:G:C	4.9291e-23	-1.72754	-4.84864e-09
54756728	chr1:54756728:C:T	4.27574e-24	-1.88575	-2.28658
54756793	chr1:54756793:A:G	3.15089e-24	-2.16735	-2.31026
54757171	chr1:54757171:C:T	3.34193e-23	-7.39038e-10	-2.11615
54757495	chr1:54757495:A:C	4.13417e-23	-7.39038e-10	-1.90341
54757517	chr1:54757517:C:T	5.38711e-24	-1.94155	-1.99973
54757524	chr1:54757524:G:A	2.98849e-23	-7.39038e-10	-2.22793
54757589	chr1:54757589:T:C	3.04819e-23	-2.20815	-4.84864e-09
54757851	chr1:54757851:G:C	2.70087e-23	-7.39038e-10	-2.32913
54758458	chr1:54758458:T:C	1.14183e-23	-1.71474	-1.47533
54759078	chr1:54759078:C:A	7.27669e-24	-1.80616	-1.83444
54759343	chr1:54759343:A:G	3.27578e-23	-7.39038e-10	-2.13614
54759352	chr1:54759352:C:G	3.68535e-23	-7.39038e-10	-2.01834
54759416	chr1:54759416:C:T	5.20643e-24	-1.92132	-2.05407
54759614	chr1:54759614:T:C	2.83299e-23	-7.39038e-10	-2.28137
54759693	chr1:54759693:G:T	2.86329e-23	-7.39038e-10	-2.27073
54759730	chr1:54759730:G:A	2.72402e-23	-7.39038e-10	-2.32059
54759826	chr1:54759826:C:T	4.35209e-23	-1.85205	-4.84864e-09
54759849	chr1:54759849:C:T	3.12499e-24	-2.1646	-2.32126
54760173	chr1:54760173:T:C	3.18175e-24	-2.18189	-2.28597
54760336	chr1:54760336:G:A	7.1709e-23	-7.39038e-10	-1.35267
54760379	chr1:54760379:G:A	1.31873e-22	-7.39038e-10	-0.743446
54760447	chr1:54760447:C:A	2.69827e-23	-7.39038e-10	-2.33009
54760532	chr1:54760532:C:T	2.84652e-23	-7.39038e-10	-2.2766
54760615	chr1:54760615:C:T	3.65453e-24	-2.18235	-2.14697
54760771	chr1:54760771:T:C	3.04513e-24	-2.20394	-2.30781
54760839	chr1:54760839:C:T	3.11728e-23	-7.39038e-10	-2.18574
54760850	chr1:54760850:C:T	4.28434e-24	-2.21283	-1.95749
54760928	chr1:54760928:G:A	2.81878e-23	-7.39038e-10	-2.2864
54761066	chr1:54761066:C:T	8.38324e-24	-1.73743	-1.76162
54761285	chr1:54761285:C:G	6.73931e-23	-7.39038e-10	-1.41474
54761308	chr1:54761308:TGCAA:T	2.82389e-23	-7.39038e-10	-2.28458
54761418	chr1:54761418:T:G	4.10387e-23	-1.91077	-4.84864e-09
54761542	chr1:54761542:G:A	9.03623e-24	-2.0003	-1.42374
54761621	chr1:54761621:C:T	8.80928e-24	-1.76148	-1.688
54761681	chr1:54761681:G:A	3.12472e-24	-2.17628	-2.30966
54761959	chr1:54761959:T:A	5.56242e-23	-7.39038e-10	-1.60667
54762265	chr1:54762265:A:G	6.5263e-23	-7.39038e-10	-1.44686
54762311	chr1:54762311:A:G	3.10521e-24	-2.16437	-2.32783
54762456	chr1:54762456:T:A	4.32038e-23	-1.85936	-4.84864e-09
54762486	chr1:54762486:C:G	3.06197e-24	-2.19257	-2.31366
54762920	chr1:54762920:G:A	2.90577e-23	-7.39038e-10	-2.256
54763589	chr1:54763589:A:G	2.70744e-23	-7.39038e-10	-2.3267
54763664	chr1:54763664:C:T	2.7024e-23	-7.39038e-10	-2.32856
54763681	chr1:54763681:A:G	4.37715e-23	-1.8463	-4.84864e-09
54763710	chr1:54763710:G:C	2.87898e-23	-7.39038e-10	-2.26526
54763713	chr1:54763713:A:T	2.70257e-23	-7.39038e-10	-2.3285
54763850	chr1:54763850:C:G	3.12525e-24	-2.17883	-2.30694
54764162	chr1:54764162:C:T	4.67893e-24	-1.8888	-2.19342
54764554	chr1:54764554:G:A	3.96398e-23	-7.39038e-10	-1.94545
54764560	chr1:54764560:T:C	3.01411e-24	-2.19424	-2.32775
54764778	chr1:54764778:C:T	7.52565e-24	-2.13442	-1.47255
54764790	chr1:54764790:C:G	3.01874e-24	-2.19053	-2.32992
54765058	chr1:54765058:T:C	2.7146e-23	-7.39038e-10	-2.32406
54765458	chr1:54765458:C:T	2.7023e-23	-7.39038e-10	-2.3286
54765695	chr1:54765695:A:G	3.36464e-23	-7.39038e-10	-2.10938
54765874	chr1:54765874:A:G	4.23943e-23	-7.39038e-10	-1.87827
54765936	chr1:54765936:C:T	2.92184e-23	-7.39038e-10	-2.25049
54766181	chr1:54766181:G:A	2.73116e-23	-7.39038e-10	-2.31797
54766282	chr1:54766282:T:C	3.26129e-24	-2.15196	-2.29121
54766585	chr1:54766585:T:C	3.26729e-24	-2.17458	-2.26675
54766634	chr1:54766634:G:T	2.70147e-23	-7.39038e-10	-2.3289
54766715	chr1:54766715:T:A	3.59116e-23	-2.04423	-4.84864e-09
54766773	chr1:54766773:C:G	2.77419e-23	-7.39038e-10	-2.30234
54766883	chr1:54766883:G:A	5.66195e-23	-1.58893	-4.84864e-09
54767351	chr1:54767351:G:T	6.06899e-23	-7.39038e-10	-1.51951
54767480	chr1:54767480:G:A	8.62322e-24	-1.67632	-1.7945
54767605	chr1:54767605:G:A	8.8742e-23	-2.11533	0.975777
54767736	chr1:54767736:T:C	3.59247e-24	-2.02778	-2.31867
54767978	chr1:54767978:T:C	7.01402e-23	-7.39038e-10	-1.37479
54768047	chr1:54768047:A:G	3.04525e-23	-2.20912	-4.84864e-09
54768432	chr1:54768432:C:T	3.37527e-23	-7.39038e-10	-2.10623
54768876	chr1:54768876:G:A	2.92718e-23	-7.39038e-10	-2.24866
54769038	chr1:54769038:G:T	3.57808e-24	-2.14129	-2.20917
54769174	chr1:54769174:T:C	5.2097e-23	-7.39038e-10	-1.67218
54769314	chr1:54769314:G:A	5.42138e-24	-1.62231	-2.31263
54769481	chr1:54769481:G:A	5.75943e-23	-7.39038e-10	-1.57186
54770735	chr1:54770735:C:T	2.70434e-23	-7.39038e-10	-2.32784
54770837	chr1:54770837:C:T	9.87605e-24	-1.70644	-1.62873
54771061	chr1:54771061:G:T	6.19072e-23	-7.39038e-10	-1.49965
54771645	chr1:54771645:C:A	2.92896e-23	-7.39038e-10	-2.24805
54771694	chr1:54771694:G:A	3.64721e-24	-2.11837	-2.21295
54771739	chr1:54771739:C:T	6.06659e-23	-2.12641	0.606506
54771929	chr1:54771929:C:T	3.70563e-24	-2.15303	-2.1624
54771960	chr1:54771960:G:A	2.69824e-23	-7.39038e-10	-2.3301
54772346	chr1:54772346:C:T	1.03553e-23	-1.63605	-1.65173
54772406	chr1:54772406:T:C	4.7062e-23	-7.39038e-10	-1.77382
54772518	chr1:54772518:A:C	2.93145e-23	-7.39038e-10	-2.2472
54772527	chr1:54772527:C:A	2.72354e-23	-7.39038e-10	-2.32077
54772616	chr1:54772616:T:C	2.80397e-23	-7.39038e-10	-2.29167
54772717	chr1:54772717:C:T	2.73317e-23	-7.39038e-10	-2.31724
54772819	chr1:54772819:T:C	2.74024e-23	-7.39038e-10	-2.31466
54772943	chr1:54772943:A:ATG	2.76054e-23	-7.39038e-10	-2.30728
54773048	chr1:54773048:AG:A	2.88994e-23	-7.39038e-10	-2.26146
54773122	chr1:54773122:G:A	5.21537e-23	-7.39038e-10	-1.67109
54773190	chr1:54773190:G:A	4.30816e-24	-2.0233	-2.14148
54773813	chr1:54773813:G:A	4.0821e-24	-2.19596	-2.02271
54774033	chr1:54774033:G:A	4.98244e-22	0.585804	-4.84864e-09
54774188	chr1:54774188:T:C	3.24158e-23	-7.39038e-10	-2.14664
54774259	chr1:54774259:A:T	3.17577e-24	-2.15794	-2.3118
54774277	chr1:54774277:C:T	7.90235e-23	-7.39038e-10	-1.25554
54774467	chr1:54774467:G:A	5.2056e-24	-1.67726	-2.29829
54774958	chr1:54774958:C:G	6.67031e-23	-2.15646	0.731431
54774980	chr1:54774980:C:G	6.52741e-23	-7.39038e-10	-1.44669
54775110	chr1:54775110:G:T	3.48951e-23	-7.39038e-10	-2.07294
54775326	chr1:54775326:C:CG	3.14194e-23	-2.17786	-4.84864e-09
54775336	chr1:54775336:A:G	3.10136e-24	-2.18068	-2.31276
54775557	chr1:54775557:A:T	2.75903e-23	-7.39038e-10	-2.30782
54775592	chr1:54775592:G:T	5.00666e-23	-7.39038e-10	-1.71193
54775757	chr1:54775757:G:A	3.62159e-23	-2.03579	-4.84864e-09
54775847	chr1:54775847:C:T	3.52857e-23	-7.39038e-10	-2.06181
54775854	chr1:54775854:C:T	2.85678e-23	-7.39038e-10	-2.27301
54775958	chr1:54775958:C:A	7.00846e-23	-7.39038e-10	-1.37558
54776214	chr1:54776214:G:A	2.83093e-23	-7.39038e-10	-2.2821
54776267	chr1:54776267:G:T	3.40642e-24	-2.20828	-2.19134
54776281	chr1:54776281:C:T	1.03336e-23	-2.1133	-1.17658
54776747	chr1:54776747:T:C	4.50327e-23	-7.39038e-10	-1.8179
54777294	chr1:54777294:T:C	4.34996e-23	-1.85253	-4.84864e-09
54777573	chr1:54777573:A:C	2.74835e-23	-7.39038e-10	-2.3117
54777646	chr1:54777646:T:C	2.02109e-23	-0.443381	-2.17568
54777791	chr1:54777791:C:G	4.84545e-23	-7.39038e-10	-1.74466
54777914	chr1:54777914:A:G	4.30113e-23	-1.86382	-4.84864e-09
54777917	chr1:54777917:G:T	9.88136e-24	-1.11513	-2.2195
54778524	chr1:54778524:T:C	1.29905e-22	-0.758483	-4.84864e-09
54778651	chr1:54778651:A:T	4.60495e-23	-7.39038e-10	-1.79557
54778666	chr1:54778666:G:A	4.84545e-23	-7.39038e-10	-1.74466
54778800	chr1:54778800:C:T	1.06638e-23	-0.95452	-2.30391
54778895	chr1:54778895:T:C	6.64033e-23	-7.39038e-10	-1.42954
54779030	chr1:54779030:GCA:G	2.77973e-23	-7.39038e-10	-2.30035
54779771	chr1:54779771:G:A	5.05525e-23	-7.39038e-10	-1.70227
54779966	chr1:54779966:A:G	3.31983e-24	-2.1374	-2.28798
54780326	chr1:54780326:T:A	2.79352e-23	-7.39038e-10	-2.2954
54780361	chr1:54780361:G:A	1.17955e-23	-0.995091	-2.16247
54780362	chr1:54780362:T:C	1.01883e-23	-0.998146	-2.3059
54780849	chr1:54780849:T:C	1.1053e-23	-1.03028	-2.19231
54780972	chr1:54780972:G:C	6.05057e-23	-7.39038e-10	-1.52255
54781101	chr1:54781101:C:G	1.02713e-23	-0.971052	-2.32488
54781424	chr1:54781424:G:A	5.05567e-24	-1.80913	-2.19565
54782059	chr1:54782059:A:C	7.15657e-23	-7.39038e-10	-1.35467
54782179	chr1:54782179:A:G	3.16108e-24	-2.1852	-2.28917
54782401	chr1:54782401:A:G	3.164e-24	-2.17651	-2.29694
54782770	chr1:54782770:C:G	4.84013e-23	-1.74576	-4.84864e-09
54783481	chr1:54783481:T:C	5.71092e-24	-1.63203	-2.25088
54783641	chr1:54783641:G:A	7.74722e-24	-1.35466	-2.22329
54784003	chr1:54784003:A:G	1.98749e-23	-0.511229	-2.1246
54784696	chr1:54784696:A:G	2.77541e-23	-7.39038e-10	-2.3019
54784806	chr1:54784806:C:T	3.09318e-24	-2.18697	-2.30912
54785011	chr1:54785011:A:G	1.73386e-23	-0.604172	-2.16818
54785150	chr1:54785150:G:A	1.57544e-23	-0.650891	-2.21728
54785641	chr1:54785641:G:A	3.66616e-24	-2.12922	-2.19692
54785839	chr1:54785839:C:T	3.11007e-23	-2.11423	-0.0738293
54785948	chr1:54785948:A:G	3.35028e-23	-7.39038e-10	-2.11366
54786826	chr1:54786826:G:T	2.81847e-23	-7.39038e-10	-2.28651
54786841	chr1:54786841:C:T	3.15479e-24	-2.17193	-2.30443
54786853	chr1:54786853:C:T	7.23451e-23	-7.39038e-10	-1.34384
54787594	chr1:54787594:C:T	2.75873e-23	-7.39038e-10	-2.30793
54787916	chr1:54787916:G:A	7.86798e-23	-7.39038e-10	-1.2599
54787921	chr1:54787921:G:A	1.53608e-23	-0.696188	-2.19728
54788015	chr1:54788015:C:T	2.93397e-23	-7.39038e-10	-2.24635
54788419	chr1:54788419:C:T	5.31042e-24	-2.00863	-1.94699
54788432	chr1:54788432:C:T	2.70071e-23	-7.39038e-10	-2.32919
54788980	chr1:54788980:C:T	3.13206e-23	-2.18101	-4.84864e-09
54789609	chr1:54789609:T:C	2.729e-23	-7.39038e-10	-2.31877
54789910	chr1:54789910:C:G	3.36179e-24	-2.14707	-2.26575
54789936	chr1:54789936:G:C	3.12549e-23	-7.39038e-10	-2.18311
54790000	chr1:54790000:C:T	4.72841e-23	-7.39038e-10	-1.76911
54790198	chr1:54790198:T:C	4.25462e-24	-1.95718	-2.2201
54790215	chr1:54790215:G:A	5.24891e-23	-1.66468	-4.84864e-09
54790346	chr1:54790346:C:T	5.47763e-24	-1.76927	-2.15535
54790381	chr1:54790381:TAAAAGA:T	4.11962e-24	-1.93876	-2.27077
54790752	chr1:54790752:A:G	4.18543e-23	-7.39038e-10	-1.89109
54791026	chr1:54791026:G:A	4.09759e-23	-7.39038e-10	-1.9123
54791368	chr1:54791368:G:C	5.02066e-23	-7.39038e-10	-1.70914
54791383	chr1:54791383:T:C	4.19622e-24	-1.97194	-2.21917
54791504	chr1:54791504:T:C	4.24798e-24	-1.96228	-2.21657
54791925	chr1:54791925:C:T	2.6983e-23	-7.39038e-10	-2.33008
54792664	chr1:54792664:T:C	4.20912e-24	-1.96793	-2.2201
54793046	chr1:54793046:T:C	6.91602e-23	-7.39038e-10	-1.38886
54793666	chr1:54793666:GA:G	4.0529e-24	-1.95093	-2.27493
54793913	chr1:54793913:G:A	2.70125e-23	-7.39038e-10	-2.32899
54793994	chr1:54793994:A:G	3.24754e-24	-2.13409	-2.3133
54794471	chr1:54794471:A:G	2.43218e-22	-7.39038e-10	-0.131328
54794588	chr1:54794588:A:C	3.46145e-24	-2.05699	-2.32661
54794598	chr1:54794598:A:G	3.49032e-24	-2.04832	-2.32698
54794765	chr1:54794765:C:G	2.88763e-23	-7.39038e-10	-2.26227
54794770	chr1:54794770:G:A	4.62389e-23	-7.39038e-10	-1.79146
54794909	chr1:54794909:G:T	3.19427e-23	-7.39038e-10	-2.16134
54795195	chr1:54795195:A:G	2.72764e-23	-7.39038e-10	-2.31926
54795229	chr1:54795229:C:A	2.8278e-23	-7.39038e-10	-2.2832
54795548	chr1:54795548:G:A	1.72633e-22	-1.03122	0.557107
54795709	chr1:54795709:G:A	4.0264e-23	-7.39038e-10	-1.92983
54795953	chr1:54795953:A:C	5.2228e-23	-7.39038e-10	-1.66967
54796079	chr1:54796079:T:C	3.02743e-23	-1.09065	-1.12433
54796272	chr1:54796272:C:T	2.44046e-22	-7.39038e-10	-0.127929
54796295	chr1:54796295:C:T	1.15158e-21	-7.39038e-10	1.4236
54796470	chr1:54796470:AC:A	6.72138e-24	-1.38989	-2.3301
54796778	chr1:54796778:G:A	9.37516e-24	-2.07921	-1.30801
54797021	chr1:54797021:T:C	2.93577e-23	-2.17637	-0.0693641
54797415	chr1:54797415:A:G	1.95262e-23	-2.20422	-0.44931
54797700	chr1:54797700:C:T	3.05894e-23	-7.39038e-10	-2.20463
54797878	chr1:54797878:T:C	1.27717e-23	-2.18965	-0.888401
54798142	chr1:54798142:G:T	2.97597e-23	-7.39038e-10	-2.23213
54798204	chr1:54798204:C:A	4.31031e-24	-1.85986	-2.30442
54798387	chr1:54798387:G:A	2.70099e-23	-7.39038e-10	-2.32908
54798718	chr1:54798718:T:C	4.74565e-24	-1.76223	-2.30582
54798959	chr1:54798959:A:G	1.00302e-23	-1.02625	-2.29344
54799047	chr1:54799047:A:G	4.52998e-23	-7.39038e-10	-1.81198
54799346	chr1:54799346:C:T	2.8763e-23	-7.39038e-10	-2.2662
54799386	chr1:54799386:ACG:A	8.66463e-23	-7.39038e-10	-1.16345
54799390	chr1:54799390:C:CT	8.66463e-23	-7.39038e-10	-1.16345
54799588	chr1:54799588:G:A	4.17349e-23	-1.89395	-4.84864e-09
54799595	chr1:54799595:T:C	3.96828e-23	-1.02231	-0.922061
54799622	chr1:54799622:T:G	2.91612e-23	-7.39038e-10	-2.25245
54799976	chr1:54799976:G:A	3.89259e-23	-7.39038e-10	-1.96362
54800029	chr1:54800029:C:T	1.02459e-22	-7.39038e-10	-0.995819
54800176	chr1:54800176:G:A	3.00807e-22	-7.39038e-10	0.081182
54800353	chr1:54800353:G:C	4.92685e-22	-1.12701	1.70159
54800548	chr1:54800548:GA:G	2.91524e-23	-7.39038e-10	-2.25275
54800586	chr1:54800586:G:A	2.70055e-23	-7.39038e-10	-2.32924
54800605	chr1:54800605:C:T	3.66141e-23	-7.39038e-10	-2.02485
54800633	chr1:54800633:G:A	2.91612e-23	-7.39038e-10	-2.25245
54800927	chr1:54800927:C:T	3.90765e-23	-1.95977	-4.84864e-09
54801124	chr1:54801124:G:C	1.43094e-23	-2.19673	-0.767636
54801140	chr1:54801140:G:A	3.55598e-23	-2.05407	-4.84864e-09
54801172	chr1:54801172:C:T	4.79933e-24	-2.19509	-1.86171
54801249	chr1:54801249:G:A	2.36999e-22	-7.39038e-10	-0.15723
54801441	chr1:54801441:T:C	7.25957e-24	-1.38187	-2.2611
54801509	chr1:54801509:CA:C	3.24665e-23	-1.13981	-1.00527
54801607	chr1:54801607:A:G	3.28992e-23	-7.39038e-10	-2.13184
54801836	chr1:54801836:G:A	3.11001e-24	-2.21108	-2.27958
54801851	chr1:54801851:G:C	9.37838e-24	-1.44731	-1.93957
54801888	chr1:54801888:G:C	9.05306e-24	-2.19349	-1.2287
54801907	chr1:54801907:C:T	3.68828e-24	-2.21207	-2.10806
54801939	chr1:54801939:C:T	3.04838e-23	-1.228	-0.980089
54802312	chr1:54802312:A:T	9.68876e-24	-1.44637	-1.90795
54802530	chr1:54802530:C:G	5.12443e-22	-0.799469	1.41337
54802744	chr1:54802744:A:G	1.29864e-23	-1.61885	-1.44253
54802807	chr1:54802807:G:A	2.09683e-22	-7.39038e-10	-0.279687
54802816	chr1:54802816:G:A	3.61956e-23	-7.39038e-10	-2.03635
54802901	chr1:54802901:G:A	5.18491e-23	-1.67695	-4.84864e-09
54802994	chr1:54802994:T:A	2.75586e-23	-7.39038e-10	-2.30897
54803011	chr1:54803011:A:G	7.18027e-24	-1.42259	-2.23136
54803168	chr1:54803168:A:G	7.01669e-23	-7.39038e-10	-1.37441
54803199	chr1:54803199:G:A	3.6624e-23	-7.39038e-10	-2.02458
54803715	chr1:54803715:C:T	3.66624e-23	-7.39038e-10	-2.02353
54803969	chr1:54803969:C:T	6.48235e-24	-1.42808	-2.32812
54803978	chr1:54803978:G:C	5.15116e-24	-1.71261	-2.27346
54804018	chr1:54804018:C:T	2.74354e-23	-7.39038e-10	-2.31345
54804024	chr1:54804024:G:A	8.52924e-23	-7.39038e-10	-1.1792
54804261	chr1:54804261:G:T	2.88055e-23	-7.39038e-10	-2.26472
54804288	chr1:54804288:A:G	3.92603e-24	-2.15847	-2.09919
54804357	chr1:54804357:A:G	5.43274e-24	-1.65736	-2.27548
54804657	chr1:54804657:C:A	6.30749e-23	-7.39038e-10	-1.48096
54804926	chr1:54804926:C:T	2.83806e-23	-7.39038e-10	-2.27958
54805038	chr1:54805038:C:T	5.10048e-23	-1.17665	-0.516715
54805058	chr1:54805058:AC:A	3.5317e-23	-7.39038e-10	-2.06092
54805098	chr1:54805098:C:T	7.58358e-24	-1.40659	-2.19271
54805181	chr1:54805181:C:T	2.88678e-23	-7.39038e-10	-2.26256
54805336	chr1:54805336:G:C	4.28175e-23	-1.86834	-4.84864e-09
54805572	chr1:54805572:T:G	5.03901e-24	-1.74452	-2.26356
54805797	chr1:54805797:C:A	2.86064e-23	-7.39038e-10	-2.27165
54805822	chr1:54805822:G:T	5.53625e-24	-2.19512	-1.71885
54806057	chr1:54806057:C:T	3.55063e-23	-7.39038e-10	-2.05558
54806101	chr1:54806101:A:G	4.46152e-24	-2.09656	-2.03324
54806172	chr1:54806172:C:T	2.78212e-23	-7.39038e-10	-2.29949
54806262	chr1:54806262:A:G	2.80782e-23	-7.39038e-10	-2.29029
54806399	chr1:54806399:C:A	3.12879e-23	-7.39038e-10	-2.18206
54806506	chr1:54806506:T:C	3.56063e-23	-7.39038e-10	-2.05276
54806507	chr1:54806507:G:A	3.67525e-23	-7.39038e-10	-2.02108
54806663	chr1:54806663:A:T	2.70902e-23	-7.39038e-10	-2.32612
54806750	chr1:54806750:A:G	3.67196e-24	-2.03323	-2.29133
54806848	chr1:54806848:A:G	1.74652e-23	-1.23289	-1.53219
54806905	chr1:54806905:C:T	3.56052e-23	-7.39038e-10	-2.05279
54806970	chr1:54806970:C:G	1.47887e-23	-1.34191	-1.58951
54807070	chr1:54807070:A:G	5.92455e-20	-7.39038e-10	5.36416
54807631	chr1:54807631:C:T	4.8541e-23	-7.39038e-10	-1.74288
54807749	chr1:54807749:A:T	3.56781e-24	-2.21319	-2.14014
54808379	chr1:54808379:G:A	3.40656e-24	-2.214	-2.18558
54808405	chr1:54808405:C:G	5.99265e-24	-1.50591	-2.32884
54808528	chr1:54808528:C:T	2.69824e-23	-7.39038e-10	-2.3301
54808703	chr1:54808703:C:T	4.62375e-23	-1.79149	-4.84864e-09
54808791	chr1:54808791:A:C	5.67782e-24	-1.5862	-2.30252
54808856	chr1:54808856:C:T	5.72427e-23	-7.39038e-10	-1.57799
54809095	chr1:54809095:T:C	2.90176e-23	-7.39038e-10	-2.25738
54809234	chr1:54809234:C:A	3.07918e-24	-2.21394	-2.28669
54809275	chr1:54809275:A:G	3.96669e-23	-7.39038e-10	-1.94477
54809294	chr1:54809294:T:C	5.78056e-24	-1.68407	-2.18671
54809482	chr1:54809482:T:C	2.93301e-23	-7.39038e-10	-2.24667
54809885	chr1:54809885:C:A	2.75053e-23	-7.39038e-10	-2.31091
54809957	chr1:54809957:G:C	5.91906e-24	-2.20185	-1.64526
54810158	chr1:54810158:T:G	6.22151e-24	-1.62506	-2.17221
54810371	chr1:54810371:C:T	7.96158e-24	-1.99515	-1.55551
54810518	chr1:54810518:C:T	2.69901e-23	-7.39038e-10	-2.32982
54810878	chr1:54810878:G:A	7.79661e-23	-1.26901	-4.84864e-09
54811014	chr1:54811014:G:A	3.04745e-24	-2.20821	-2.30277
54811525	chr1:54811525:G:A	1.45803e-22	-1.36417	0.721136
54811757	chr1:54811757:T:A	4.80361e-24	-2.19123	-1.86469
54811880	chr1:54811880:C:T	2.7313e-23	-7.39038e-10	-2.31792
54812008	chr1:54812008:G:A	5.66759e-22	-7.39038e-10	0.714648
54812766	chr1:54812766:C:T	5.47009e-23	-7.39038e-10	-1.62341
54813104	chr1:54813104:A:G	2.7016e-23	-7.39038e-10	-2.32886
54813168	chr1:54813168:G:A	4.2482e-24	-2.02194	-2.15685
54813392	chr1:54813392:C:A	2.70473e-23	-7.39038e-10	-2.3277
54813649	chr1:54813649:T:G	2.4919e-23	-0.0819938	-2.32766
54813749	chr1:54813749:A:G	3.96357e-22	-7.39038e-10	0.35703
54813750	chr1:54813750:G:C	2.48604e-22	-7.39038e-10	-0.109427
54814015	chr1:54814015:G:A	2.8298e-23	-1.97709	-0.305407
54814180	chr1:54814180:T:C	4.04481e-23	-2.21162	0.286353
54814305	chr1:54814305:G:A	4.39754e-23	-7.39038e-10	-1.84166
54814762	chr1:54814762:C:T	6.3669e-23	-7.39038e-10	-1.47159
54815017	chr1:54815017:G:A	3.70957e-23	-7.39038e-10	-2.01178
54815118	chr1:54815118:G:A	5.50771e-23	-1.61655	-4.84864e-09
54815257	chr1:54815257:T:C	1.75547e-22	-7.39038e-10	-0.45738
54815333	chr1:54815333:A:T	6.03228e-24	-1.50734	-2.32082
54815458	chr1:54815458:TCC:T	2.99572e-24	-2.20093	-2.32717
54816019	chr1:54816019:G:C	2.22643e-22	-7.39038e-10	-0.219715
54816174	chr1:54816174:G:A	4.39288e-24	-2.14517	-2.00013
54816236	chr1:54816236:C:G	1.73085e-23	-1.67318	-1.10091
54816292	chr1:54816292:C:T	3.10655e-24	-2.18015	-2.31163
54816318	chr1:54816318:A:G	3.08578e-24	-2.18511	-2.31337
54816341	chr1:54816341:C:T	3.26332e-24	-2.17435	-2.26819
54816396	chr1:54816396:A:G	2.25784e-22	-7.39038e-10	-0.205705
54816637	chr1:54816637:A:G	3.17553e-24	-2.16697	-2.30284
54816883	chr1:54816883:A:G	3.16487e-24	-2.16708	-2.3061
54816911	chr1:54816911:C:G	2.71102e-23	-7.39038e-10	-2.32538
54817155	chr1:54817155:G:A	3.90494e-23	-7.39038e-10	-1.96046
54817403	chr1:54817403:T:G	3.15788e-24	-2.17019	-2.30519
54817755	chr1:54817755:ATGAGGACCAGATTC:A	3.24404e-24	-2.1667	-2.28177
54817955	chr1:54817955:T:C	3.42977e-24	-2.20042	-2.19238
54818085	chr1:54818085:T:C	3.15826e-24	-2.15747	-2.31779
54818391	chr1:54818391:C:G	3.4475e-23	-7.39038e-10	-2.08505
54818481	chr1:54818481:A:T	3.19045e-24	-2.13559	-2.32954
54818522	chr1:54818522:C:T	3.14729e-24	-2.14865	-2.3301
54818588	chr1:54818588:G:A	3.17596e-24	-2.13989	-2.32979
54818617	chr1:54818617:G:A	3.14974e-24	-2.14814	-2.32983
54818764	chr1:54818764:GT:G	3.11063e-24	-2.16329	-2.32717
54818854	chr1:54818854:A:G	3.41035e-24	-2.07172	-2.32675
54818868	chr1:54818868:C:T	1.12163e-22	-0.90533	-4.84864e-09
54819114	chr1:54819114:G:T	3.3528e-22	-7.39038e-10	0.189679
54819365	chr1:54819365:G:A	7.58676e-23	-1.2963	-4.84864e-09
54819647	chr1:54819647:A:C	2.66439e-22	-7.39038e-10	-0.0401402
54820258	chr1:54820258:C:T	4.89563e-23	-1.71787	-0.0164879
54820750	chr1:54820750:C:T	3.00557e-23	-7.39038e-10	-2.22223
54820799	chr1:54820799:C:T	2.86354e-23	-7.39038e-10	-2.27064
54820854	chr1:54820854:C:T	3.19389e-23	-7.39038e-10	-2.16146
54820872	chr1:54820872:G:A	6.60124e-24	-2.21362	-1.5244
54821170	chr1:54821170:T:C	3.54928e-24	-2.17071	-2.18784
54821180	chr1:54821180:G:A	5.59774e-23	-1.68754	0.0872027
54821275	chr1:54821275:T:A	1.52996e-22	-7.39038e-10	-0.594873
54821343	chr1:54821343:G:C	7.07421e-20	-7.39038e-10	5.54151
54821414	chr1:54821414:G:A	8.62685e-24	-2.194	-1.2764
54821732	chr1:54821732:T:C	3.63363e-24	-2.18077	-2.15428
54822048	chr1:54822048:A:G	4.28108e-23	-7.39038e-10	-1.8685
54822936	chr1:54822936:T:C	3.49751e-24	-2.17536	-2.19788
54823058	chr1:54823058:C:T	5.00851e-24	-2.18457	-1.82958
54823179	chr1:54823179:C:T	5.50408e-24	-1.93289	-1.98691
54823325	chr1:54823325:T:C	3.44606e-24	-2.18958	-2.19847
54823506	chr1:54823506:A:G	4.98538e-24	-2.19272	-1.82606
54823632	chr1:54823632:C:A	3.95976e-23	-1.79938	-0.147136
54823784	chr1:54823784:C:T	2.86457e-23	-7.39038e-10	-2.27028
54824087	chr1:54824087:T:G	8.17776e-24	-2.21312	-1.31074
54824242	chr1:54824242:A:G	4.96871e-24	-2.19044	-1.83169
54824394	chr1:54824394:TG:T	5.12601e-24	-2.18737	-1.80359
54824540	chr1:54824540:G:A	2.73093e-23	-7.39038e-10	-2.31806
54824677	chr1:54824677:A:G	3.09834e-23	-2.19184	-4.84864e-09
54825136	chr1:54825136:C:T	2.76952e-23	-7.39038e-10	-2.30403
54825283	chr1:54825283:C:T	3.22658e-23	-7.39038e-10	-2.15128
54825432	chr1:54825432:T:A	6.96012e-20	-7.39038e-10	5.52525
54826875	chr1:54826875:C:T	3.60385e-24	-2.18981	-2.15348
54826927	chr1:54826927:A:G	2.73792e-23	-7.39038e-10	-2.3155
54826940	chr1:54826940:C:T	1.63229e-23	-2.03838	-0.794333
54827027	chr1:54827027:C:T	8.56387e-23	-1.17515	-4.84864e-09
54827211	chr1:54827211:A:G	3.48079e-24	-2.18181	-2.19622
54827383	chr1:54827383:C:G	2.72941e-23	-7.39038e-10	-2.31862
54827705	chr1:54827705:G:A	3.59876e-23	-7.39038e-10	-2.04211
54828067	chr1:54828067:T:G	3.72951e-23	-0.223677	-1.78275
54828297	chr1:54828297:AAATT:A	8.09544e-23	-1.2314	-4.84864e-09
54828642	chr1:54828642:TTTTC:T	3.31129e-23	-7.39038e-10	-2.12536
54828850	chr1:54828850:T:A	4.60135e-23	-7.39038e-10	-1.79635
54829049	chr1:54829049:T:C	5.96737e-24	-2.18921	-1.64977
54829330	chr1:54829330:A:G	3.40764e-24	-2.18693	-2.21234
54829347	chr1:54829347:A:T	1.01558e-23	-1.88102	-1.42622
54829585	chr1:54829585:G:A	5.00838e-23	-7.39038e-10	-1.71159
54830137	chr1:54830137:T:C	1.03621e-23	-1.86823	-1.4189
54830177	chr1:54830177:T:C	1.80185e-23	-2.02825	-0.705637
54830249	chr1:54830249:T:A	8.40428e-24	-1.76935	-1.7272
54830258	chr1:54830258:T:C	3.48466e-24	-2.17899	-2.19792
54830551	chr1:54830551:G:T	2.77392e-23	-7.39038e-10	-2.30244
54830560	chr1:54830560:T:C	8.78782e-24	-2.21333	-1.23859
54830591	chr1:54830591:A:G	5.19882e-24	-2.19323	-1.78362
54830663	chr1:54830663:G:A	8.43193e-24	-1.7563	-1.73696
54830810	chr1:54830810:A:C	3.46486e-23	-7.39038e-10	-2.08003
54830837	chr1:54830837:T:C	2.77151e-23	-7.39038e-10	-2.30331
54831463	chr1:54831463:G:A	3.038e-23	-7.39038e-10	-2.2115
54831482	chr1:54831482:G:A	2.8924e-23	-7.39038e-10	-2.26061
54831640	chr1:54831640:C:T	7.19401e-23	-0.293865	-1.05559
54832005	chr1:54832005:C:G	6.81388e-23	-0.333788	-1.06995
54832126	chr1:54832126:T:C	2.88972e-23	-7.39038e-10	-2.26154
54832311	chr1:54832311:A:G	3.50028e-24	-2.21301	-2.15943
54832358	chr1:54832358:TAGTTAACA:T	5.20904e-24	-2.1882	-1.78669
54832835	chr1:54832835:C:T	3.98236e-23	-1.80463	-0.136195
54833332	chr1:54833332:A:G	3.47374e-24	-2.18385	-2.19621
54833466	chr1:54833466:C:T	9.48059e-24	-2.21398	-1.16206
54833671	chr1:54833671:T:C	4.21996e-23	-0.106214	-1.77666
54833820	chr1:54833820:T:C	6.51222e-24	-2.18375	-1.56786
54834190	chr1:54834190:A:T	2.77682e-23	-7.39038e-10	-2.30139
54834828	chr1:54834828:G:A	5.29167e-24	-2.1942	-1.76496
54834941	chr1:54834941:A:G	5.33982e-24	-2.19143	-1.75867
54835129	chr1:54835129:G:A	4.99546e-24	-2.19419	-1.82257
54835259	chr1:54835259:T:G	6.48678e-24	-1.91515	-1.84037
54835352	chr1:54835352:T:C	9.51933e-24	-2.21399	-1.15797
54835547	chr1:54835547:T:C	4.14305e-24	-2.20756	-1.99629
54835636	chr1:54835636:T:C	8.47727e-24	-2.20915	-1.27875
54835765	chr1:54835765:C:T	1.07257e-23	-1.89023	-1.36241
54835805	chr1:54835805:A:G	3.47159e-24	-2.19103	-2.18964
54836011	chr1:54836011:T:G	4.58303e-24	-2.11141	-1.99151
54836407	chr1:54836407:T:C	2.85206e-23	-7.39038e-10	-2.27466
54836596	chr1:54836596:CAGA:C	2.1221e-22	-2.00281	1.7351
54836716	chr1:54836716:G:T	6.53962e-23	-2.17411	0.729283
54836807	chr1:54836807:G:A	5.06884e-23	-7.39038e-10	-1.69959
54837024	chr1:54837024:A:G	4.24156e-24	-2.21117	-1.96918
54837054	chr1:54837054:T:A	6.99672e-23	-1.37726	-4.84864e-09
54837159	chr1:54837159:C:T	3.70199e-23	-2.01383	-4.84864e-09
54837352	chr1:54837352:G:A	1.48825e-22	-7.39038e-10	-0.622513
54837766	chr1:54837766:A:G	4.38511e-24	-2.21033	-1.93674
54837845	chr1:54837845:C:G	4.39038e-24	-2.20957	-1.9363
54837880	chr1:54837880:G:T	5.70457e-23	-7.39038e-10	-1.58143
54838079	chr1:54838079:A:T	3.40163e-24	-2.15134	-2.24969
54838109	chr1:54838109:T:G	4.38557e-24	-2.21362	-1.93335
54838280	chr1:54838280:C:T	3.02651e-23	-1.92199	-0.293299
54838347	chr1:54838347:G:A	4.48269e-24	-2.21286	-1.9122
54838360	chr1:54838360:G:A	2.79567e-23	-7.39038e-10	-2.29463
54838375	chr1:54838375:T:C	6.01015e-23	-7.39038e-10	-1.52925
54838659	chr1:54838659:A:G	3.40106e-23	-7.39038e-10	-2.09861
54838740	chr1:54838740:T:C	4.93648e-23	-1.72605	-4.84864e-09
54839010	chr1:54839010:A:G	4.20516e-24	-2.20733	-1.98165
54839050	chr1:54839050:C:T	8.33459e-23	-7.39038e-10	-1.20229
54839051	chr1:54839051:G:A	2.96878e-23	-7.39038e-10	-2.23455
54839130	chr1:54839130:GA:G	4.36468e-24	-2.20737	-1.94437
54839163	chr1:54839163:C:T	1.6021e-23	-2.1742	-0.67719
54839297	chr1:54839297:G:A	3.17641e-24	-2.19705	-2.27248
54839362	chr1:54839362:A:T	4.68249e-24	-2.20567	-1.87578
54839412	chr1:54839412:C:G	4.33298e-24	-2.21189	-1.94714
54839557	chr1:54839557:T:C	7.6852e-24	-1.80101	-1.78498
54839850	chr1:54839850:G:A	3.26884e-24	-2.19421	-2.24664
54839858	chr1:54839858:C:T	3.19327e-23	-7.39038e-10	-2.16165
54839893	chr1:54839893:G:A	3.23554e-24	-2.19178	-2.25931
54840058	chr1:54840058:T:G	4.68951e-24	-2.21036	-1.8696
54840094	chr1:54840094:A:C	4.73402e-24	-2.2108	-1.85971
54840208	chr1:54840208:G:C	3.42596e-24	-2.15404	-2.23986
54840394	chr1:54840394:C:T	1.03019e-22	-7.39038e-10	-0.990371
54840718	chr1:54840718:T:A	2.8417e-23	-7.39038e-10	-2.2783
54840756	chr1:54840756:A:C	4.36005e-24	-2.212	-1.9408
54840759	chr1:54840759:C:G	3.68669e-23	-7.39038e-10	-2.01797
54840945	chr1:54840945:G:A	3.1599e-24	-2.18123	-2.29352
54841066	chr1:54841066:T:C	3.37886e-24	-2.20317	-2.20458
54841085	chr1:54841085:G:A	3.06747e-24	-2.17522	-2.32921
54841386	chr1:54841386:A:C	2.73497e-23	-7.39038e-10	-2.31658
54841409	chr1:54841409:G:A	1.0571e-22	-7.39038e-10	-0.964586
54841659	chr1:54841659:G:T	2.27163e-22	-7.39038e-10	-0.199619
54842020	chr1:54842020:C:A	4.82992e-24	-2.20996	-1.84049
54842352	chr1:54842352:G:C	4.76737e-24	-2.21018	-1.85331
54842402	chr1:54842402:T:C	4.45929e-24	-2.16712	-1.96317
54842548	chr1:54842548:C:T	7.7475e-24	-2.19504	-1.38288
54842648	chr1:54842648:G:A	2.70084e-23	-7.39038e-10	-2.32914
54842857	chr1:54842857:G:A	9.91923e-23	-7.39038e-10	-1.02823
54842936	chr1:54842936:G:C	3.95135e-24	-2.16081	-2.09042
54843106	chr1:54843106:C:T	3.77536e-24	-2.13485	-2.16194
54843234	chr1:54843234:C:T	3.80818e-24	-2.12391	-2.16422
54843253	chr1:54843253:G:T	7.95806e-23	-7.39038e-10	-1.24852
54843478	chr1:54843478:T:TA	3.94045e-24	-2.09971	-2.15428
54843606	chr1:54843606:A:C	7.32534e-24	-2.18639	-1.44755
54843608	chr1:54843608:C:T	7.25416e-24	-2.18655	-1.45716
54843650	chr1:54843650:T:C	3.50497e-23	-7.39038e-10	-2.06852
54843681	chr1:54843681:A:G	4.51796e-24	-2.21391	-1.90331
54843760	chr1:54843760:A:G	6.94977e-24	-2.18623	-1.50035
54843770	chr1:54843770:C:T	1.53373e-23	-2.16252	-0.732479
54843914	chr1:54843914:C:A	3.25595e-24	-2.12266	-2.32214
54843963	chr1:54843963:C:T	2.93014e-22	-7.39038e-10	0.0549336
54844010	chr1:54844010:T:C	7.5178e-24	-2.1668	-1.44122
54844027	chr1:54844027:G:A	6.2182e-24	-2.17958	-1.61823
54844272	chr1:54844272:C:T	4.0512e-24	-2.10541	-2.12087
54844639	chr1:54844639:A:T	7.86823e-24	-2.15654	-1.40591
54844753	chr1:54844753:C:T	6.93561e-24	-2.1857	-1.50292
54844943	chr1:54844943:C:T	4.43181e-24	-2.1965	-1.93998
54844989	chr1:54844989:T:G	6.87452e-24	-2.18482	-1.51264
54845138	chr1:54845138:G:A	6.72998e-24	-2.19121	-1.5275
54845280	chr1:54845280:A:G	6.5392e-24	-2.17228	-1.57519
54845677	chr1:54845677:C:T	7.21575e-24	-2.19671	-1.45231
54845779	chr1:54845779:C:T	7.31129e-24	-2.19237	-1.4435
54845838	chr1:54845838:ATCTG:A	2.71756e-23	-7.39038e-10	-2.32297
54846115	chr1:54846115:C:T	2.94881e-23	-7.39038e-10	-2.2413
54846130	chr1:54846130:C:T	4.78463e-24	-2.21017	-1.8497
54846306	chr1:54846306:G:C	1.78893e-22	-7.39038e-10	-0.438496
54846695	chr1:54846695:A:G	2.95302e-24	-2.21236	-2.3301
54846765	chr1:54846765:C:T	3.02256e-24	-2.20967	-2.30952
54846767	chr1:54846767:T:C	2.95024e-24	-2.2133	-2.3301
54847131	chr1:54847131:G:A	2.95099e-24	-2.21305	-2.3301
54847165	chr1:54847165:A:G	2.95148e-24	-2.21288	-2.3301
54847226	chr1:54847226:G:C	4.43485e-24	-2.0488	-2.08699
54847241	chr1:54847241:T:C	5.39879e-23	-7.39038e-10	-1.63653
54847340	chr1:54847340:C:T	2.95237e-24	-2.21288	-2.3298
54847362	chr1:54847362:T:C	2.88854e-23	-7.39038e-10	-2.26195
54847488	chr1:54847488:G:A	2.94977e-24	-2.21362	-2.32994
54847791	chr1:54847791:T:C	2.93859e-23	-7.39038e-10	-2.24477
54847792	chr1:54847792:G:A	2.93859e-23	-7.39038e-10	-2.24477
54847879	chr1:54847879:T:C	1.09339e-23	-2.1883	-1.04512
54848001	chr1:54848001:T:C	2.94884e-24	-2.2138	-2.33008
54848024	chr1:54848024:A:G	2.94905e-24	-2.21373	-2.33008
54848469	chr1:54848469:C:T	2.94847e-24	-2.21394	-2.33006
54848478	chr1:54848478:T:G	2.83347e-23	-7.39038e-10	-2.2812
54848560	chr1:54848560:G:A	2.9509e-24	-2.21337	-2.3298
54848610	chr1:54848610:A:C	2.74714e-23	-7.39038e-10	-2.31214
54848657	chr1:54848657:G:C	2.94971e-24	-2.21348	-2.3301
54848691	chr1:54848691:G:C	3.15255e-24	-2.18267	-2.29441
54848709	chr1:54848709:A:G	4.73595e-24	-2.20505	-1.86505
54848780	chr1:54848780:TTA:T	2.95977e-24	-2.21142	-2.32876
54848971	chr1:54848971:T:G	4.60452e-23	-7.39038e-10	-1.79566
54849415	chr1:54849415:C:T	2.9937e-24	-2.21394	-2.31484
54849509	chr1:54849509:GC:G	2.74714e-23	-7.39038e-10	-2.31214
54849938	chr1:54849938:C:G	2.99517e-24	-2.21391	-2.31437
54850409	chr1:54850409:A:C	4.60452e-23	-7.39038e-10	-1.79566
54850556	chr1:54850556:A:G	3.55899e-23	-7.39038e-10	-2.05322
54850649	chr1:54850649:A:G	2.98819e-24	-2.214	-2.31661
54850745	chr1:54850745:G:A	6.53271e-24	-2.13883	-1.60963
54851320	chr1:54851320:G:A	2.70454e-23	-7.39038e-10	-2.32777
54851445	chr1:54851445:T:C	2.7275e-23	-7.39038e-10	-2.31932
54851771	chr1:54851771:C:T	2.72597e-23	-7.39038e-10	-2.31988
54851909	chr1:54851909:A:G	4.57835e-24	-2.15123	-1.95272
54852012	chr1:54852012:G:A	4.30978e-24	-2.20932	-1.95508
54852015	chr1:54852015:G:T	4.53598e-23	-7.39038e-10	-1.81066
54852118	chr1:54852118:G:A	2.70191e-23	-7.39038e-10	-2.32874
54852435	chr1:54852435:C:T	3.12044e-24	-2.20743	-2.27988
54852673	chr1:54852673:T:C	2.95585e-24	-2.21384	-2.32766
54852752	chr1:54852752:A:G	3.17515e-23	-7.39038e-10	-2.16735
54853037	chr1:54853037:C:T	2.70114e-23	-7.39038e-10	-2.32903
54853755	chr1:54853755:C:T	3.03659e-23	-2.21196	-4.84864e-09
54854229	chr1:54854229:A:G	3.2263e-24	-2.20207	-2.25188
54854262	chr1:54854262:GA:G	5.85289e-24	-2.21399	-1.64436
54854301	chr1:54854301:G:A	2.1038e-22	-7.39038e-10	-0.27637
54854343	chr1:54854343:C:T	1.16747e-22	-7.39038e-10	-0.865274
54854888	chr1:54854888:C:T	3.05451e-23	-7.39038e-10	-2.20608
54855325	chr1:54855325:C:T	2.94028e-23	-7.39038e-10	-2.2442
54855350	chr1:54855350:T:C	3.17645e-24	-2.20134	-2.26819
54855611	chr1:54855611:G:A	2.75346e-23	-7.39038e-10	-2.30984
54855703	chr1:54855703:T:C	2.7441e-23	-7.39038e-10	-2.31325
54855830	chr1:54855830:C:T	2.96196e-24	-2.21399	-2.32544
54855878	chr1:54855878:G:A	3.16453e-24	-2.20945	-2.26383
54856010	chr1:54856010:G:A	3.78962e-23	-7.39038e-10	-1.99044
54856112	chr1:54856112:G:C	3.04824e-23	-7.39038e-10	-2.20814
54856563	chr1:54856563:T:C	3.11338e-24	-2.20019	-2.28939
54856617	chr1:54856617:G:C	3.79126e-23	-7.39038e-10	-1.99
54857017	chr1:54857017:TA:T	5.61471e-24	-2.17646	-1.72344
54857069	chr1:54857069:A:C	2.08685e-22	-7.39038e-10	-0.284462
54858136	chr1:54858136:G:A	7.84459e-23	-0.604129	-0.658748
54858257	chr1:54858257:A:G	1.62221e-22	-7.39038e-10	-0.536324
54858477	chr1:54858477:C:T	1.7849e-23	-2.18005	-0.563287
54858618	chr1:54858618:A:T	7.68297e-22	-7.39038e-10	1.01889
54858653	chr1:54858653:T:C	3.23575e-23	-2.14844	-4.84864e-09
54858699	chr1:54858699:G:A	8.31093e-24	-1.1879	-2.31981
54859196	chr1:54859196:G:T	6.26704e-24	-1.82009	-1.96989
54859200	chr1:54859200:G:C	3.50351e-23	-7.39038e-10	-2.06894
54859291	chr1:54859291:TGA:T	6.21729e-24	-1.83	-1.96795
54859932	chr1:54859932:C:A	6.32993e-23	-7.39038e-10	-1.47741
54860121	chr1:54860121:T:C	3.4414e-22	-1.93308	2.14884
54860191	chr1:54860191:C:A	3.06588e-23	-2.20237	-4.84864e-09
54860402	chr1:54860402:A:G	3.03469e-23	-2.21259	-4.84864e-09
54860467	chr1:54860467:C:G	1.74194e-21	-1.98796	3.82543
54860580	chr1:54860580:C:T	3.14148e-23	-2.17801	-4.84864e-09
54860672	chr1:54860672:A:C	4.92773e-24	-1.99538	-2.03503
54860738	chr1:54860738:C:G	2.9982e-23	-7.39038e-10	-2.22469
54860753	chr1:54860753:G:A	4.39239e-24	-2.00694	-2.13847
54860793	chr1:54860793:G:A	1.19533e-22	-0.841692	-4.84864e-09
54860813	chr1:54860813:G:A	7.42564e-21	-1.71964	5.00705
54860847	chr1:54860847:G:A	4.1339e-24	-2.15895	-2.04712
54860892	chr1:54860892:G:T	1.27902e-21	1.52856	-4.84864e-09
54860913	chr1:54860913:G:A	3.2621e-22	-1.88735	2.04961
54860920	chr1:54860920:G:A	3.85201e-23	-7.39038e-10	-1.97411
54861047	chr1:54861047:A:G	3.76951e-22	-2.01704	2.32387
54861169	chr1:54861169:C:T	8.21957e-23	-7.39038e-10	-1.21618
54861260	chr1:54861260:A:G	3.99168e-22	-2.0117	2.37579
54861694	chr1:54861694:C:A	2.01259e-22	-0.148326	-0.172368
54861729	chr1:54861729:A:C	1.16495e-20	-1.91362	5.65135
54861819	chr1:54861819:C:T	1.19726e-20	-1.95018	5.71526
54861877	chr1:54861877:A:G	2.70276e-23	-7.39038e-10	-2.32843
54861882	chr1:54861882:C:T	8.21214e-23	-7.39038e-10	-1.21709
54861916	chr1:54861916:C:T	3.98214e-24	-2.05374	-2.18973
54862033	chr1:54862033:T:G	8.21214e-23	-7.39038e-10	-1.21709
54862199	chr1:54862199:CACAG:C	3.90996e-24	-2.06682	-2.19494
54862267	chr1:54862267:T:C	3.96617e-22	-2.21357	2.57126
54862304	chr1:54862304:C:T	3.23653e-23	-2.1482	-4.84864e-09
54862382	chr1:54862382:A:G	3.24762e-23	-7.39038e-10	-2.14478
54862475	chr1:54862475:T:C	2.70474e-23	-7.39038e-10	-2.32769
54862478	chr1:54862478:C:T	3.95895e-24	-2.05958	-2.18973
54862584	chr1:54862584:T:A	3.26441e-23	-7.39038e-10	-2.13962
54862814	chr1:54862814:C:T	2.75387e-23	-7.39038e-10	-2.30969
54862892	chr1:54862892:T:C	3.24762e-23	-7.39038e-10	-2.14478
54862931	chr1:54862931:C:T	3.92781e-24	-2.05898	-2.19823
54863432	chr1:54863432:T:C	9.74008e-21	-1.85936	5.41808
54863828	chr1:54863828:C:T	2.79109e-23	-7.39038e-10	-2.29627
54863846	chr1:54863846:C:T	3.80894e-24	-2.06047	-2.22746
54864394	chr1:54864394:A:C	1.37305e-22	-7.39038e-10	-0.703083
54864401	chr1:54864401:CATT:C	2.25929e-20	-7.39038e-10	4.40011
54864444	chr1:54864444:G:T	6.96502e-23	-7.39038e-10	-1.3818
54864469	chr1:54864469:C:G	4.64273e-23	-1.7874	-4.84864e-09
54864664	chr1:54864664:TA:T	4.52705e-24	-1.78628	-2.32894
54864877	chr1:54864877:G:C	3.24762e-23	-7.39038e-10	-2.14478
54865083	chr1:54865083:G:C	3.50301e-22	-1.88573	2.11923
54865293	chr1:54865293:T:C	5.21849e-23	-7.39038e-10	-1.67049
54865625	chr1:54865625:G:A	2.70278e-23	-7.39038e-10	-2.32842
54865968	chr1:54865968:G:A	2.71066e-23	-7.39038e-10	-2.32551
54866330	chr1:54866330:T:C	1.49031e-23	-2.17954	-0.744173
54866412	chr1:54866412:G:A	2.70874e-23	-7.39038e-10	-2.32622
54866576	chr1:54866576:TA:T	8.47611e-23	-7.39038e-10	-1.18545
54866669	chr1:54866669:AC:A	4.02381e-22	-1.90728	2.2794
54866863	chr1:54866863:C:G	5.13215e-24	-1.77119	-2.21857
54867234	chr1:54867234:G:T	3.04966e-23	-2.20767	-4.84864e-09
54867462	chr1:54867462:G:T	8.913e-22	-1.65731	2.8247
54867540	chr1:54867540:A:G	1.29529e-23	-2.1456	-0.918367
54867780	chr1:54867780:A:G	1.08754e-21	-1.54826	2.91465
54867927	chr1:54867927:G:A	2.91077e-22	-1.91253	1.96083
54867945	chr1:54867945:C:T	2.79996e-23	-7.39038e-10	-2.2931
54868111	chr1:54868111:T:C	1.53989e-23	-2.10546	-0.785527
54868192	chr1:54868192:C:T	1.96751e-23	-2.17109	-0.474844
54868267	chr1:54868267:G:A	2.8006e-23	-7.39038e-10	-2.29287
54868326	chr1:54868326:C:T	3.9174e-23	-1.95727	-4.84864e-09
54868328	chr1:54868328:G:A	3.03666e-23	-2.21194	-4.84864e-09
54868457	chr1:54868457:G:A	3.25121e-23	-7.39038e-10	-2.14367
54868541	chr1:54868541:A:C	3.45063e-23	-7.39038e-10	-2.08414
54868664	chr1:54868664:CATTAACAGTGATGGTTATGAAGGCAATGTAATAGTTCTAATAAAAGATGGAT:C	3.92154e-23	-1.8825	-0.0737141
54868755	chr1:54868755:G:C	3.13855e-23	-2.17894	-4.84864e-09
54868834	chr1:54868834:G:A	3.04293e-23	-7.39038e-10	-2.20988
54868895	chr1:54868895:C:T	2.71012e-23	-7.39038e-10	-2.32571
54869022	chr1:54869022:G:A	8.83508e-22	-1.61305	2.77166
54869062	chr1:54869062:G:A	2.70676e-23	-7.39038e-10	-2.32695
54869124	chr1:54869124:GACAA:G	3.34644e-22	-7.39038e-10	0.187781
54869218	chr1:54869218:C:A	2.7434e-23	-7.39038e-10	-2.3135
54869542	chr1:54869542:A:G	3.22203e-23	-7.39038e-10	-2.15269
54869629	chr1:54869629:T:C	3.56068e-23	-1.91099	-0.141763
54869630	chr1:54869630:G:A	4.39828e-23	-7.39038e-10	-1.84149
54869774	chr1:54869774:G:A	1.69914e-22	-7.39038e-10	-0.489995
54869891	chr1:54869891:C:T	7.56292e-23	-7.39038e-10	-1.29944
54870036	chr1:54870036:G:A	6.62447e-22	-1.57765	2.4483
54870094	chr1:54870094:C:T	3.98014e-24	-1.91683	-2.32713
54870137	chr1:54870137:G:T	4.42071e-23	-7.39038e-10	-1.8364
54870138	chr1:54870138:C:G	4.36837e-23	-7.39038e-10	-1.84831
54870441	chr1:54870441:T:C	1.97045e-22	-7.39038e-10	-0.341853
54870494	chr1:54870494:A:G	3.89028e-23	-1.87098	-0.0932445
54870716	chr1:54870716:A:G	1.53468e-22	-1.79825	1.20645
54870822	chr1:54870822:CTTCCAAGTCTCTTACAATAAGCACAAATCCT:C	2.59946e-22	-1.75864	1.69383
54871642	chr1:54871642:C:G	3.45013e-23	-7.39038e-10	-2.08429
54871773	chr1:54871773:T:C	1.09494e-23	-2.20166	-1.03035
54871827	chr1:54871827:G:A	2.05156e-22	-7.39038e-10	-0.301513
54872097	chr1:54872097:C:T	3.97108e-23	-7.39038e-10	-1.94366
54872112	chr1:54872112:A:G	2.73335e-23	-7.39038e-10	-2.31717
54872212	chr1:54872212:A:G	3.18688e-23	-7.39038e-10	-2.16366
54872565	chr1:54872565:C:T	7.53789e-23	-1.30276	-4.84864e-09
54872743	chr1:54872743:C:T	1.03558e-22	-0.985158	-4.84864e-09
54872908	chr1:54872908:G:T	3.97485e-22	-7.39038e-10	0.359871
54872940	chr1:54872940:C:T	2.69873e-23	-7.39038e-10	-2.32992
54873006	chr1:54873006:A:G	6.08202e-22	-1.77947	2.5647
54873291	chr1:54873291:A:G	3.43455e-23	-2.08881	-4.84864e-09
54873406	chr1:54873406:C:G	2.71626e-23	-7.39038e-10	-2.32345
54873413	chr1:54873413:C:T	7.87396e-22	-2.19307	3.23651
54873460	chr1:54873460:A:C	2.71001e-23	-7.39038e-10	-2.32575
54873599	chr1:54873599:C:T	8.5709e-22	-2.18117	3.30943
54873664	chr1:54873664:C:A	7.72118e-23	-1.27873	-4.84864e-09
54873680	chr1:54873680:T:C	1.42336e-23	-2.16527	-0.804414
54873711	chr1:54873711:G:A	4.84058e-24	-1.84619	-2.20206
54873733	chr1:54873733:T:C	2.93461e-23	-7.39038e-10	-2.24613
54873765	chr1:54873765:G:T	1.08096e-23	-2.20582	-1.03903
54874510	chr1:54874510:T:G	2.70984e-23	-7.39038e-10	-2.32581
54874615	chr1:54874615:T:C	2.82823e-23	-7.39038e-10	-2.28305
54874701	chr1:54874701:T:A	2.83576e-23	-7.39038e-10	-2.28039
54875433	chr1:54875433:C:T	4.8614e-22	-1.7199	2.28111
54875447	chr1:54875447:C:T	2.73236e-23	-7.39038e-10	-2.31754
54875521	chr1:54875521:A:C	4.71088e-23	-7.39038e-10	-1.77283
54875619	chr1:54875619:G:A	3.31743e-23	-2.12351	-4.84864e-09
54875678	chr1:54875678:G:T	9.07062e-24	-2.2139	-1.20634
54875720	chr1:54875720:A:T	2.4277e-22	-7.39038e-10	-0.133171
54875846	chr1:54875846:C:T	2.4397e-22	-7.39038e-10	-0.128241
54876171	chr1:54876171:C:T	4.5852e-22	-7.39038e-10	0.502719
54876242	chr1:54876242:T:G	1.44194e-22	-2.04394	1.38982
54876371	chr1:54876371:T:C	5.05936e-23	-7.39038e-10	-1.70146
54876379	chr1:54876379:C:T	1.54878e-23	-2.10929	-0.775945
54876813	chr1:54876813:T:C	2.755e-22	-1.60295	1.59625
54876876	chr1:54876876:A:G	6.12751e-22	-7.39038e-10	0.792673
54877122	chr1:54877122:A:G	2.78107e-23	-7.39038e-10	-2.29986
54877363	chr1:54877363:GACTTCT:G	4.14203e-24	-1.8796	-2.3245
54877449	chr1:54877449:A:C	3.33377e-23	-2.1186	-4.84864e-09
54877534	chr1:54877534:C:T	4.39631e-24	-2.09954	-2.04498
54877749	chr1:54877749:G:A	6.54459e-23	-7.39038e-10	-1.44406
54877820	chr1:54877820:G:A	1.64266e-22	-2.0284	1.5046
54877899	chr1:54877899:TACTC:T	3.37025e-22	-7.39038e-10	0.194871
54877943	chr1:54877943:T:C	4.9158e-22	-7.39038e-10	0.572339
54878284	chr1:54878284:C:G	6.26236e-23	-7.39038e-10	-1.48814
54878393	chr1:54878393:A:T	1.47167e-23	-1.76783	-1.16847
54878810	chr1:54878810:A:G	5.02428e-24	-1.80758	-2.20342
54879095	chr1:54879095:A:G	1.35961e-23	-2.20025	-0.815254
54879182	chr1:54879182:G:A	2.09427e-23	-2.20741	-0.376087
54879482	chr1:54879482:A:T	4.57482e-24	-2.10398	-2.00074
54879568	chr1:54879568:C:T	2.99113e-23	-7.39038e-10	-2.22705
54879579	chr1:54879579:C:G	2.91606e-23	-7.39038e-10	-2.25247
54879873	chr1:54879873:A:G	3.39503e-23	-7.39038e-10	-2.10039
54880164	chr1:54880164:C:T	1.30784e-23	-2.20625	-0.848071
54880192	chr1:54880192:G:A	2.15768e-23	-2.21231	-0.341354
54880513	chr1:54880513:C:A	2.82401e-23	-7.39038e-10	-2.28454
54880515	chr1:54880515:A:G	1.94658e-23	-2.21035	-0.446274
54880752	chr1:54880752:T:A	5.15591e-24	-1.78921	-2.19594
54880891	chr1:54880891:G:A	2.70452e-23	-7.39038e-10	-2.32778
54881435	chr1:54881435:A:G	7.53384e-22	-2.18217	3.18146
54881463	chr1:54881463:G:A	6.84174e-23	-7.39038e-10	-1.39966
54881652	chr1:54881652:A:C	2.78016e-23	-7.39038e-10	-2.30019
54881991	chr1:54881991:A:G	2.83287e-23	-7.39038e-10	-2.28141
54882106	chr1:54882106:G:A	2.86243e-23	-7.39038e-10	-2.27103
54882390	chr1:54882390:G:C	2.89552e-23	-7.39038e-10	-2.25954
54882461	chr1:54882461:C:T	2.89627e-23	-7.39038e-10	-2.25928
54882573	chr1:54882573:C:A	1.18678e-23	-0.881782	-2.26967
54882607	chr1:54882607:T:C	6.84174e-23	-7.39038e-10	-1.39966
54882636	chr1:54882636:A:G	1.16747e-23	-1.46957	-1.69829
54882768	chr1:54882768:T:C	2.78221e-23	-7.39038e-10	-2.29945
54883599	chr1:54883599:G:A	2.9681e-23	-7.39038e-10	-2.23478
54883645	chr1:54883645:G:A	4.60628e-22	-7.39038e-10	0.507305
54883908	chr1:54883908:T:G	2.98746e-23	-7.39038e-10	-2.22828
54884196	chr1:54884196:C:T	1.82535e-23	-2.20968	-0.511249
54884271	chr1:54884271:T:C	1.69365e-22	-7.39038e-10	-0.493227
54884350	chr1:54884350:A:G	1.10775e-23	-2.20579	-1.01458
54884357	chr1:54884357:C:T	3.35505e-22	-7.39038e-10	0.190352
54884484	chr1:54884484:G:C	1.74383e-22	-7.39038e-10	-0.464032
54884679	chr1:54884679:A:G	3.01017e-23	-7.39038e-10	-2.2207
54884805	chr1:54884805:C:T	2.43051e-22	-7.39038e-10	-0.132015
54884834	chr1:54884834:G:A	5.98324e-23	-1.53374	-4.84864e-09
54885427	chr1:54885427:A:G	2.91393e-23	-1.60205	-0.651144
54885617	chr1:54885617:C:T	3.23511e-23	-2.14864	-4.84864e-09
54886052	chr1:54886052:G:A	3.24237e-23	-0.393122	-1.75327
54886068	chr1:54886068:G:C	4.43073e-23	-1.83414	-4.84864e-09
54886121	chr1:54886121:G:C	4.58257e-23	-1.80044	-4.84864e-09
54886137	chr1:54886137:C:A	7.85918e-23	-7.39038e-10	-1.26102
54886283	chr1:54886283:G:A	3.08689e-23	-0.359991	-1.83554
54886292	chr1:54886292:G:A	1.45427e-23	-2.02116	-0.927035
54886413	chr1:54886413:C:T	3.10066e-23	-2.19109	-4.84864e-09
54886940	chr1:54886940:G:A	4.5391e-23	-1.80997	-4.84864e-09
54887670	chr1:54887670:G:C	7.31572e-24	-1.71649	-1.91878
54887697	chr1:54887697:T:G	8.48701e-23	-2.14269	0.958524
54888520	chr1:54888520:G:A	5.6296e-23	-2.19133	0.596673
54888629	chr1:54888629:C:A	1.91519e-23	-1.41845	-1.25444
54888662	chr1:54888662:C:T	2.11867e-23	-1.40627	-1.16565
54888771	chr1:54888771:A:T	2.69855e-23	-7.39038e-10	-2.32998
54889219	chr1:54889219:A:G	2.71012e-23	-7.39038e-10	-2.32571
54889436	chr1:54889436:A:G	5.17769e-24	-1.81388	-2.16704
54889464	chr1:54889464:C:T	1.32985e-23	-1.99533	-1.04231
54889476	chr1:54889476:C:T	1.35019e-22	-7.39038e-10	-0.719869
54889544	chr1:54889544:T:TCAA	4.12312e-23	-7.39038e-10	-1.90609
54889604	chr1:54889604:C:T	1.37983e-22	-7.39038e-10	-0.698153
54890249	chr1:54890249:A:C	3.4322e-23	-7.39038e-10	-2.0895
54890288	chr1:54890288:G:T	6.63613e-22	-7.39038e-10	0.872414
54890405	chr1:54890405:T:C	1.41483e-22	-7.39038e-10	-0.673103
54890800	chr1:54890800:A:ATATT	3.44846e-23	-7.39038e-10	-2.08477
54890964	chr1:54890964:C:T	1.56044e-23	-1.98296	-0.894773
54891019	chr1:54891019:C:T	3.03174e-23	-7.39038e-10	-2.21356
54891038	chr1:54891038:A:G	1.9126e-23	-1.43562	-1.23862
54891069	chr1:54891069:C:T	6.22226e-23	-2.20745	0.712884
54891191	chr1:54891191:G:A	6.41147e-23	-7.39038e-10	-1.46461
54891992	chr1:54891992:A:C	3.42677e-24	-2.17341	-2.22025
54892224	chr1:54892224:G:A	3.30405e-23	-2.12755	-4.84864e-09
54892247	chr1:54892247:A:T	3.37762e-24	-2.16187	-2.24625
54892357	chr1:54892357:C:T	1.2321e-22	-7.39038e-10	-0.811393
54892393	chr1:54892393:C:A	2.71696e-23	-7.39038e-10	-2.32319
54892786	chr1:54892786:C:T	5.91754e-23	-2.19794	0.653156
54893012	chr1:54893012:T:C	6.82681e-23	-1.40184	-4.84864e-09
54893492	chr1:54893492:T:C	2.88768e-23	-7.39038e-10	-2.26225
54893558	chr1:54893558:A:C	1.04811e-23	-2.04364	-1.23208
54893788	chr1:54893788:T:C	1.51332e-23	-1.3777	-1.5307
54894083	chr1:54894083:G:A	6.70521e-24	-1.56645	-2.15595
54894548	chr1:54894548:G:A	1.70249e-22	-7.39038e-10	-0.488022
54894781	chr1:54894781:G:T	6.62964e-23	-7.39038e-10	-1.43115
54895206	chr1:54895206:C:A	2.71955e-23	-7.39038e-10	-2.32224
54895302	chr1:54895302:C:T	1.89805e-22	-7.39038e-10	-0.37929
54895415	chr1:54895415:G:A	2.78227e-23	-7.39038e-10	-2.29943
54895782	chr1:54895782:G:A	3.12293e-23	-7.39038e-10	-2.18393
54895812	chr1:54895812:G:T	4.64184e-23	-7.39038e-10	-1.78759
54896316	chr1:54896316:C:T	3.21437e-23	-7.39038e-10	-2.15507
54896505	chr1:54896505:G:A	2.78871e-22	-7.39038e-10	0.00546332
54897020	chr1:54897020:C:G	9.89044e-23	-7.39038e-10	-1.03113
54897137	chr1:54897137:T:C	8.287e-22	-7.39038e-10	1.09457
54897406	chr1:54897406:C:T	1.15796e-22	-7.39038e-10	-0.873454
54897663	chr1:54897663:G:A	5.21506e-24	-2.10772	-1.86601
54897893	chr1:54897893:G:A	3.20895e-23	-7.39038e-10	-2.15676
54898990	chr1:54898990:A:C	3.87649e-24	-2.00693	-2.26343
54899179	chr1:54899179:A:G	1.07535e-23	-1.67527	-1.57478
54899237	chr1:54899237:A:G	4.36936e-24	-2.18251	-1.96816
54899277	chr1:54899277:C:G	1.30022e-23	-2.16556	-0.89461
54899692	chr1:54899692:A:G	2.87556e-23	-7.39038e-10	-2.26645
54899723	chr1:54899723:T:G	2.8833e-23	-7.39038e-10	-2.26377
54899757	chr1:54899757:T:C	3.58112e-23	0.0619902	-2.10901
54899773	chr1:54899773:A:G	2.32798e-23	-0.187562	-2.29014
54899794	chr1:54899794:A:G	3.02935e-23	-7.39038e-10	-2.21435
54899948	chr1:54899948:G:A	1.08605e-23	-2.14582	-1.09434
54899952	chr1:54899952:CAT:C	3.66577e-24	-2.19336	-2.13289
54899963	chr1:54899963:A:G	3.74045e-24	-2.19412	-2.11196
54899971	chr1:54899971:A:G	4.79776e-22	-2.05424	2.60227
54900030	chr1:54900030:T:C	1.61121e-21	-7.39038e-10	1.75945
54900034	chr1:54900034:T:G	1.3026e-21	-7.39038e-10	1.54683
54900090	chr1:54900090:A:T	3.26807e-23	-7.39038e-10	-2.1385
54900185	chr1:54900185:G:A	8.92781e-23	-2.18471	1.05118
54900218	chr1:54900218:C:A	3.13478e-24	-2.1544	-2.32833
54900240	chr1:54900240:G:A	3.80296e-24	-2.16847	-2.12103
54900317	chr1:54900317:A:G	2.78439e-23	-7.39038e-10	-2.29867
54900457	chr1:54900457:T:C	5.29565e-24	-1.76145	-2.19695
54900546	chr1:54900546:A:C	9.86372e-23	-7.39038e-10	-1.03384
54900673	chr1:54900673:T:C	4.73846e-24	-1.77224	-2.29734
54900674	chr1:54900674:G:A	4.5102e-23	-7.39038e-10	-1.81636
54900765	chr1:54900765:G:C	3.17968e-23	-7.39038e-10	-2.16592
54900849	chr1:54900849:G:A	9.35032e-23	0.731616	-1.81891
54900857	chr1:54900857:G:A	3.85575e-23	-7.39038e-10	-1.97313
54900873	chr1:54900873:G:T	3.44757e-23	-7.39038e-10	-2.08503
54900911	chr1:54900911:G:A	3.84041e-24	-2.19806	-2.08165
54901002	chr1:54901002:A:G	9.49087e-23	-7.39038e-10	-1.07237
54901567	chr1:54901567:T:C	3.82478e-24	-2.19844	-2.08535
54901735	chr1:54901735:C:T	3.2537e-23	-2.14291	-4.84864e-09
54901986	chr1:54901986:C:T	9.41098e-22	-7.39038e-10	1.22176
54902009	chr1:54902009:G:A	8.88141e-22	-7.39038e-10	1.16384
54902433	chr1:54902433:T:C	5.29326e-23	-7.39038e-10	-1.65627
54902441	chr1:54902441:CAG:C	3.65686e-24	-2.21372	-2.11496
54902458	chr1:54902458:G:A	7.81926e-23	0.623354	-1.88947
54902549	chr1:54902549:G:A	1.79599e-23	-0.867754	-1.86939
54902565	chr1:54902565:G:A	8.28494e-23	-7.39038e-10	-1.20826
54902721	chr1:54902721:TC:T	2.92907e-23	-7.39038e-10	-2.24802
54902867	chr1:54902867:C:T	4.25513e-23	-7.39038e-10	-1.87458
54902895	chr1:54902895:C:T	3.87484e-24	-2.20349	-2.06729
54903078	chr1:54903078:T:A	2.75919e-23	-7.39038e-10	-2.30776
54903163	chr1:54903163:G:A	4.05231e-23	-1.92341	-4.84864e-09
54903164	chr1:54903164:G:A	4.83304e-24	-1.83984	-2.20997
54903263	chr1:54903263:G:A	1.41013e-22	-7.39038e-10	-0.676432
54903372	chr1:54903372:G:C	2.93922e-23	-7.39038e-10	-2.24456
54903460	chr1:54903460:G:A	2.88307e-23	-7.39038e-10	-2.26384
54903516	chr1:54903516:G:A	7.61404e-23	-7.39038e-10	-1.29271
54903526	chr1:54903526:G:A	9.91175e-23	-7.39038e-10	-1.02898
54903578	chr1:54903578:C:T	8.63209e-23	0.640295	-1.80751
54903972	chr1:54903972:G:A	3.57833e-24	-2.19663	-2.15376
54904501	chr1:54904501:G:A	2.12888e-23	-1.80332	-0.763785
54904838	chr1:54904838:G:T	2.99407e-23	-7.39038e-10	-2.22607
54904844	chr1:54904844:A:G	2.969e-22	-7.39038e-10	0.0681081
54905706	chr1:54905706:C:T	3.68446e-23	-7.39038e-10	-2.01858
54905737	chr1:54905737:GAT:G	8.73808e-23	-7.39038e-10	-1.15501
54905744	chr1:54905744:G:A	4.09205e-24	-2.20621	-2.01003
54905749	chr1:54905749:A:G	2.86172e-23	-7.39038e-10	-2.27128
54905842	chr1:54905842:G:A	3.20014e-23	-7.39038e-10	-2.15951
54905870	chr1:54905870:G:A	3.13342e-24	-2.20577	-2.27739
54906340	chr1:54906340:T:A	1.0784e-22	-7.39038e-10	-0.944637
54906573	chr1:54906573:AC:A	2.69829e-23	-7.39038e-10	-2.33008
54906578	chr1:54906578:G:A	3.29815e-23	-7.39038e-10	-2.12934
54906692	chr1:54906692:G:A	6.97017e-24	-2.19289	-1.49076
54907307	chr1:54907307:T:C	8.90679e-23	-7.39038e-10	-1.13589
54907425	chr1:54907425:C:A	4.58198e-24	-2.21391	-1.88924
54907436	chr1:54907436:G:A	4.4592e-23	-7.39038e-10	-1.82773
54907499	chr1:54907499:C:T	4.00484e-24	-2.11044	-2.12734
54907594	chr1:54907594:A:G	5.29456e-22	-7.39038e-10	0.646563
54907708	chr1:54907708:A:G	2.90925e-23	-7.39038e-10	-2.2548
54907710	chr1:54907710:T:A	4.91629e-23	-2.1462	0.416053
54908733	chr1:54908733:TGA:T	9.14508e-24	-1.70408	-1.70799
54908804	chr1:54908804:G:C	3.06959e-23	-7.39038e-10	-2.20116
54908865	chr1:54908865:G:A	6.11609e-24	-2.21042	-1.60394
54909062	chr1:54909062:C:T	4.52345e-22	-7.39038e-10	0.48916
54909328	chr1:54909328:C:T	1.06913e-23	-2.21344	-1.04242
54909715	chr1:54909715:G:A	9.24232e-22	-0.576237	1.77991
54909837	chr1:54909837:G:T	2.33836e-22	-7.39038e-10	-0.170665
54909917	chr1:54909917:G:A	3.56371e-24	-2.18792	-2.16657
54910238	chr1:54910238:C:T	4.00119e-22	-7.39038e-10	0.366476
54910495	chr1:54910495:G:A	3.1958e-23	-7.39038e-10	-2.16086
54910634	chr1:54910634:G:A	4.5705e-23	-7.39038e-10	-1.80308
54910763	chr1:54910763:A:G	3.17131e-24	-2.16487	-2.30627
54910958	chr1:54910958:G:A	6.52391e-24	-2.18272	-1.56709
54911044	chr1:54911044:G:A	2.32749e-22	-7.39038e-10	-0.175324
54911073	chr1:54911073:G:A	7.63046e-24	-1.26427	-2.32887
54911171	chr1:54911171:C:T	2.29286e-23	-0.417295	-2.07561
54911267	chr1:54911267:G:A	3.44816e-24	-2.21011	-2.17734
54911275	chr1:54911275:C:T	2.39377e-22	-7.39038e-10	-0.147247
54911698	chr1:54911698:G:A	4.57197e-23	-7.39038e-10	-1.80276
54911930	chr1:54911930:C:T	5.08459e-24	-2.15639	-1.84268
54912179	chr1:54912179:G:A	2.35892e-23	-2.01029	-0.454202
54912476	chr1:54912476:G:A	4.74074e-22	-7.39038e-10	0.536078
54912545	chr1:54912545:C:T	3.24621e-23	-7.39038e-10	-2.14521
54913051	chr1:54913051:G:A	3.80456e-23	-1.9865	-4.84864e-09
54913279	chr1:54913279:GT:G	3.9876e-24	-2.07377	-2.16832
54913739	chr1:54913739:G:GA	2.70546e-23	-7.39038e-10	-2.32743
54914156	chr1:54914156:C:T	1.06858e-22	-0.953786	-4.84864e-09
54914266	chr1:54914266:G:A	4.24307e-24	-2.06755	-2.11245
54914639	chr1:54914639:G:A	3.05655e-23	-7.39038e-10	-2.20541
54914907	chr1:54914907:T:C	1.32659e-22	-7.39038e-10	-0.737506
54914974	chr1:54914974:T:C	3.45019e-24	-2.10854	-2.27832
54915003	chr1:54915003:G:A	6.57837e-23	-1.43891	-4.84864e-09
54915176	chr1:54915176:A:C	2.73711e-23	-7.39038e-10	-2.3158
54915522	chr1:54915522:C:T	7.83326e-24	-1.31923	-2.24767
54915617	chr1:54915617:A:G	2.81669e-23	-7.39038e-10	-2.28714
54915728	chr1:54915728:G:A	3.37847e-24	-2.09378	-2.31408
54916065	chr1:54916065:C:T	7.62179e-23	-1.29169	-4.84864e-09
54916499	chr1:54916499:G:T	2.13483e-21	-1.76754	3.80839
54916740	chr1:54916740:G:A	7.70154e-24	-1.41432	-2.16954
54916976	chr1:54916976:C:G	2.86732e-23	-7.39038e-10	-2.26932
54916991	chr1:54916991:G:A	5.21435e-23	-7.39038e-10	-1.67129
54917095	chr1:54917095:G:A	4.58707e-23	-7.39038e-10	-1.79946
54917675	chr1:54917675:A:G	7.26787e-22	-2.07554	3.03888
54917776	chr1:54917776:A:G	3.04764e-23	-2.20833	-4.84864e-09
54917791	chr1:54917791:A:G	7.34819e-22	-2.08335	3.05769
54917835	chr1:54917835:A:C	4.29205e-23	-7.39038e-10	-1.86594
54918006	chr1:54918006:TG:T	2.69919e-23	-7.39038e-10	-2.32975
54918211	chr1:54918211:T:C	1.11229e-23	-1.02461	-2.19168
54918275	chr1:54918275:C:T	2.85288e-23	-7.39038e-10	-2.27437
54918379	chr1:54918379:G:GA	1.14399e-23	-0.984948	-2.20323
54918758	chr1:54918758:C:T	3.2323e-24	-2.1278	-2.32429
54918867	chr1:54918867:T:A	1.32618e-22	-0.920941	0.183125
54918898	chr1:54918898:G:A	2.73341e-23	-7.39038e-10	-2.31715
54918928	chr1:54918928:C:T	2.65005e-22	-7.39038e-10	-0.0455362
54918963	chr1:54918963:C:T	3.79563e-23	-7.39038e-10	-1.98885
54918995	chr1:54918995:T:C	4.10617e-23	-7.39038e-10	-1.91021
54919168	chr1:54919168:C:T	7.55618e-23	-2.09861	0.798279
54919172	chr1:54919172:C:T	5.56492e-23	-7.39038e-10	-1.60622
54919187	chr1:54919187:A:G	1.88471e-22	-7.39038e-10	-0.386343
54919223	chr1:54919223:G:A	4.59128e-23	-1.79854	-4.84864e-09
54919318	chr1:54919318:C:T	5.44749e-23	-7.39038e-10	-1.62755
54919913	chr1:54919913:C:T	1.22852e-23	-2.15647	-0.960416
54920008	chr1:54920008:C:T	2.73645e-23	-7.39038e-10	-2.31604
54920054	chr1:54920054:T:C	4.69644e-24	-1.75504	-2.32344
54920494	chr1:54920494:C:T	4.97158e-24	-2.2134	-1.80814
54921366	chr1:54921366:T:G	7.07397e-24	-1.64344	-2.02542
54921452	chr1:54921452:C:T	4.93913e-24	-2.00276	-2.02533
54921513	chr1:54921513:T:G	6.7524e-23	-7.39038e-10	-1.4128
54921689	chr1:54921689:C:T	4.91113e-24	-2.00296	-2.03082
54922092	chr1:54922092:T:G	8.73398e-23	-1.15548	-4.84864e-09
54922633	chr1:54922633:G:C	1.01011e-23	-1.0929	-2.21974
54922704	chr1:54922704:G:T	9.62112e-24	-1.14668	-2.21464
54922711	chr1:54922711:T:C	8.26343e-24	-2.10334	-1.41011
54922807	chr1:54922807:G:A	8.95085e-24	-2.02089	-1.41264
54923024	chr1:54923024:C:G	3.89507e-23	-7.39038e-10	-1.96299
54923025	chr1:54923025:C:T	1.28181e-23	-2.02007	-1.05435
54923035	chr1:54923035:C:T	2.77185e-22	-0.000601582	-4.84864e-09
54923059	chr1:54923059:C:T	1.42318e-21	-7.39038e-10	1.63536
54923617	chr1:54923617:G:A	3.25375e-23	-7.39038e-10	-2.14289
54923674	chr1:54923674:G:A	2.86452e-23	-7.39038e-10	-2.2703
54923743	chr1:54923743:G:A	2.74881e-23	-7.39038e-10	-2.31153
54923804	chr1:54923804:C:T	1.43522e-23	-0.647969	-2.31342
54923825	chr1:54923825:T:C	4.01261e-23	-7.39038e-10	-1.93326
54923835	chr1:54923835:A:G	1.36623e-23	-0.687907	-2.32274
54923836	chr1:54923836:AAAAG:A	1.37527e-23	-0.687331	-2.31672
54923875	chr1:54923875:T:C	9.76552e-24	-1.17792	-2.16851
54924256	chr1:54924256:C:T	2.83431e-23	-7.39038e-10	-2.2809
54924357	chr1:54924357:C:T	4.88963e-21	-7.39038e-10	2.86959
54924497	chr1:54924497:G:A	1.05641e-23	-1.52017	-1.74766
54924694	chr1:54924694:C:T	1.78064e-23	-0.42429	-2.32144
54924996	chr1:54924996:T:C	2.00486e-23	-0.388134	-2.23899
54925325	chr1:54925325:CAA:C	2.87344e-23	-7.39038e-10	-2.26719
54925409	chr1:54925409:C:G	2.22282e-23	-1.31491	-1.20901
54925585	chr1:54925585:C:T	3.00976e-23	-7.39038e-10	-2.22084
54925595	chr1:54925595:T:C	3.78201e-23	-1.60597	-0.386476
54925615	chr1:54925615:C:T	7.96632e-23	-1.24748	-4.84864e-09
54926709	chr1:54926709:GAGAGAC:G	9.4975e-23	-1.37682	0.305149
54926887	chr1:54926887:G:C	3.45548e-23	-7.39038e-10	-2.08274
54927017	chr1:54927017:C:T	6.87345e-23	-1.37129	-0.0237458
54927748	chr1:54927748:G:A	2.91285e-23	-7.39038e-10	-2.25357
54927778	chr1:54927778:T:A	2.86905e-23	-7.39038e-10	-2.26872
54928288	chr1:54928288:A:G	3.06292e-23	-7.39038e-10	-2.20333
54928426	chr1:54928426:G:A	6.67225e-24	-2.21069	-1.51664
54929144	chr1:54929144:G:C	4.21933e-23	-1.88302	-4.84864e-09
54929384	chr1:54929384:A:G	9.81739e-24	-1.01258	-2.32855
54929419	chr1:54929419:T:C	9.52135e-24	-2.08412	-1.28763
54929516	chr1:54929516:C:T	1.02543e-23	-0.992256	-2.30533
54929730	chr1:54929730:A:T	6.33498e-24	-2.20594	-1.57326
54930171	chr1:54930171:T:C	1.23083e-23	-0.898866	-2.21615
54930246	chr1:54930246:C:G	2.94217e-23	-7.39038e-10	-2.24355
54930349	chr1:54930349:C:G	2.85694e-23	-7.39038e-10	-2.27295
54930426	chr1:54930426:A:G	3.10298e-23	-7.39038e-10	-2.19034
54930536	chr1:54930536:A:G	1.96255e-23	-1.23219	-1.41626
54930674	chr1:54930674:T:C	1.55768e-22	-7.39038e-10	-0.576917
54930702	chr1:54930702:A:C	2.77953e-23	-7.39038e-10	-2.30042
54931029	chr1:54931029:G:T	1.19538e-23	-0.898563	-2.24567
54931056	chr1:54931056:G:A	1.1708e-21	-2.09761	3.53776
54931231	chr1:54931231:A:G	5.80356e-23	-7.39038e-10	-1.56423
54931254	chr1:54931254:A:G	1.32224e-23	-0.856002	-2.18738
54931337	chr1:54931337:T:C	1.25322e-23	-0.883447	-2.21354
54931371	chr1:54931371:C:A	3.64777e-23	-7.39038e-10	-2.02858
54931396	chr1:54931396:G:C	9.145e-24	-1.09586	-2.31622
54931578	chr1:54931578:G:A	3.04946e-23	-2.20773	-4.84864e-09
54931733	chr1:54931733:T:C	1.29153e-23	-0.850283	-2.21659
54931844	chr1:54931844:TGC:T	3.06817e-23	-7.39038e-10	-2.20162
54931848	chr1:54931848:A:AAT	3.12385e-23	-7.39038e-10	-2.18363
54931943	chr1:54931943:G:A	8.38839e-23	-2.09326	0.897403
54931990	chr1:54931990:C:T	1.2526e-23	-1.59104	-1.50643
54932061	chr1:54932061:A:G	1.2681e-23	-0.869571	-2.21561
54932583	chr1:54932583:G:T	1.24482e-23	-0.893807	-2.2099
54932604	chr1:54932604:C:T	9.88637e-24	-1.0117	-2.32243
54932721	chr1:54932721:G:A	3.24444e-23	-7.39038e-10	-2.14576
54932863	chr1:54932863:A:T	2.23702e-22	-7.39038e-10	-0.214972
54933037	chr1:54933037:C:G	1.17683e-23	-0.945477	-2.2144
54933259	chr1:54933259:G:A	8.04009e-24	-1.2428	-2.29804
54933449	chr1:54933449:A:G	1.2383e-23	-0.891971	-2.21699
54933614	chr1:54933614:C:T	1.24468e-23	-0.895029	-2.2088
54933618	chr1:54933618:T:C	1.29017e-23	-0.873705	-2.19422
54933749	chr1:54933749:C:A	5.66127e-22	-7.39038e-10	0.713533
54934275	chr1:54934275:A:C	1.28032e-23	-0.858485	-2.2171
54934589	chr1:54934589:A:G	8.221e-22	-2.08715	3.17373
54934955	chr1:54934955:A:G	1.19639e-23	-0.964864	-2.17853
54935014	chr1:54935014:T:C	1.23645e-23	-0.900221	-2.21024
54935253	chr1:54935253:T:C	1.24827e-23	-0.902648	-2.19829
54935303	chr1:54935303:G:A	2.26275e-22	-0.203536	-4.84864e-09
54935497	chr1:54935497:G:A	1.18483e-23	-0.938115	-2.21499
54935654	chr1:54935654:T:C	8.8462e-23	-1.14271	-4.84864e-09
54935755	chr1:54935755:A:T	1.29728e-23	-0.871768	-2.19066
54935840	chr1:54935840:T:C	1.21353e-23	-0.912549	-2.21662
54935897	chr1:54935897:G:A	1.54542e-23	-0.826602	-2.0608
54936394	chr1:54936394:C:T	5.18427e-24	-1.69015	-2.28951
54936721	chr1:54936721:C:T	2.7668e-23	-7.39038e-10	-2.30501
54936768	chr1:54936768:C:T	3.35185e-24	-2.1408	-2.27498
54937070	chr1:54937070:T:C	7.34684e-24	-1.33324	-2.29778
54937095	chr1:54937095:A:G	7.09295e-24	-1.36716	-2.29902
54937247	chr1:54937247:C:T	1.13623e-22	-1.68301	0.79061
54937355	chr1:54937355:T:C	5.1003e-23	-7.39038e-10	-1.6934
54937738	chr1:54937738:T:C	1.27763e-22	-1.72996	0.954849
54937829	chr1:54937829:T:G	2.00223e-23	-1.21217	-1.41626
54937895	chr1:54937895:A:G	9.20433e-22	-2.09524	3.2948
54938427	chr1:54938427:A:T	1.47825e-22	-0.629258	-4.84864e-09
54938772	chr1:54938772:T:TTGTGACTTA	2.96169e-21	-7.39038e-10	2.36823
54939008	chr1:54939008:G:A	1.00636e-21	-7.39038e-10	1.28881
54939859	chr1:54939859:A:G	2.36714e-23	-2.16153	-0.299493
54939901	chr1:54939901:T:C	2.80178e-23	-7.39038e-10	-2.29244
54940177	chr1:54940177:G:T	4.34606e-22	-1.87995	2.3291
54940531	chr1:54940531:A:G	2.99176e-23	-0.0319537	-2.19488
54941011	chr1:54941011:A:G	3.0761e-23	-7.39038e-10	-2.19904
54941014	chr1:54941014:G:C	8.82443e-24	-1.62567	-1.8221
54941032	chr1:54941032:T:C	3.90206e-23	-7.39038e-10	-1.9612
54941201	chr1:54941201:G:A	1.5005e-22	-7.39038e-10	-0.61432
54941527	chr1:54941527:A:G	6.54502e-22	1.34534	-0.48675
54941621	chr1:54941621:C:A	4.88369e-24	-1.86421	-2.17518
54941767	chr1:54941767:G:A	1.5338e-22	-7.39038e-10	-0.592369
54941846	chr1:54941846:G:C	7.90393e-23	-7.39038e-10	-1.25534
54942149	chr1:54942149:T:C	1.74486e-22	1.38572	-1.84916
54942483	chr1:54942483:C:T	2.40971e-23	-0.752732	-1.69046
54942711	chr1:54942711:A:G	5.50866e-23	-1.61638	-4.84864e-09
54942975	chr1:54942975:A:T	1.70321e-22	-7.39038e-10	-0.487599
54943451	chr1:54943451:C:T	2.04684e-22	1.5278	-1.83162
54943521	chr1:54943521:C:A	2.0734e-22	1.52693	-1.81786
54943728	chr1:54943728:C:T	9.63824e-24	-1.49535	-1.8642
54944268	chr1:54944268:TC:T	3.46795e-23	-2.07914	-4.84864e-09
54944402	chr1:54944402:A:G	7.499e-23	-7.39038e-10	-1.30793
54944423	chr1:54944423:G:A	2.7094e-23	-7.39038e-10	-2.32597
54944442	chr1:54944442:A:G	2.71249e-23	-7.39038e-10	-2.32483
54944700	chr1:54944700:T:C	5.49524e-23	-7.39038e-10	-1.61882
54944941	chr1:54944941:TCTGGCACAAAGTAGGTA:T	8.25088e-23	-1.89815	0.685773
54944990	chr1:54944990:G:A	6.14146e-24	-1.58183	-2.22839
54945186	chr1:54945186:T:C	4.43929e-23	-7.39038e-10	-1.83221
54945206	chr1:54945206:C:T	5.4676e-22	-2.05063	2.72936
54945215	chr1:54945215:C:T	4.90836e-24	-1.79015	-2.24419
54945287	chr1:54945287:C:A	6.10566e-23	-7.39038e-10	-1.51348
54945465	chr1:54945465:C:T	3.11133e-23	-2.18765	-4.84864e-09
54945823	chr1:54945823:T:C	2.76753e-23	-7.39038e-10	-2.30475
54945932	chr1:54945932:G:T	3.46008e-23	-7.39038e-10	-2.08141
54946023	chr1:54946023:G:A	2.98447e-23	-7.39038e-10	-2.22928
54946118	chr1:54946118:G:A	3.57393e-23	-7.39038e-10	-2.04904
54946158	chr1:54946158:G:GTGTGAACATGCTGTGTGTT	2.98447e-23	-7.39038e-10	-2.22928
54946350	chr1:54946350:C:T	2.9388e-23	-7.39038e-10	-2.2447
54946487	chr1:54946487:A:G	3.01472e-23	-7.39038e-10	-2.21919
54946492	chr1:54946492:G:C	3.00849e-23	-7.39038e-10	-2.22126
54946604	chr1:54946604:T:C	3.00361e-23	-7.39038e-10	-2.22289
54946931	chr1:54946931:C:T	4.05703e-23	-1.84964	-0.0726084
54946996	chr1:54946996:G:A	4.23051e-24	-1.98416	-2.1988
54947007	chr1:54947007:C:T	2.89773e-23	-7.39038e-10	-2.25877
54947042	chr1:54947042:G:A	2.86762e-23	-7.39038e-10	-2.26922
54947266	chr1:54947266:T:C	5.48742e-24	-1.72486	-2.19797
54947427	chr1:54947427:C:T	3.0633e-23	-7.39038e-10	-2.20321
54947548	chr1:54947548:T:C	4.82105e-23	-1.77818	0.0284756
54947688	chr1:54947688:A:C	3.76812e-23	-0.953518	-1.04261
54947760	chr1:54947760:G:T	3.0215e-23	-7.39038e-10	-2.21695
54947761	chr1:54947761:C:T	3.0215e-23	-7.39038e-10	-2.21695
54947838	chr1:54947838:G:A	6.22724e-23	-7.39038e-10	-1.49377
54947904	chr1:54947904:A:G	3.62884e-23	-7.39038e-10	-2.03379
54947935	chr1:54947935:G:C	3.24361e-23	-2.14601	-4.84864e-09
54948009	chr1:54948009:C:T	3.03577e-23	-7.39038e-10	-2.21224
54948017	chr1:54948017:A:G	3.0055e-23	-7.39038e-10	-2.22226
54948022	chr1:54948022:C:T	3.99618e-22	-7.39038e-10	0.365224
54948244	chr1:54948244:TA:T	3.09358e-23	-7.39038e-10	-2.19337
54948429	chr1:54948429:G:A	3.07962e-23	-7.39038e-10	-2.1979
54948437	chr1:54948437:C:A	3.07962e-23	-7.39038e-10	-2.1979
54948600	chr1:54948600:G:A	8.48873e-24	-1.44524	-2.0413
54948667	chr1:54948667:G:A	3.03995e-23	-7.39038e-10	-2.21086
54948925	chr1:54948925:C:T	3.01263e-23	-7.39038e-10	-2.21989
54948945	chr1:54948945:C:T	3.08206e-23	-7.39038e-10	-2.1971
54949005	chr1:54949005:T:C	3.08054e-23	-7.39038e-10	-2.1976
54949300	chr1:54949300:C:G	3.07962e-23	-7.39038e-10	-2.1979
54949469	chr1:54949469:G:T	1.06609e-22	-7.39038e-10	-0.956114
54949590	chr1:54949590:G:A	3.07962e-23	-7.39038e-10	-2.1979
54950367	chr1:54950367:G:T	2.88521e-23	-7.39038e-10	-2.2631
54950562	chr1:54950562:A:G	4.95671e-22	-2.10658	2.68721
54950581	chr1:54950581:C:T	1.918e-20	-7.39038e-10	4.23634
54950732	chr1:54950732:C:T	3.79027e-21	-1.69217	4.30707
54950771	chr1:54950771:A:T	3.10112e-23	0.124629	-2.31557
54950799	chr1:54950799:A:AT	1.9936e-23	-1.35178	-1.28098
54951102	chr1:54951102:C:T	5.79006e-24	-1.74238	-2.12677
54951259	chr1:54951259:G:A	7.5964e-24	-1.49773	-2.09988
54951280	chr1:54951280:C:A	8.09705e-24	-1.44482	-2.08897
54951301	chr1:54951301:G:A	7.9628e-24	-1.34224	-2.20826
54951351	chr1:54951351:G:A	7.58089e-24	-1.48465	-2.11501
54951420	chr1:54951420:T:C	4.75063e-23	-7.39038e-10	-1.76442
54951464	chr1:54951464:G:A	2.34661e-21	-7.39038e-10	2.13544
54951546	chr1:54951546:C:A	1.6716e-22	-7.39038e-10	-0.506332
54951697	chr1:54951697:T:C	1.28031e-22	-1.01303	0.240018
54951922	chr1:54951922:T:G	5.91213e-24	-1.87003	-1.97825
54952003	chr1:54952003:C:T	2.73437e-23	-7.39038e-10	-2.3168
54952315	chr1:54952315:C:T	5.17073e-24	-1.8876	-2.09467
54952405	chr1:54952405:G:C	1.01161e-22	-1.00857	-4.84864e-09
54952590	chr1:54952590:A:G	6.3932e-24	-1.52404	-2.24601
54952605	chr1:54952605:C:A	6.02249e-24	-1.56713	-2.26266
54952920	chr1:54952920:T:C	6.28112e-22	-7.39038e-10	0.817433
54953065	chr1:54953065:C:T	3.97066e-23	-7.39038e-10	-1.94377
54953303	chr1:54953303:C:T	9.85047e-23	-1.53159	0.496405
54953540	chr1:54953540:G:A	2.70486e-23	-7.39038e-10	-2.32765
54953675	chr1:54953675:AAGT:A	2.73612e-23	-7.39038e-10	-2.31616
54954182	chr1:54954182:C:T	4.12364e-24	-2.0409	-2.16765
54954447	chr1:54954447:G:A	2.62401e-22	-0.0554121	-4.84864e-09
54954450	chr1:54954450:G:A	5.0513e-24	-2.01798	-1.98766
54954458	chr1:54954458:A:T	4.55033e-21	-7.39038e-10	2.79767
54954478	chr1:54954478:A:G	3.67981e-23	-7.39038e-10	-2.01984
54954645	chr1:54954645:GGCAA:G	2.73263e-23	-7.39038e-10	-2.31744
54954664	chr1:54954664:T:C	1.39636e-23	-1.56721	-1.42163
54954679	chr1:54954679:C:T	2.78116e-23	-7.39038e-10	-2.29983
54954733	chr1:54954733:A:G	3.31138e-23	-7.39038e-10	-2.12534
54954958	chr1:54954958:G:A	2.7851e-21	-7.39038e-10	2.30675
54955256	chr1:54955256:A:C	5.19394e-23	-1.67833	0.00312015
54955263	chr1:54955263:C:T	4.54503e-21	-7.39038e-10	2.7965
54955772	chr1:54955772:C:G	1.10972e-22	-1.62603	0.710028
54956069	chr1:54956069:A:T	6.96051e-24	-1.49502	-2.19001
54956581	chr1:54956581:C:T	8.29945e-24	-1.4998	-2.0093
54956606	chr1:54956606:G:T	4.20676e-21	-7.39038e-10	2.71916
54956709	chr1:54956709:C:T	3.24835e-23	-7.39038e-10	-2.14455
54956798	chr1:54956798:T:A	3.1451e-23	-7.39038e-10	-2.17685
54956862	chr1:54956862:G:A	3.47288e-21	-7.39038e-10	2.52745
54957018	chr1:54957018:T:C	4.46793e-21	-7.39038e-10	2.77939
54957366	chr1:54957366:ATATATATTTG:A	1.2905e-20	-7.39038e-10	3.84009
54957473	chr1:54957473:G:A	3.11879e-23	-7.39038e-10	-2.18526
54957509	chr1:54957509:T:A	2.99374e-23	-7.39038e-10	-2.22618
54957560	chr1:54957560:A:T	2.29235e-23	-0.184939	-2.30818
54957578	chr1:54957578:G:C	2.74946e-23	-7.39038e-10	-2.3113
54957735	chr1:54957735:T:A	3.11482e-23	-7.39038e-10	-2.18653
54957787	chr1:54957787:C:T	2.73207e-23	-7.39038e-10	-2.31764
54957992	chr1:54957992:G:T	7.23124e-21	-7.39038e-10	3.26088
54958050	chr1:54958050:A:G	3.29375e-23	-2.13067	-4.84864e-09
54958117	chr1:54958117:A:G	1.45414e-22	-1.57492	0.929221
54958358	chr1:54958358:T:C	3.14601e-23	-7.39038e-10	-2.17657
54958365	chr1:54958365:C:T	3.2107e-23	-7.39038e-10	-2.15621
54958451	chr1:54958451:A:G	2.76198e-23	-7.39038e-10	-2.30675
54958585	chr1:54958585:A:G	6.76251e-24	-1.44203	-2.27187
54958676	chr1:54958676:T:G	3.3591e-23	-1.63178	-0.479252
54958682	chr1:54958682:C:T	1.22325e-22	-7.39038e-10	-0.818601
54958926	chr1:54958926:C:T	1.0513e-22	-1.61838	0.648289
54958940	chr1:54958940:T:C	9.27453e-24	-1.98622	-1.4118
54959012	chr1:54959012:G:A	3.11324e-23	-7.39038e-10	-2.18704
54959306	chr1:54959306:A:G	3.1343e-23	-7.39038e-10	-2.18029
54959649	chr1:54959649:A:G	3.11196e-23	-7.39038e-10	-2.18745
54959803	chr1:54959803:G:A	9.07776e-24	-1.5201	-1.89935
54959832	chr1:54959832:G:C	7.28104e-23	-7.39038e-10	-1.33743
54960228	chr1:54960228:C:T	8.8981e-24	-1.52151	-1.91794
54960515	chr1:54960515:TTAA:T	9.11675e-24	-1.50139	-1.91378
54960704	chr1:54960704:T:A	3.4179e-23	-1.59555	-0.498124
54960727	chr1:54960727:T:G	2.73188e-23	-7.39038e-10	-2.31771
54960768	chr1:54960768:G:A	3.65627e-23	-1.57106	-0.455197
54960846	chr1:54960846:A:G	4.44557e-21	-7.39038e-10	2.77438
54960901	chr1:54960901:G:C	2.73501e-23	-7.39038e-10	-2.31657
54960907	chr1:54960907:A:G	4.21275e-21	-7.39038e-10	2.72058
54960952	chr1:54960952:GGTGT:G	2.72962e-23	-7.39038e-10	-2.31854
54960962	chr1:54960962:G:A	3.21353e-23	-7.39038e-10	-2.15533
54961164	chr1:54961164:A:G	9.93483e-24	-1.50427	-1.82497
54961573	chr1:54961573:G:A	2.31382e-23	-0.153841	-2.32996
54961643	chr1:54961643:T:G	4.2425e-23	-1.87755	-4.84864e-09
54961645	chr1:54961645:C:T	2.08875e-23	-0.286357	-2.29978
54961646	chr1:54961646:G:A	2.71871e-23	-7.39038e-10	-2.32254
54961988	chr1:54961988:T:A	6.43515e-24	-1.57161	-2.1919
54962160	chr1:54962160:C:T	1.03054e-23	-2.05911	-1.23352
54962180	chr1:54962180:A:G	3.16912e-23	-2.16925	-4.84864e-09
54962238	chr1:54962238:T:G	3.32405e-23	-1.6046	-0.516913
54962555	chr1:54962555:C:T	4.34071e-21	-7.39038e-10	2.75051
54962630	chr1:54962630:G:A	1.28818e-22	-0.766886	-4.84864e-09
54962631	chr1:54962631:C:A	1.39533e-23	-2.02738	-0.962191
54962698	chr1:54962698:GA:G	4.90998e-23	-7.39038e-10	-1.73143
54962723	chr1:54962723:A:G	2.72882e-23	-7.39038e-10	-2.31883
54962733	chr1:54962733:T:C	4.52675e-21	-7.39038e-10	2.79247
54962861	chr1:54962861:C:A	2.15641e-23	-0.256603	-2.29765
54962901	chr1:54962901:T:C	8.66265e-24	-1.51464	-1.95162
54962950	chr1:54962950:G:A	3.07905e-23	-7.39038e-10	-2.19808
54963201	chr1:54963201:T:A	2.74537e-23	-7.39038e-10	-2.31278
54963245	chr1:54963245:C:T	2.72882e-23	-7.39038e-10	-2.31883
54963331	chr1:54963331:C:A	4.33755e-21	-7.39038e-10	2.74978
54963462	chr1:54963462:C:T	6.22187e-24	-1.60429	-2.19293
54963524	chr1:54963524:C:T	6.00621e-23	-7.39038e-10	-1.52991
54963544	chr1:54963544:C:T	3.23458e-23	-7.39038e-10	-2.1488
54963552	chr1:54963552:T:C	1.39179e-21	-2.20793	3.82099
54963632	chr1:54963632:G:A	9.31973e-23	-1.09057	-4.84864e-09
54963904	chr1:54963904:C:T	1.98849e-23	-0.331094	-2.30423
54964021	chr1:54964021:AATC:A	4.45374e-23	-7.39038e-10	-1.82896
54964115	chr1:54964115:A:G	8.26638e-24	-1.54028	-1.97281
54964203	chr1:54964203:C:T	8.76417e-23	-7.39038e-10	-1.15203
54964698	chr1:54964698:G:T	1.8346e-23	-0.417029	-2.29885
54964715	chr1:54964715:T:C	1.93991e-23	-0.381766	-2.27829
54964720	chr1:54964720:A:G	1.92312e-23	-0.389668	-2.27909
54964961	chr1:54964961:G:A	6.0038e-22	-2.214	2.98627
54965330	chr1:54965330:G:A	1.07239e-21	-2.21393	3.56629
54965343	chr1:54965343:G:A	9.66902e-24	-1.42398	-1.93238
54965377	chr1:54965377:A:G	1.3051e-22	-1.75896	1.00512
54965399	chr1:54965399:G:A	1.02967e-23	-1.36108	-1.93238
54965613	chr1:54965613:A:G	1.73577e-22	-1.78051	1.31185
54965821	chr1:54965821:T:C	8.46377e-24	-1.40298	-2.08651
54966077	chr1:54966077:C:G	1.01319e-23	-1.44047	-1.86913
54966260	chr1:54966260:T:C	1.02576e-23	-2.12248	-1.17479
54966452	chr1:54966452:A:T	1.94902e-23	-0.386168	-2.26921
54967011	chr1:54967011:T:A	9.14926e-24	-2.20493	-1.20668
54967035	chr1:54967035:A:G	2.90049e-23	-7.39038e-10	-2.25782
54967125	chr1:54967125:A:G	2.30821e-23	-0.270419	-2.21581
54967155	chr1:54967155:C:T	3.41544e-23	-1.01817	-1.07622
54967484	chr1:54967484:C:G	8.7459e-24	-2.19972	-1.25698
54967627	chr1:54967627:T:C	1.08676e-22	-1.86888	0.931972
54967686	chr1:54967686:C:T	8.67095e-23	-7.39038e-10	-1.16272
54967857	chr1:54967857:C:T	1.76799e-23	-1.06644	-1.68642
54968170	chr1:54968170:G:A	1.27447e-23	-0.788535	-2.29164
54968305	chr1:54968305:G:A	1.32731e-23	-1.04962	-1.98993
54968330	chr1:54968330:G:A	1.80863e-23	-0.431392	-2.29874
54968442	chr1:54968442:G:A	1.09621e-22	-7.39038e-10	-0.928255
54968543	chr1:54968543:C:T	2.23703e-23	-0.243847	-2.2737
54968834	chr1:54968834:C:T	2.34091e-23	-0.195794	-2.27637
54968841	chr1:54968841:A:G	1.579e-23	-2.16408	-0.70183
54968860	chr1:54968860:G:A	1.00283e-23	-2.19251	-1.12736
54968975	chr1:54968975:G:A	1.37374e-23	-2.16963	-0.835537
54969070	chr1:54969070:G:T	1.5733e-23	-2.15396	-0.71556
54969258	chr1:54969258:G:T	1.2251e-23	-1.13321	-1.98647
54969912	chr1:54969912:C:T	3.45752e-23	-7.39038e-10	-2.08215
54969913	chr1:54969913:A:G	3.77974e-24	-1.96806	-2.32757
54970298	chr1:54970298:A:G	1.12207e-22	-1.36933	0.464388
54970388	chr1:54970388:A:G	1.71055e-22	-1.97359	1.49029
54970400	chr1:54970400:A:G	2.83251e-23	-7.39038e-10	-2.28154
54970820	chr1:54970820:C:T	8.56469e-23	-1.5421	0.367045
54971117	chr1:54971117:T:C	6.22801e-22	-2.16423	2.97318
54971431	chr1:54971431:A:G	5.49034e-22	-2.19107	2.87395
54971451	chr1:54971451:G:A	1.42269e-23	-1.47093	-1.49922
54971839	chr1:54971839:C:T	6.33506e-21	-7.39038e-10	3.12857
54972342	chr1:54972342:G:A	2.70378e-23	-7.39038e-10	-2.32805
54972918	chr1:54972918:A:G	2.93658e-23	-7.39038e-10	-2.24546
54973252	chr1:54973252:C:T	4.1764e-22	-2.12157	2.5309
54974283	chr1:54974283:T:C	5.50149e-24	-2.0562	-1.86407
54974607	chr1:54974607:G:A	6.84504e-21	-7.39038e-10	3.20599
54974966	chr1:54974966:C:T	1.74118e-23	-0.514685	-2.25345
54975149	chr1:54975149:C:T	3.33014e-23	-1.131	-0.98869
54975194	chr1:54975194:C:T	6.93759e-23	-1.5808	0.195049
54975367	chr1:54975367:T:C	1.74784e-23	-1.60877	-1.15556
54975426	chr1:54975426:T:A	2.83537e-23	-7.39038e-10	-2.28053
54975432	chr1:54975432:C:G	1.73979e-23	-1.68938	-1.07956
54975518	chr1:54975518:A:G	4.39995e-23	-7.39038e-10	-1.84111
54975743	chr1:54975743:T:C	5.45292e-23	-7.39038e-10	-1.62655
54976459	chr1:54976459:C:T	8.61687e-24	-2.01119	-1.46037
54976684	chr1:54976684:A:G	2.33764e-23	-1.26348	-1.21008
54976778	chr1:54976778:A:C	5.92307e-23	-1.54385	-4.84864e-09
54977186	chr1:54977186:C:T	2.72864e-23	-7.39038e-10	-2.3189
54977192	chr1:54977192:C:T	2.71746e-23	-7.39038e-10	-2.323
54977331	chr1:54977331:C:T	3.65256e-23	-7.39038e-10	-2.02727
54977572	chr1:54977572:C:A	4.63753e-23	-7.39038e-10	-1.78852
54977846	chr1:54977846:C:A	4.04459e-23	-1.71897	-0.206351
54978470	chr1:54978470:A:G	3.44104e-23	-7.39038e-10	-2.08693
54978577	chr1:54978577:G:A	4.1612e-23	-7.39038e-10	-1.8969
54978614	chr1:54978614:G:A	4.67009e-23	-7.39038e-10	-1.78152
54979450	chr1:54979450:G:A	1.69667e-23	-2.03608	-0.757955
54979613	chr1:54979613:C:T	1.30498e-23	-2.00273	-1.05379
54979822	chr1:54979822:G:C	8.1547e-23	-7.39038e-10	-1.22411
54980444	chr1:54980444:A:C	3.09458e-23	-7.39038e-10	-2.19305
54980700	chr1:54980700:C:A	5.83629e-24	-1.80199	-2.0592
54980811	chr1:54980811:G:T	5.32453e-23	-7.39038e-10	-1.65038
54980991	chr1:54980991:G:C	5.83147e-24	-1.79841	-2.06361
54980998	chr1:54980998:C:T	5.77206e-24	-1.8112	-2.06106
54981297	chr1:54981297:C:T	1.4401e-18	-7.39038e-10	8.55494
54981312	chr1:54981312:C:A	4.4197e-23	-7.39038e-10	-1.83663
54981435	chr1:54981435:T:A	4.49368e-23	-7.39038e-10	-1.82003
54981476	chr1:54981476:G:A	4.25016e-23	-7.39038e-10	-1.87574
54981597	chr1:54981597:A:G	6.1601e-24	-1.76345	-2.04374
54981711	chr1:54981711:G:A	2.87263e-16	-7.39038e-10	13.8506
54981958	chr1:54981958:G:A	2.96708e-23	-7.39038e-10	-2.23512
54982031	chr1:54982031:G:T	1.43133e-22	-1.54983	0.888316
54982293	chr1:54982293:A:G	6.33611e-24	-1.90708	-1.87194
54982300	chr1:54982300:G:C	2.69955e-23	-7.39038e-10	-2.32962
54982305	chr1:54982305:A:G	6.23716e-24	-1.75484	-2.03992
54982380	chr1:54982380:G:C	5.2112e-24	-1.87349	-2.10098
54982741	chr1:54982741:C:T	1.36587e-23	-1.54659	-1.46432
54983169	chr1:54983169:A:G	5.09918e-24	-1.66904	-2.32717
54983600	chr1:54983600:C:T	4.4885e-24	-1.98248	-2.14129
54983644	chr1:54983644:A:C	4.64351e-24	-1.9491	-2.14072
54984012	chr1:54984012:C:T	3.23162e-23	-7.39038e-10	-2.14972
54984190	chr1:54984190:A:G	4.25481e-24	-1.97057	-2.20666
54984482	chr1:54984482:A:C	4.5852e-24	-1.90421	-2.19825
54984548	chr1:54984548:G:A	4.32467e-24	-1.93044	-2.23051
54984630	chr1:54984630:G:A	3.10902e-23	-7.39038e-10	-2.18839
54984652	chr1:54984652:G:A	3.17728e-23	-7.39038e-10	-2.16668
54984963	chr1:54984963:C:T	3.52662e-23	-2.06236	-4.84864e-09
54985389	chr1:54985389:G:A	4.18825e-24	-1.95708	-2.23592
54985462	chr1:54985462:C:T	6.76635e-23	-7.39038e-10	-1.41074
54985719	chr1:54985719:C:T	3.18359e-23	-7.39038e-10	-2.16469
54985746	chr1:54985746:G:A	3.15927e-23	-7.39038e-10	-2.17236
54985768	chr1:54985768:TC:T	1.18214e-23	-1.98537	-1.17
54985775	chr1:54985775:T:G	3.27694e-23	-7.39038e-10	-2.13579
54985810	chr1:54985810:C:T	4.16394e-24	-1.87237	-2.32645
54985891	chr1:54985891:C:T	4.12282e-24	-1.88113	-2.32761
54985896	chr1:54985896:A:T	3.19689e-23	-7.39038e-10	-2.16052
54986199	chr1:54986199:G:A	3.21044e-23	-2.15629	-4.84864e-09
54986363	chr1:54986363:A:G	3.22967e-23	-7.39038e-10	-2.15032
54986457	chr1:54986457:C:T	2.69848e-23	-7.39038e-10	-2.33001
54987145	chr1:54987145:G:T	2.12189e-22	-7.39038e-10	-0.267807
54987718	chr1:54987718:A:G	3.64956e-23	-7.39038e-10	-2.0281
54987755	chr1:54987755:G:A	7.93381e-23	-7.39038e-10	-1.25157
54987883	chr1:54987883:G:A	2.98775e-23	-7.39038e-10	-2.22818
54988183	chr1:54988183:T:C	3.39909e-24	-2.21398	-2.1878
54988387	chr1:54988387:T:C	5.35255e-23	-7.39038e-10	-1.64513
54989186	chr1:54989186:A:C	3.30148e-23	-7.39038e-10	-2.12833
54989471	chr1:54989471:A:G	4.04214e-24	-1.93313	-2.29539
54989550	chr1:54989550:A:G	3.19165e-23	-7.39038e-10	-2.16216
54989944	chr1:54989944:T:C	1.93397e-22	-7.39038e-10	-0.360542
54989966	chr1:54989966:A:G	5.22787e-23	-7.39038e-10	-1.6687
54990002	chr1:54990002:T:C	7.13762e-24	-1.62852	-2.03138
54990057	chr1:54990057:G:GAA	2.95119e-23	-7.39038e-10	-2.24049
54990164	chr1:54990164:C:G	2.69869e-23	-7.39038e-10	-2.32994
54990366	chr1:54990366:C:A	3.39281e-16	-7.39038e-10	14.0171
54990657	chr1:54990657:C:T	2.15416e-23	-2.11959	-0.435706
54990763	chr1:54990763:C:T	3.10827e-23	-1.58713	-0.601509
54990769	chr1:54990769:G:A	3.33884e-23	-1.56987	-0.547212
54990780	chr1:54990780:C:T	2.83448e-23	-1.56582	-0.715019
54990863	chr1:54990863:C:T	7.53417e-23	-1.66135	0.358096
54991087	chr1:54991087:C:T	3.29985e-23	-1.5508	-0.578024
54991110	chr1:54991110:C:T	3.38535e-23	-7.39038e-10	-2.10324
54991257	chr1:54991257:T:G	3.25789e-23	-1.53118	-0.610442
54991323	chr1:54991323:T:C	4.76285e-24	-1.88759	-2.17685
54992037	chr1:54992037:G:A	2.91146e-23	-1.60649	-0.647557
54992142	chr1:54992142:C:T	3.11199e-23	-1.62649	-0.560947
54992470	chr1:54992470:G:A	1.76787e-23	-1.54829	-1.20464
54992602	chr1:54992602:A:G	3.57703e-23	-1.37469	-0.673476
54992667	chr1:54992667:G:C	3.86884e-23	-7.39038e-10	-1.96975
54992722	chr1:54992722:G:T	2.71618e-23	-7.39038e-10	-2.32348
54992778	chr1:54992778:A:G	7.16802e-23	-1.35307	-4.84864e-09
54993018	chr1:54993018:G:A	3.78696e-23	-1.32821	-0.662926
54993180	chr1:54993180:C:T	3.77103e-23	-1.32188	-0.673476
54993212	chr1:54993212:C:T	3.79508e-23	-7.39038e-10	-1.989
54993213	chr1:54993213:G:A	2.80865e-23	-7.39038e-10	-2.29
54993482	chr1:54993482:C:G	1.94106e-20	-1.50988	5.75817
54993811	chr1:54993811:C:T	4.33055e-23	-1.24576	-0.611244
54994102	chr1:54994102:C:T	5.3354e-23	-1.25649	-0.39185
54994119	chr1:54994119:C:A	5.32429e-23	-1.26369	-0.386734
54994534	chr1:54994534:G:T	6.08377e-23	-1.26754	-0.249535
54994584	chr1:54994584:C:T	6.08824e-23	-1.2284	-0.287941
54994642	chr1:54994642:T:C	3.46901e-23	-2.07883	-4.84864e-09
54994916	chr1:54994916:C:T	9.02089e-23	-1.12316	-4.84864e-09
54995411	chr1:54995411:G:A	2.74393e-22	-1.31906	1.30834
54995459	chr1:54995459:G:A	3.32673e-23	-7.39038e-10	-2.12071
54995821	chr1:54995821:G:A	6.68923e-23	-1.14054	-0.28166
54996007	chr1:54996007:C:T	6.83478e-23	-1.16167	-0.239002
54996123	chr1:54996123:A:G	6.96377e-23	-1.14505	-0.236932
54996142	chr1:54996142:G:T	2.72993e-23	-7.39038e-10	-2.31842
54996802	chr1:54996802:T:C	1.84389e-22	-7.39038e-10	-0.408239
54996999	chr1:54996999:G:A	2.20637e-22	-0.228768	-4.84864e-09
54997067	chr1:54997067:G:A	2.90372e-23	-7.39038e-10	-2.25671
54997200	chr1:54997200:C:G	7.10802e-23	-7.39038e-10	-1.36148
54997413	chr1:54997413:A:G	1.46856e-22	-2.21173	1.5759
54997708	chr1:54997708:G:A	4.81532e-24	-2.21182	-1.84166
54998388	chr1:54998388:G:T	3.69218e-23	-7.39038e-10	-2.01648
54998441	chr1:54998441:A:G	5.58669e-24	-1.63662	-2.26828
54998647	chr1:54998647:C:T	5.72545e-24	-1.61148	-2.26889
54998895	chr1:54998895:G:A	1.51068e-21	-7.39038e-10	1.69503
54998926	chr1:54998926:C:T	3.38248e-24	-2.09543	-2.31125
54998946	chr1:54998946:G:A	3.45438e-24	-2.13669	-2.24895
54999313	chr1:54999313:G:A	3.52218e-24	-2.09475	-2.27145
54999429	chr1:54999429:G:A	2.79834e-23	-7.39038e-10	-2.29367
54999921	chr1:54999921:G:T	6.07817e-24	-1.61344	-2.20714
55000124	chr1:55000124:G:A	4.45089e-24	-1.85941	-2.27277
55000368	chr1:55000368:T:A	3.45283e-23	-2.08351	-4.84864e-09
55000630	chr1:55000630:C:T	5.72756e-24	-1.5757	-2.3043
55000919	chr1:55000919:C:G	3.42907e-23	-2.07205	-0.0183628
55001179	chr1:55001179:G:C	6.73691e-24	-1.51354	-2.20414
55001562	chr1:55001562:C:G	3.99403e-23	-2.10277	0.16487
55001782	chr1:55001782:A:G	1.53805e-21	-7.39038e-10	1.71298
55002129	chr1:55002129:C:A	4.99778e-23	-7.39038e-10	-1.71371
55002338	chr1:55002338:G:A	2.84943e-23	-7.39038e-10	-2.27558
55002367	chr1:55002367:G:A	2.29334e-23	-1.43447	-1.05822
55002423	chr1:55002423:C:G	4.7646e-23	-7.39038e-10	-1.76149
55002691	chr1:55002691:C:T	9.10534e-22	-7.39038e-10	1.18874
55002807	chr1:55002807:A:G	3.32954e-23	-7.39038e-10	-2.11987
55003246	chr1:55003246:G:T	2.95767e-23	-1.82259	-0.415711
55003349	chr1:55003349:T:C	2.9546e-23	-7.39038e-10	-2.23934
55003784	chr1:55003784:T:C	2.86874e-23	-7.39038e-10	-2.26883
55003828	chr1:55003828:G:A	2.93278e-23	-7.39038e-10	-2.24675
55004365	chr1:55004365:A:G	2.69912e-23	-7.39038e-10	-2.32978
55004480	chr1:55004480:C:T	1.13532e-19	6.01455	-4.84864e-09
55005149	chr1:55005149:T:G	3.19523e-23	-1.73102	-0.430017
55005344	chr1:55005344:G:A	2.70108e-23	-7.39038e-10	-2.32905
55005556	chr1:55005556:G:A	5.8443e-24	-1.54304	-2.31678
55005795	chr1:55005795:T:C	5.77467e-24	-1.64579	-2.22602
55006038	chr1:55006038:G:C	2.88974e-23	-7.39038e-10	-2.26153
55006096	chr1:55006096:T:C	3.55031e-24	-2.04238	-2.31587
55006692	chr1:55006692:G:A	3.90257e-24	-2.12715	-2.1365
55007737	chr1:55007737:CCTGT:C	3.62564e-23	-7.39038e-10	-2.03467
55008717	chr1:55008717:G:T	4.89052e-23	-7.39038e-10	-1.7354
55008722	chr1:55008722:A:G	4.36018e-23	-7.39038e-10	-1.85019
55008803	chr1:55008803:C:G	1.78827e-23	-0.464187	-2.27727
55008921	chr1:55008921:T:G	3.59878e-23	-7.39038e-10	-2.04211
55008977	chr1:55008977:A:G	2.81731e-23	-7.39038e-10	-2.28692
55009006	chr1:55009006:A:G	1.81427e-23	-0.643193	-2.08382
55009099	chr1:55009099:T:C	2.01233e-23	-1.973	-0.650411
55009265	chr1:55009265:G:A	1.51596e-23	-0.826885	-2.07976
55009388	chr1:55009388:G:A	1.22918e-22	-7.39038e-10	-0.813772
55009431	chr1:55009431:A:C	2.11039e-23	-0.500813	-2.07501
55009468	chr1:55009468:C:A	1.26479e-22	-7.39038e-10	-0.785213
55009618	chr1:55009618:G:T	2.99767e-23	-7.39038e-10	-2.22487
55009903	chr1:55009903:G:A	3.17615e-23	-7.39038e-10	-2.16703
55009915	chr1:55009915:A:G	2.81265e-23	-7.39038e-10	-2.28857
55009953	chr1:55009953:A:G	3.67567e-23	-7.39038e-10	-2.02096
55010000	chr1:55010000:C:A	2.75117e-23	-7.39038e-10	-2.31068
55010010	chr1:55010010:C:T	3.17709e-23	-7.39038e-10	-2.16673
55010215	chr1:55010215:G:A	1.62733e-23	-0.66272	-2.17304
55010293	chr1:55010293:T:C	4.63705e-24	-1.95339	-2.13781
55010505	chr1:55010505:A:G	1.69797e-23	-0.629499	-2.16377
55010529	chr1:55010529:GTTCTGGGTTGAGGCTGGGGTTCCCGGCCTAGGGAAGGGC:G	2.98651e-23	-7.39038e-10	-2.22859
55010722	chr1:55010722:T:C	8.62198e-24	-1.14157	-2.3294
55010815	chr1:55010815:A:T	2.96159e-23	-7.39038e-10	-2.23697
55010999	chr1:55010999:C:A	3.42865e-23	-7.39038e-10	-2.09053
55011093	chr1:55011093:T:C	3.28476e-22	-7.39038e-10	0.169179
55011513	chr1:55011513:A:G	2.84251e-23	-7.39038e-10	-2.27801
55012297	chr1:55012297:C:T	4.90645e-24	-1.75445	-2.28029
55012346	chr1:55012346:G:A	5.34569e-23	-1.535	-0.11141
55012680	chr1:55012680:C:T	5.77873e-21	-7.39038e-10	3.03665
55013005	chr1:55013005:T:G	1.0248e-22	-1.09257	0.0969503
55013024	chr1:55013024:T:C	2.09289e-22	-7.39038e-10	-0.28157
55013089	chr1:55013089:T:C	3.79347e-23	-7.39038e-10	-1.98942
55013126	chr1:55013126:T:G	3.74174e-22	-7.39038e-10	0.299435
55013370	chr1:55013370:C:G	4.97017e-22	0.583339	-4.84864e-09
55013433	chr1:55013433:C:G	1.41391e-22	-0.890824	0.217069
55013525	chr1:55013525:G:A	1.07e-22	-1.0581	0.105638
55013551	chr1:55013551:G:A	5.02949e-23	-7.39038e-10	-1.70738
55013707	chr1:55013707:CT:C	3.94994e-13	-7.39038e-10	21.0769
55013777	chr1:55013777:C:A	2.70149e-23	-7.39038e-10	-2.3289
55013973	chr1:55013973:T:C	2.95288e-23	-7.39038e-10	-2.23992
55014294	chr1:55014294:C:T	3.99832e-22	2.68783	-2.32207
55014401	chr1:55014401:T:C	1.17969e-23	-1.15425	-2.0032
55014538	chr1:55014538:G:A	1.16891e-23	-1.07871	-2.08792
55014688	chr1:55014688:G:A	4.81458e-24	-1.80914	-2.24449
55014831	chr1:55014831:T:C	1.49238e-23	-1.85727	-1.06506
55014918	chr1:55014918:G:A	2.70549e-23	-7.39038e-10	-2.32742
55015084	chr1:55015084:T:C	3.18937e-23	-7.39038e-10	-2.16288
55015431	chr1:55015431:G:A	4.03004e-24	-2.12035	-2.11116
55015535	chr1:55015535:G:A	5.29317e-23	-7.39038e-10	-1.65628
55015888	chr1:55015888:G:C	4.30186e-23	-7.39038e-10	-1.86365
55016075	chr1:55016075:T:A	7.0383e-24	-1.72536	-1.94856
55016096	chr1:55016096:A:G	1.30456e-23	-0.831577	-2.22526
55016159	chr1:55016159:G:C	1.11867e-22	-1.53724	0.629263
55016418	chr1:55016418:G:A	1.67974e-22	-0.43617	-0.0653056
55016528	chr1:55016528:A:G	2.70436e-23	-7.39038e-10	-2.32784
55016787	chr1:55016787:A:G	3.63744e-23	-7.39038e-10	-2.03142
55017842	chr1:55017842:A:T	3.45676e-23	-7.39038e-10	-2.08237
55017925	chr1:55017925:C:T	1.01776e-23	-2.05025	-1.25484
55018205	chr1:55018205:C:T	3.60636e-23	-7.39038e-10	-2.04
55018208	chr1:55018208:T:C	4.41814e-23	-1.28994	-0.547047
55018318	chr1:55018318:C:T	3.04899e-24	-2.18815	-2.32232
55018342	chr1:55018342:T:C	3.09899e-23	-2.19162	-4.84864e-09
55018909	chr1:55018909:T:C	1.27569e-21	-1.92323	3.44918
55019425	chr1:55019425:T:C	2.36481e-22	2.17067	-2.33009
55019935	chr1:55019935:G:T	2.73946e-23	-7.39038e-10	-2.31494
55020244	chr1:55020244:A:G	6.17654e-21	5.40866	-2.30543
55020391	chr1:55020391:G:A	2.23966e-21	4.39126	-2.30246
55020444	chr1:55020444:G:A	3.16203e-23	-0.829389	-1.3421
55020533	chr1:55020533:C:G	3.61477e-23	-0.899723	-1.13795
55020688	chr1:55020688:G:A	3.22408e-22	-0.463677	0.61421
55021078	chr1:55021078:G:A	2.72762e-22	-0.537153	0.520466
55021435	chr1:55021435:T:C	5.56297e-23	-7.39038e-10	-1.60657
55021673	chr1:55021673:C:G	2.00375e-15	16.4343	-0.641311
55021816	chr1:55021816:C:T	7.7366e-22	1.02585	-4.84864e-09
55021961	chr1:55021961:A:T	6.46591e-21	5.4778	-2.32879
55021975	chr1:55021975:A:G	7.89668e-20	7.7226	-2.0711
55021995	chr1:55021995:A:T	6.25458e-21	5.4445	-2.32871
55022113	chr1:55022113:A:G	2.04953e-22	-0.456792	0.154285
55022362	chr1:55022362:T:C	3.06558e-23	-2.20246	-4.84864e-09
55022389	chr1:55022389:G:C	1.47828e-23	-2.21293	-0.718889
55022696	chr1:55022696:A:G	1.15146e-20	5.24769	-1.5216
55022714	chr1:55022714:G:A	5.87055e-20	-7.39038e-10	5.355
55022771	chr1:55022771:A:G	2.74867e-23	-7.39038e-10	-2.31158
55022865	chr1:55022865:T:C	3.06387e-23	-2.20302	-4.84864e-09
55023017	chr1:55023017:C:T	9.97604e-22	3.44945	-2.16938
55023080	chr1:55023080:G:A	3.14821e-23	-7.39038e-10	-2.17587
55023316	chr1:55023316:G:A	3.14551e-21	4.75104	-2.32259
55023409	chr1:55023409:C:G	4.1592e-21	5.00896	-2.30116
55023567	chr1:55023567:G:A	2.07655e-22	-0.625529	0.33612
55023632	chr1:55023632:G:A	3.48854e-23	-2.07322	-4.84864e-09
55023714	chr1:55023714:G:A	3.00203e-23	-2.21115	-0.0122642
55023759	chr1:55023759:T:C	2.19168e-19	-7.39038e-10	6.67231
55023987	chr1:55023987:A:G	4.38658e-23	-0.801478	-1.04267
55024258	chr1:55024258:C:T	2.99031e-24	-2.20728	-2.32263
55024295	chr1:55024295:G:A	1.03547e-22	-0.985257	-4.84864e-09
55024503	chr1:55024503:A:G	9.20727e-21	5.78713	-2.28467
55024591	chr1:55024591:C:T	3.40946e-23	-7.39038e-10	-2.09615
55024609	chr1:55024609:C:T	4.54004e-21	0.498274	2.29713
55024673	chr1:55024673:A:T	7.37686e-24	-2.13353	-1.49341
55024683	chr1:55024683:A:G	2.15995e-20	6.28503	-1.92989
55025030	chr1:55025030:TCTGA:T	3.14171e-23	-0.883768	-1.29416
55025123	chr1:55025123:G:A	2.72009e-23	-7.39038e-10	-2.32204
55025194	chr1:55025194:C:T	4.10342e-23	-7.39038e-10	-1.91088
55025314	chr1:55025314:T:C	3.61544e-23	-7.39038e-10	-2.03749
55025319	chr1:55025319:A:T	3.69056e-23	-7.39038e-10	-2.01692
55025327	chr1:55025327:T:C	3.82209e-23	-7.39038e-10	-1.9819
55025350	chr1:55025350:A:G	6.88285e-22	-7.39038e-10	0.908918
55025992	chr1:55025992:A:G	2.87441e-23	-7.39038e-10	-2.26685
55026251	chr1:55026251:G:A	2.74041e-23	-7.39038e-10	-2.31459
55026257	chr1:55026257:A:G	2.70947e-23	-7.39038e-10	-2.32595
55026426	chr1:55026426:G:A	3.46751e-24	-2.12074	-2.26111
55026517	chr1:55026517:C:T	4.4135e-20	6.82863	-1.75891
55026887	chr1:55026887:C:T	3.07644e-23	-2.19893	-4.84864e-09
55026959	chr1:55026959:C:T	4.4484e-24	-1.96491	-2.16783
55027046	chr1:55027046:C:T	2.02563e-21	0.187707	1.80065
55027116	chr1:55027116:T:A	3.13592e-22	0.211682	-0.0888756
55027353	chr1:55027353:C:T	2.98168e-23	-7.39038e-10	-2.23021
55027422	chr1:55027422:C:T	3.03415e-22	2.40886	-2.31904
55027449	chr1:55027449:C:T	3.78338e-24	-2.04012	-2.25455
55027726	chr1:55027726:T:A	3.12949e-23	-7.39038e-10	-2.18183
55027792	chr1:55027792:C:T	3.08899e-23	-2.19486	-4.84864e-09
55027832	chr1:55027832:C:T	3.18208e-23	-2.16517	-4.84864e-09
55027999	chr1:55027999:C:G	1.01683e-23	-1.32201	-1.984
55028088	chr1:55028088:C:T	2.72992e-23	-7.39038e-10	-2.31843
55028117	chr1:55028117:C:T	5.9912e-23	-0.560556	-0.971852
55028143	chr1:55028143:T:C	3.24296e-23	-2.14621	-4.84864e-09
55028170	chr1:55028170:CG:C	1.86334e-20	6.17098	-1.96355
55028269	chr1:55028269:ACT:A	3.08753e-23	-7.39038e-10	-2.19533
55028366	chr1:55028366:A:C	7.26736e-23	-0.519254	-0.820053
55028628	chr1:55028628:C:T	1.03699e-20	5.14708	-1.52569
55029009	chr1:55029009:C:T	5.86666e-23	-0.75417	-0.799245
55029062	chr1:55029062:T:C	1.65837e-23	-0.651288	-2.16558
55029204	chr1:55029204:A:G	1.5888e-23	-0.689129	-2.17059
55029233	chr1:55029233:G:A	7.74007e-22	0.0148983	1.0114
55029330	chr1:55029330:T:C	2.83058e-23	-7.39038e-10	-2.28222
55029439	chr1:55029439:C:T	2.79818e-23	-7.39038e-10	-2.29373
55029626	chr1:55029626:G:A	3.52186e-23	-2.06371	-4.84864e-09
55029690	chr1:55029690:T:C	4.07874e-21	4.21502	-1.52676
55029891	chr1:55029891:G:A	3.96743e-23	-7.39038e-10	-1.94458
55030071	chr1:55030071:T:C	1.05586e-23	-1.19638	-2.07197
55030458	chr1:55030458:G:A	1.00103e-23	-1.71379	-1.60788
55030583	chr1:55030583:G:A	2.83569e-23	-7.39038e-10	-2.28041
55030776	chr1:55030776:T:A	1.07389e-22	-0.578771	-0.370056
55030883	chr1:55030883:T:C	1.23313e-22	1.51891	-2.32947
55030885	chr1:55030885:A:C	7.0166e-23	-0.224778	-1.14964
55030926	chr1:55030926:A:G	1.12366e-22	-7.39038e-10	-0.903528
55031181	chr1:55031181:G:A	3.30739e-19	-7.39038e-10	7.0838
55031223	chr1:55031223:G:A	3.16984e-23	-7.39038e-10	-2.16902
55031246	chr1:55031246:C:A	1.30863e-22	-0.751137	-4.84864e-09
55031463	chr1:55031463:C:G	3.52108e-24	-2.18158	-2.18493
55031629	chr1:55031629:C:T	6.93961e-24	-1.61781	-2.07023
55031689	chr1:55031689:C:A	6.64613e-21	-7.39038e-10	3.1765
55031932	chr1:55031932:C:T	3.06009e-22	-7.39038e-10	0.0983271
55032001	chr1:55032001:G:A	1.56559e-22	-7.39038e-10	-0.571852
55032073	chr1:55032073:T:TG	3.40584e-23	-1.77908	-0.318131
55032497	chr1:55032497:A:G	1.71043e-21	-7.39038e-10	1.81921
55032521	chr1:55032521:C:T	1.84455e-21	-1.80848	3.70319
55032836	chr1:55032836:G:T	3.45057e-23	-7.39038e-10	-2.08416
55032870	chr1:55032870:T:C	9.54238e-24	-1.88928	-1.48026
55033035	chr1:55033035:G:A	3.94219e-23	-7.39038e-10	-1.95096
55033191	chr1:55033191:T:A	2.15955e-16	15.138	-1.57273
55033483	chr1:55033483:C:T	1.15636e-14	15.7454	1.80044
55034267	chr1:55034267:C:T	1.2329e-23	-1.73485	-1.37848
55034352	chr1:55034352:C:A	2.57667e-16	14.9356	-1.19366
55034496	chr1:55034496:C:G	1.29029e-23	-1.93515	-1.13268
55034533	chr1:55034533:T:C	1.35232e-23	-1.91261	-1.10827
55034610	chr1:55034610:A:T	3.32875e-23	-2.12011	-4.84864e-09
55034756	chr1:55034756:A:G	2.2756e-15	14.5556	1.36466
55035174	chr1:55035174:C:T	2.74485e-23	-7.39038e-10	-2.31297
55035303	chr1:55035303:C:T	3.55238e-14	16.5403	2.12791
55035305	chr1:55035305:C:G	7.42755e-20	5.59025	-4.84864e-09
55035529	chr1:55035529:C:T	2.77991e-23	-7.39038e-10	-2.30028
55036197	chr1:55036197:C:T	3.08594e-23	-7.39038e-10	-2.19585
55036464	chr1:55036464:C:G	8.97922e-15	17.1437	0.149192
55036473	chr1:55036473:G:A	2.83846e-22	0.0231451	-4.84864e-09
55036475	chr1:55036475:A:C	3.03563e-23	-2.21228	-4.84864e-09
55036565	chr1:55036565:A:T	3.07997e-23	-7.39038e-10	-2.19778
55036754	chr1:55036754:AAAGTT:A	8.84736e-22	-0.937633	2.09764
55036991	chr1:55036991:C:A	2.70863e-23	-7.39038e-10	-2.32626
55036999	chr1:55036999:C:A	9.21732e-24	-2.0787	-1.32551
55037020	chr1:55037020:T:C	9.60921e-24	-2.0877	-1.27486
55037146	chr1:55037146:T:A	1.12159e-21	-7.39038e-10	1.39721
55037270	chr1:55037270:G:C	2.70099e-23	-7.39038e-10	-2.32908
55037381	chr1:55037381:T:G	4.04397e-22	-7.39038e-10	0.377111
55037775	chr1:55037775:A:G	1.55894e-12	18.5628	3.88698
55037790	chr1:55037790:A:T	1.48461e-21	-7.39038e-10	1.67762
55038086	chr1:55038086:G:T	1.04662e-16	-7.39038e-10	12.841
55038719	chr1:55038719:A:T	2.84124e-23	-7.39038e-10	-2.27846
55038766	chr1:55038766:G:A	7.87828e-16	-7.39038e-10	14.8595
55038913	chr1:55038913:A:G	4.42874e-22	0.0199417	0.448057
55038977	chr1:55038977:G:A	1.69781e-15	17.9444	-2.31704
55039419	chr1:55039419:G:A	1.14667e-19	-7.39038e-10	6.0245
55039551	chr1:55039551:G:A	3.07575e-23	-2.19915	-4.84864e-09
55039812	chr1:55039812:G:A	1.05626e-19	-7.39038e-10	5.94237
55040131	chr1:55040131:T:A	3.60685e-22	0.26272	-4.84864e-09
55040188	chr1:55040188:G:A	2.25389e-19	9.01791	-2.31761
55040253	chr1:55040253:C:T	2.78632e-22	-0.086701	0.0913056
55040403	chr1:55040403:G:A	3.6763e-23	-2.02079	-4.84864e-09
55040430	chr1:55040430:C:G	2.23503e-22	-0.103597	-0.112266
55040633	chr1:55040633:A:G	4.38847e-23	-7.39038e-10	-1.84372
55040788	chr1:55040788:G:A	7.12756e-20	-7.39038e-10	5.54902
55040946	chr1:55040946:C:T	1.62215e-21	-7.39038e-10	1.76622
55040948	chr1:55040948:G:A	1.1218e-19	-7.39038e-10	6.00258
55041683	chr1:55041683:A:C	4.7551e-22	0.539102	-4.84864e-09
55041839	chr1:55041839:C:T	3.01834e-23	-7.39038e-10	-2.218
55041976	chr1:55041976:C:T	3.08072e-11	12.3815	13.0519
55042513	chr1:55042513:T:A	4.73333e-23	-1.60615	-0.161921
55042520	chr1:55042520:C:T	3.1445e-23	-7.39038e-10	-2.17705
55043048	chr1:55043048:A:G	2.96216e-23	-7.39038e-10	-2.23678
55043336	chr1:55043336:G:A	3.39781e-23	-7.39038e-10	-2.09957
55043444	chr1:55043444:C:T	6.74609e-23	-7.39038e-10	-1.41374
55043540	chr1:55043540:G:C	8.78597e-21	5.19588	-1.74026
55043682	chr1:55043682:C:T	2.18256e-23	-1.77728	-0.764927
55044199	chr1:55044199:T:C	9.49972e-23	1.17324	-2.24468
55044227	chr1:55044227:C:T	2.30392e-23	-1.73434	-0.753747
55044266	chr1:55044266:T:C	2.23447e-23	-1.70364	-0.81506
55044342	chr1:55044342:C:T	7.40856e-22	0.98252	-4.84864e-09
55044503	chr1:55044503:G:A	4.72069e-22	-7.39038e-10	0.531839
55044601	chr1:55044601:AC:A	2.30046e-23	-1.74864	-0.74095
55045076	chr1:55045076:GA:G	8.47877e-23	-7.39038e-10	-1.18514
55045154	chr1:55045154:G:A	4.50443e-23	-7.39038e-10	-1.81764
55045298	chr1:55045298:T:C	1.77812e-22	0.132969	-0.577526
55045395	chr1:55045395:T:C	4.69359e-23	-1.73432	-0.0421845
55045812	chr1:55045812:C:T	2.83525e-23	-7.39038e-10	-2.28057
55045960	chr1:55045960:C:T	1.04219e-19	-7.39038e-10	5.92896
55046692	chr1:55046692:C:A	2.75626e-23	-7.39038e-10	-2.30883
55046772	chr1:55046772:AC:A	3.09606e-22	-7.39038e-10	0.110013
55046876	chr1:55046876:T:C	4.28594e-18	2.09565	7.54992
55047209	chr1:55047209:G:C	3.56859e-22	2.54114	-2.28908
55047216	chr1:55047216:G:A	2.71651e-23	-7.39038e-10	-2.32335
55047322	chr1:55047322:G:A	4.62876e-24	-1.87587	-2.21713
55047370	chr1:55047370:C:T	8.54744e-24	-2.19954	-1.28012
55047388	chr1:55047388:T:C	5.5518e-12	10.9986	12.7212
55047510	chr1:55047510:C:T	3.90425e-23	0.363962	-2.3246
55047685	chr1:55047685:C:A	1.83918e-20	-7.39038e-10	4.19438
55048052	chr1:55048052:T:A	5.03641e-23	0.29948	-2.00549
55048373	chr1:55048373:G:T	4.68003e-23	0.248536	-2.02793
55048400	chr1:55048400:C:G	6.0797e-22	-1.93956	2.7244
55048509	chr1:55048509:T:C	3.85772e-23	0.272518	-2.24514
55048542	chr1:55048542:G:T	6.10421e-20	2.24233	3.1517
55048858	chr1:55048858:T:G	2.10456e-15	-7.39038e-10	15.8421
55048925	chr1:55048925:G:A	5.33653e-23	-7.39038e-10	-1.64813
55048938	chr1:55048938:A:T	1.04299e-21	2.53959	-1.21503
55049008	chr1:55049008:C:T	7.33571e-23	-7.39038e-10	-1.32995
55049116	chr1:55049116:G:A	5.63657e-23	-7.39038e-10	-1.59342
55049283	chr1:55049283:G:A	5.53187e-19	-7.39038e-10	7.59817
55049808	chr1:55049808:C:T	1.84213e-11	9.64466	15.2746
55049812	chr1:55049812:G:A	3.31533e-23	-7.39038e-10	-2.12414
55049930	chr1:55049930:C:T	3.46008e-21	-7.39038e-10	2.52376
55049931	chr1:55049931:G:A	2.77341e-23	-7.39038e-10	-2.30262
55049995	chr1:55049995:CACG:C	1.22316e-19	1.62928	4.4598
55050050	chr1:55050050:G:A	1.2723e-21	-7.39038e-10	1.5233
55050064	chr1:55050064:G:A	5.37166e-19	-7.39038e-10	7.56878
55050331	chr1:55050331:C:A	7.66363e-12	8.6168	15.4254
55050356	chr1:55050356:G:T	1.161e-19	-7.39038e-10	6.03692
55050515	chr1:55050515:C:T	1.65899e-14	7.67612	10.2306
55050835	chr1:55050835:A:G	1.53852e-15	7.77841	7.75039
55050965	chr1:55050965:CA:C	6.3946e-22	-7.39038e-10	0.835338
55051001	chr1:55051001:T:C	2.65446e-22	-7.39038e-10	-0.0438747
55051040	chr1:55051040:C:T	2.28965e-22	0.175075	-0.366791
55051061	chr1:55051061:A:G	1.23198e-22	-7.39038e-10	-0.811496
55051108	chr1:55051108:G:T	3.72319e-23	-7.39038e-10	-2.00812
55051162	chr1:55051162:T:C	2.70025e-23	-7.39038e-10	-2.32936
55051412	chr1:55051412:T:C	9.47852e-23	-7.39038e-10	-1.07367
55051628	chr1:55051628:A:G	1.06488e-23	-2.21092	-1.04892
55051841	chr1:55051841:G:A	1.26579e-20	-7.39038e-10	3.82075
55052420	chr1:55052420:G:A	2.14777e-21	4.37693	-2.33003
55052513	chr1:55052513:T:C	6.9754e-22	-7.39038e-10	0.922273
55052614	chr1:55052614:G:A	1.80185e-21	4.15115	-2.27986
55052643	chr1:55052643:C:T	5.39982e-17	5.39143	6.78774
55052697	chr1:55052697:C:T	6.47197e-22	-7.39038e-10	0.847365
55052794	chr1:55052794:A:G	1.49619e-10	28.8023	-1.78852
55052855	chr1:55052855:C:A	5.79343e-13	19.8632	1.59669
55053079	chr1:55053079:C:T	1.08708e-18	7.79824	0.475474
55053155	chr1:55053155:A:G	1.47088e-10	9.92037	17.0764
55053287	chr1:55053287:G:A	3.81948e-22	-7.39038e-10	0.319998
55053395	chr1:55053395:A:T	3.36753e-09	10.3426	19.785
55053558	chr1:55053558:A:T	4.30668e-09	11.0736	19.3001
55053565	chr1:55053565:C:T	4.29486e-12	22.261	1.20216
55053581	chr1:55053581:C:A	1.7406e-10	-7.39038e-10	27.1651
55053679	chr1:55053679:C:T	8.54471e-22	-7.39038e-10	1.1252
55053935	chr1:55053935:C:G	2.69832e-23	-7.39038e-10	-2.33007
55054190	chr1:55054190:C:T	9.63699e-23	-2.19408	1.13698
55054298	chr1:55054298:G:A	1.03717e-20	5.93784	-2.31629
55054539	chr1:55054539:G:A	0.123597	38.6742	8.87183
55054592	chr1:55054592:T:C	7.55321e-13	20.0536	1.67153
55054772	chr1:55054772:A:G	1.43892e-06	12.1669	24.0182
55054871	chr1:55054871:G:A	1.28669e-22	-7.39038e-10	-0.768042
55054874	chr1:55054874:A:G	5.62832e-22	1.23906	-0.531359
55055191	chr1:55055191:A:G	5.41616e-19	5.67241	1.90462
55055265	chr1:55055265:G:A	1.28448e-19	6.13799	-4.84864e-09
55055436	chr1:55055436:G:A	9.2912e-05	37.9439	2.409
55055487	chr1:55055487:G:A	2.86583e-19	-7.39038e-10	6.9405
55055522	chr1:55055522:C:T	0.00072434	16.9539	25.4526
55055640	chr1:55055640:G:T	0.000127826	37.9587	2.71326
55055679	chr1:55055679:C:T	4.5321e-21	4.97351	-2.17986
55056401	chr1:55056401:CAG:C	2.85717e-23	-7.39038e-10	-2.27287
55056410	chr1:55056410:A:C	7.88617e-20	5.768	-0.117838
55056447	chr1:55056447:C:G	1.25508e-20	-7.39038e-10	3.81226
55056568	chr1:55056568:C:T	1.00749e-21	-7.39038e-10	1.28993
55056742	chr1:55056742:G:A	4.07483e-21	2.6873	-4.84864e-09
55056752	chr1:55056752:G:A	4.39745e-20	7.34863	-2.28255
55056772	chr1:55056772:G:A	2.76041e-23	-7.39038e-10	-2.30732
55056939	chr1:55056939:CT:C	7.86187e-21	1.61535	1.72914
55057001	chr1:55057001:C:T	2.16414e-21	4.15122	-2.09673
55057123	chr1:55057123:C:T	3.60333e-22	-7.39038e-10	0.261743
55057196	chr1:55057196:C:T	5.61061e-23	-7.39038e-10	-1.59804
55057360	chr1:55057360:A:G	2.88709e-23	-7.39038e-10	-2.26245
55057688	chr1:55057688:A:G	2.68928e-21	4.4989	-2.22716
55057810	chr1:55057810:C:T	2.14943e-21	4.30401	-2.25634
55058129	chr1:55058129:A:G	2.14013e-21	-7.39038e-10	2.04333
55058181	chr1:55058181:C:T	2.72596e-23	-7.39038e-10	-2.31988
55058182	chr1:55058182:G:A	0.875112	-7.39038e-10	49.5034
55058311	chr1:55058311:C:T	1.90123e-21	4.05543	-2.13046
55058411	chr1:55058411:C:A	2.69999e-23	-7.39038e-10	-2.32945
55058412	chr1:55058412:C:T	2.70003e-23	-7.39038e-10	-2.32944
55058524	chr1:55058524:A:G	1.99773e-21	4.03526	-2.06078
55058564	chr1:55058564:G:A	2.15803e-21	4.11245	-2.06078
55058575	chr1:55058575:C:T	2.18306e-21	-7.39038e-10	2.0632
55058879	chr1:55058879:G:A	2.69981e-23	-7.39038e-10	-2.32952
55059008	chr1:55059008:A:G	3.22959e-23	-7.39038e-10	-2.15035
55059169	chr1:55059169:G:A	5.20424e-16	3.28381	11.1611
55059298	chr1:55059298:T:C	2.39393e-22	-7.39038e-10	-0.147179
55059470	chr1:55059470:C:T	3.44811e-23	-7.39038e-10	-2.08487
55059640	chr1:55059640:A:G	2.97794e-23	-7.39038e-10	-2.23147
55059726	chr1:55059726:C:T	2.58518e-21	4.50351	-2.27125
55059727	chr1:55059727:G:A	4.13834e-16	3.01788	11.1978
55060049	chr1:55060049:G:A	1.22608e-22	-0.816292	-4.84864e-09
55060195	chr1:55060195:C:T	2.09466e-21	4.15504	-2.13318
55060271	chr1:55060271:G:A	4.19069e-23	-1.88983	-4.84864e-09
55060492	chr1:55060492:A:C	2.92887e-21	-7.39038e-10	2.35709
55060682	chr1:55060682:G:A	2.7096e-23	-7.39038e-10	-2.3259
55060787	chr1:55060787:C:A	4.654e-21	-7.39038e-10	2.8202
55061012	chr1:55061012:G:A	2.9579e-21	4.54193	-2.17498
55061083	chr1:55061083:T:C	1.71164e-21	-7.39038e-10	1.81992
55061173	chr1:55061173:CA:C	2.49137e-22	-7.39038e-10	-0.107283
55061549	chr1:55061549:A:C	5.36215e-22	-7.39038e-10	0.65925
55061567	chr1:55061567:C:G	5.43747e-22	-7.39038e-10	0.673197
55061650	chr1:55061650:G:A	1.02141e-15	3.54225	11.5769
55061662	chr1:55061662:C:T	1.09629e-22	-7.39038e-10	-0.928187
55061806	chr1:55061806:A:G	2.28797e-21	4.22725	-2.11712
55062245	chr1:55062245:C:T	2.46916e-21	4.31287	-2.12652
55062762	chr1:55062762:T:C	7.643e-23	-7.39038e-10	-1.28891
55062933	chr1:55062933:G:A	5.60123e-23	-7.39038e-10	-1.59972
55062956	chr1:55062956:G:A	1.05578e-18	3.8583	4.3862
55062998	chr1:55062998:G:C	2.81588e-23	-7.39038e-10	-2.28743
55063134	chr1:55063134:G:C	1.82589e-20	-1.39213	5.57926
55063374	chr1:55063374:C:T	1.81886e-22	-7.39038e-10	-0.421904
55063514	chr1:55063514:G:A	1.50269e-16	6.32542	6.87723
55063659	chr1:55063659:C:T	3.05749e-23	-7.39038e-10	-2.20511
55063929	chr1:55063929:C:T	3.22518e-23	-7.39038e-10	-2.15171
55064026	chr1:55064026:T:TG	7.71989e-23	-7.39038e-10	-1.2789
55064155	chr1:55064155:C:T	4.28066e-20	-2.04233	7.08149
55064944	chr1:55064944:A:ATGAG	2.58358e-23	-0.0708267	-2.3027
55065463	chr1:55065463:T:C	9.79757e-23	0.895171	-1.93574
55065466	chr1:55065466:G:T	2.86682e-23	-7.39038e-10	-2.2695
55065855	chr1:55065855:G:T	6.03593e-24	-1.68919	-2.13836
55065962	chr1:55065962:C:T	4.94525e-23	-7.39038e-10	-1.72427
55066121	chr1:55066121:A:G	3.38496e-23	-7.39038e-10	-2.10336
55066253	chr1:55066253:A:AAGT	7.52201e-23	-7.39038e-10	-1.30487
55066439	chr1:55066439:T:C	1.00909e-21	-7.39038e-10	1.29152
55066469	chr1:55066469:T:G	1.6733e-22	-0.505321	-4.84864e-09
55066599	chr1:55066599:G:A	8.01406e-23	-7.39038e-10	-1.2415
55067069	chr1:55067069:G:C	8.15745e-23	0.296897	-1.52067
55067442	chr1:55067442:C:T	2.91789e-23	-7.39038e-10	-2.25184
55067770	chr1:55067770:T:C	1.68033e-22	-7.39038e-10	-0.501125
55068138	chr1:55068138:T:C	1.17539e-23	-1.11363	-2.04747
55068276	chr1:55068276:A:G	3.10526e-23	-7.39038e-10	-2.1896
55068285	chr1:55068285:TTAAG:T	8.6767e-23	-7.39038e-10	-1.16206
55068598	chr1:55068598:C:T	3.0454e-23	-2.20907	-4.84864e-09
55069322	chr1:55069322:C:G	2.82257e-23	-7.39038e-10	-2.28505
55069926	chr1:55069926:G:A	3.63836e-23	-7.39038e-10	-2.03117
55070015	chr1:55070015:G:A	2.95101e-23	-7.39038e-10	-2.24055
55070366	chr1:55070366:A:G	2.82257e-23	-7.39038e-10	-2.28505
55070486	chr1:55070486:T:C	4.49041e-23	-1.82076	-4.84864e-09
55070654	chr1:55070654:C:T	3.39891e-23	-2.09925	-4.84864e-09
55070710	chr1:55070710:G:A	2.46484e-07	-7.39038e-10	34.4208
55070713	chr1:55070713:G:A	3.20423e-21	2.44694	-4.84864e-09
55070853	chr1:55070853:G:A	2.11481e-23	-0.28752	-2.28622
55071801	chr1:55071801:C:G	4.68923e-23	-1.77743	-4.84864e-09
55072293	chr1:55072293:G:A	2.42355e-23	-0.257971	-2.17949
55072789	chr1:55072789:C:T	2.47242e-23	-0.257335	-2.16017
55072879	chr1:55072879:T:G	4.0872e-18	11.5729	-1.97479
55073230	chr1:55073230:A:G	6.97306e-23	0.443928	-1.82457
55073638	chr1:55073638:T:C	1.70845e-07	-7.39038e-10	34.0542
55073972	chr1:55073972:C:G	9.29536e-22	-7.39038e-10	1.2094
55074372	chr1:55074372:G:A	2.65141e-21	-7.39038e-10	2.25756
55074740	chr1:55074740:C:T	3.16841e-23	-2.16947	-4.84864e-09
55074827	chr1:55074827:T:C	1.36138e-23	-0.787114	-2.22709
55074903	chr1:55074903:C:T	9.10723e-08	-7.39038e-10	33.4251
55075036	chr1:55075036:G:A	4.5642e-23	-1.80446	-4.84864e-09
55075501	chr1:55075501:A:G	1.41818e-23	-1.59635	-1.37698
55076003	chr1:55076003:C:T	1.94209e-21	1.94623	-4.84864e-09
55076008	chr1:55076008:A:G	2.66072e-10	-7.39038e-10	27.5895
55076223	chr1:55076223:T:C	6.67053e-23	-1.425	-4.84864e-09
55076249	chr1:55076249:G:A	4.79128e-23	-1.7559	-4.84864e-09
55076930	chr1:55076930:T:C	2.26857e-23	-0.293402	-2.21015
55077102	chr1:55077102:C:T	2.74097e-23	-7.39038e-10	-2.31439
55077118	chr1:55077118:A:G	2.79503e-23	-7.39038e-10	-2.29486
55077295	chr1:55077295:T:C	2.7736e-10	-7.39038e-10	27.6311
55077406	chr1:55077406:T:C	8.01941e-14	6.00797	13.4745
55077426	chr1:55077426:T:C	4.09983e-23	-1.91175	-4.84864e-09
55077451	chr1:55077451:A:G	2.98799e-23	-7.39038e-10	-2.2281
55077571	chr1:55077571:A:C	2.75586e-10	-7.39038e-10	27.6246
55077754	chr1:55077754:G:A	4.07732e-23	-7.39038e-10	-1.91726
55078018	chr1:55078018:A:G	3.76181e-23	-1.0646	-0.933195
55078873	chr1:55078873:G:A	3.2445e-23	-7.39038e-10	-2.14574
55079211	chr1:55079211:T:C	3.92184e-23	-1.95614	-4.84864e-09
55079245	chr1:55079245:G:T	1.64994e-21	-7.39038e-10	1.78321
55079353	chr1:55079353:C:T	2.8124e-23	-7.39038e-10	-2.28866
55079364	chr1:55079364:C:G	8.20757e-23	-7.39038e-10	-1.21764
55079754	chr1:55079754:C:T	2.98026e-23	-7.39038e-10	-2.23069
55079842	chr1:55079842:C:G	6.41656e-23	0.501846	-1.96566
55079924	chr1:55079924:A:C	7.76057e-23	-7.39038e-10	-1.27364
55080453	chr1:55080453:G:A	3.08059e-23	-7.39038e-10	-2.19758
55080955	chr1:55080955:A:C	2.98625e-23	-7.39038e-10	-2.22868
55081023	chr1:55081023:T:C	2.5752e-23	-0.857863	-1.51891
55081222	chr1:55081222:T:C	1.47479e-23	-1.60071	-1.33348
55081778	chr1:55081778:G:C	4.60641e-23	-1.79525	-4.84864e-09
55081958	chr1:55081958:T:C	3.45218e-23	-7.39038e-10	-2.08369
55082538	chr1:55082538:C:A	5.24256e-21	-7.39038e-10	2.93928
55083341	chr1:55083341:A:C	2.5685e-22	-7.39038e-10	-0.0767922
55083383	chr1:55083383:A:T	5.39536e-23	-7.39038e-10	-1.63716
55083415	chr1:55083415:T:C	2.39013e-09	-7.39038e-10	29.7848
55083513	chr1:55083513:A:T	2.73538e-23	-7.39038e-10	-2.31643
55083533	chr1:55083533:C:T	5.39045e-23	-7.39038e-10	-1.63807
55085536	chr1:55085536:C:T	2.79351e-23	-7.39038e-10	-2.2954
55086045	chr1:55086045:G:A	4.13658e-22	0.399753	-4.84864e-09
55086600	chr1:55086600:A:G	1.09324e-15	5.8644	9.32272
55086719	chr1:55086719:G:A	3.11996e-23	-7.39038e-10	-2.18488
55086896	chr1:55086896:C:T	1.72164e-23	-0.832302	-1.94712
55086963	chr1:55086963:C:T	7.36335e-23	-1.09986	-0.226324
55087081	chr1:55087081:A:G	5.31914e-23	-1.65139	-4.84864e-09
55087431	chr1:55087431:A:C	1.54675e-23	-1.60369	-1.28285
55087537	chr1:55087537:A:T	4.32789e-23	-1.85762	-4.84864e-09
55087553	chr1:55087553:T:A	2.12029e-10	-7.39038e-10	27.3625
55087895	chr1:55087895:T:C	4.05609e-23	-7.39038e-10	-1.92248
55088048	chr1:55088048:A:T	2.50113e-23	-0.24432	-2.16164
55088323	chr1:55088323:T:C	2.75907e-23	-7.39038e-10	-2.30781
55088693	chr1:55088693:T:C	3.54252e-23	-7.39038e-10	-2.05786
55089063	chr1:55089063:C:T	3.58374e-23	-7.39038e-10	-2.0463
55089156	chr1:55089156:G:A	4.05171e-23	-7.39038e-10	-1.92356
55089158	chr1:55089158:G:A	4.64622e-23	-1.78665	-4.84864e-09
55089171	chr1:55089171:G:A	2.36983e-23	-0.316812	-2.14307
55089612	chr1:55089612:G:A	1.51062e-23	-1.55113	-1.35905
55090073	chr1:55090073:T:C	1.49967e-23	-0.681249	-2.23621
55090334	chr1:55090334:C:T	1.97847e-09	-7.39038e-10	29.5958
55090362	chr1:55090362:C:A	3.25195e-23	-7.39038e-10	-2.14345
55090755	chr1:55090755:T:A	1.95288e-15	17.2169	-1.44957
55090889	chr1:55090889:A:G	6.8973e-23	-1.02894	-0.362632
55090958	chr1:55090958:G:A	3.75999e-23	-7.39038e-10	-1.99828
55091243	chr1:55091243:T:C	1.41154e-23	-0.787874	-2.19014
55091394	chr1:55091394:T:G	4.53047e-18	2.07951	7.62154
55091687	chr1:55091687:G:A	7.13765e-23	-7.39038e-10	-1.35732
55091867	chr1:55091867:T:C	5.96364e-16	15.9595	-1.37845
55092137	chr1:55092137:GA:G	1.88995e-09	-7.39038e-10	29.55
55092242	chr1:55092242:ATAAAGT:A	1.68655e-22	-7.39038e-10	-0.497433
55092988	chr1:55092988:A:G	1.64279e-23	-1.56775	-1.25856
55093070	chr1:55093070:A:C	2.14115e-21	-7.39038e-10	2.04381
55093456	chr1:55093456:G:T	4.07785e-23	-1.91713	-4.84864e-09
55093481	chr1:55093481:T:C	3.24585e-23	-0.923277	-1.22205
55093595	chr1:55093595:TG:T	2.76818e-23	-7.39038e-10	-2.30451
55093897	chr1:55093897:C:T	1.59791e-21	-7.39038e-10	1.75117
55094214	chr1:55094214:AAAACTGTACCACAT:A	6.16219e-23	-7.39038e-10	-1.50427
55094237	chr1:55094237:AC:A	6.16219e-23	-7.39038e-10	-1.50427
55094409	chr1:55094409:T:C	9.31893e-22	-7.39038e-10	1.21193
55094436	chr1:55094436:T:TA	3.45645e-23	-7.39038e-10	-2.08246
55095051	chr1:55095051:T:C	7.41925e-23	-7.39038e-10	-1.31862
55095053	chr1:55095053:C:T	2.10409e-08	-7.39038e-10	31.96
55095622	chr1:55095622:G:A	3.99798e-23	-1.93691	-4.84864e-09
55095884	chr1:55095884:A:G	3.31874e-09	-7.39038e-10	30.1131
55096220	chr1:55096220:C:G	1.53394e-23	-0.65804	-2.23682
55096349	chr1:55096349:A:G	4.49191e-24	-1.82075	-2.30225
55096857	chr1:55096857:C:G	9.10622e-23	-7.39038e-10	-1.11374
55098353	chr1:55098353:T:C	4.16357e-23	-0.932916	-0.963412
55098379	chr1:55098379:T:G	3.02559e-22	-7.39038e-10	0.0869898
55098876	chr1:55098876:G:A	3.8709e-23	-7.39038e-10	-1.96921
55098909	chr1:55098909:T:TA	3.08718e-09	-7.39038e-10	30.0407
55099226	chr1:55099226:T:G	2.75786e-23	-7.39038e-10	-2.30825
55099311	chr1:55099311:C:T	4.08702e-23	-1.91488	-4.84864e-09
55099463	chr1:55099463:T:C	8.00227e-15	-7.39038e-10	17.1777
55099538	chr1:55099538:A:G	8.61169e-23	-7.39038e-10	-1.16958
55099594	chr1:55099594:A:G	1.08876e-21	-7.39038e-10	1.36751
55100738	chr1:55100738:TTAGTC:T	2.35521e-17	2.28923	9.06021
55101233	chr1:55101233:C:T	2.22613e-21	-7.39038e-10	2.08273
55101282	chr1:55101282:A:G	1.6732e-23	-0.578541	-2.22942
55101443	chr1:55101443:TA:T	3.35556e-23	-0.944638	-1.16744
55101737	chr1:55101737:A:G	1.65616e-23	-0.935331	-1.88287
55102667	chr1:55102667:T:C	2.68316e-09	-7.39038e-10	29.9005
55102729	chr1:55102729:ATATT:A	2.40349e-21	-7.39038e-10	2.15939
55103305	chr1:55103305:G:T	6.55421e-23	-1.04101	-0.401582
55103517	chr1:55103517:C:A	1.975e-23	-0.73002	-1.91211
55103767	chr1:55103767:G:A	4.45315e-19	1.32765	6.0536
55103811	chr1:55103811:T:C	8.54025e-23	-7.39038e-10	-1.17791
55104109	chr1:55104109:G:T	2.40349e-21	-7.39038e-10	2.15939
55104375	chr1:55104375:C:T	1.90627e-22	-7.39038e-10	-0.374965
55104458	chr1:55104458:G:A	1.92426e-23	-0.694451	-1.97371
55104766	chr1:55104766:G:A	3.84555e-23	-7.39038e-10	-1.97578
55105972	chr1:55105972:T:C	2.79351e-23	-7.39038e-10	-2.2954
55106280	chr1:55106280:T:C	3.69928e-23	-2.01456	-4.84864e-09
55106366	chr1:55106366:C:A	2.62029e-21	-7.39038e-10	2.24576
55106471	chr1:55106471:G:A	4.32975e-21	-7.39038e-10	2.74798
55106600	chr1:55106600:T:C	5.62434e-23	-7.39038e-10	-1.5956
55106892	chr1:55106892:A:C	5.08599e-23	-0.951325	-0.744886
55106969	chr1:55106969:C:A	2.12031e-18	-7.39038e-10	8.94179
55107194	chr1:55107194:G:A	1.70134e-23	-1.49838	-1.29291
55107619	chr1:55107619:G:A	1.4831e-22	1.70318	-2.32916
55108398	chr1:55108398:G:A	2.31969e-21	-7.39038e-10	2.1239
55108464	chr1:55108464:T:A	2.75678e-23	-7.39038e-10	-2.30864
55108626	chr1:55108626:T:C	8.44329e-23	-7.39038e-10	-1.18933
55108691	chr1:55108691:G:A	4.46871e-18	2.56611	7.12121
55108926	chr1:55108926:C:T	4.62199e-16	5.94166	8.38456
55109091	chr1:55109091:C:T	4.69798e-23	-1.77557	-4.84864e-09
55109313	chr1:55109313:A:G	9.28358e-22	-7.39038e-10	1.20813
55109380	chr1:55109380:G:C	3.81038e-23	-1.98497	-4.84864e-09
55109506	chr1:55109506:C:A	4.07271e-23	-1.91839	-4.84864e-09
55109892	chr1:55109892:G:A	3.20405e-23	-7.39038e-10	-2.15829
55109997	chr1:55109997:A:C	1.49361e-23	-1.62605	-1.29546
55110363	chr1:55110363:C:T	3.10607e-23	-7.39038e-10	-2.18934
55110429	chr1:55110429:T:C	1.02098e-21	1.30323	-4.84864e-09
55110472	chr1:55110472:T:C	4.1084e-23	-1.90967	-4.84864e-09
55111141	chr1:55111141:T:C	2.03645e-21	-7.39038e-10	1.99368
55111280	chr1:55111280:TTAAA:T	3.76022e-23	-0.865117	-1.13311
55111355	chr1:55111355:C:T	2.71321e-23	-7.39038e-10	-2.32457
55111365	chr1:55111365:C:T	3.69806e-23	-7.39038e-10	-2.01489
55111549	chr1:55111549:G:C	2.70375e-23	-7.39038e-10	-2.32806
55111712	chr1:55111712:T:C	9.0912e-22	-7.39038e-10	1.18719
55111737	chr1:55111737:G:A	2.12117e-21	-7.39038e-10	2.03444
55111859	chr1:55111859:A:G	4.14749e-23	-1.9002	-4.84864e-09
55111923	chr1:55111923:T:C	4.78448e-23	-1.75732	-4.84864e-09
55112376	chr1:55112376:T:C	2.79557e-23	-7.39038e-10	-2.29467
55112436	chr1:55112436:T:C	1.57221e-09	-7.39038e-10	29.366
55112586	chr1:55112586:G:C	4.29829e-23	-1.86448	-4.84864e-09
55112898	chr1:55112898:G:T	4.03284e-23	-7.39038e-10	-1.92823
55112996	chr1:55112996:T:C	3.66887e-23	-7.39038e-10	-2.02282
55113158	chr1:55113158:AAG:A	4.64747e-19	1.34787	6.07609
55113278	chr1:55113278:C:T	3.08501e-23	-7.39038e-10	-2.19615
55113366	chr1:55113366:G:A	2.3569e-10	-7.39038e-10	27.4683
55113401	chr1:55113401:A:G	6.21748e-23	-0.96273	-0.532606
55113682	chr1:55113682:A:G	1.71716e-23	-1.4787	-1.30333
55113947	chr1:55113947:G:A	8.84455e-23	-0.909649	-0.233251
55114493	chr1:55114493:T:C	1.5541e-21	-7.39038e-10	1.72337
55114496	chr1:55114496:T:C	4.82345e-21	-7.39038e-10	2.85596
55114764	chr1:55114764:A:T	2.72299e-23	-7.39038e-10	-2.32097
55115241	chr1:55115241:G:A	1.30055e-22	-0.75733	-4.84864e-09
55115257	chr1:55115257:G:A	2.41525e-23	-1.39465	-1.04625
55115352	chr1:55115352:C:T	3.04985e-23	-2.20761	-4.84864e-09
55115420	chr1:55115420:T:C	3.98567e-23	-7.39038e-10	-1.94
55115665	chr1:55115665:G:A	3.82573e-23	-7.39038e-10	-1.98095
55115947	chr1:55115947:C:T	1.59576e-23	-1.37143	-1.48392
55116570	chr1:55116570:A:G	1.85156e-21	-7.39038e-10	1.8985
55116885	chr1:55116885:G:T	3.48475e-23	-0.867913	-1.20639
55116998	chr1:55116998:A:G	9.33566e-23	-0.9088	-0.180059
55117062	chr1:55117062:A:G	4.33359e-23	-1.8563	-4.84864e-09
55117537	chr1:55117537:G:A	3.49546e-14	18.652	-4.84864e-09
55117620	chr1:55117620:C:T	2.08741e-23	-0.40271	-2.18407
55117661	chr1:55117661:G:A	9.95849e-09	-7.39038e-10	31.2119
55118068	chr1:55118068:T:C	4.1636e-23	-7.39038e-10	-1.89632
55118145	chr1:55118145:G:T	1.01501e-10	-7.39038e-10	26.6258
55119078	chr1:55119078:C:T	3.04161e-23	-7.39038e-10	-2.21031
55119145	chr1:55119145:C:T	1.65134e-21	-7.39038e-10	1.78406
55119521	chr1:55119521:C:T	2.79309e-23	-7.39038e-10	-2.29555
55119657	chr1:55119657:T:G	8.67539e-23	-7.39038e-10	-1.16221
55120008	chr1:55120008:G:A	1.99987e-23	-0.577896	-2.05172
55120773	chr1:55120773:A:G	5.43883e-23	-7.39038e-10	-1.62914
55121093	chr1:55121093:G:A	3.60056e-23	-7.39038e-10	-2.04161
55121721	chr1:55121721:T:C	1.24037e-23	-0.82439	-2.2829
55122071	chr1:55122071:GTC:G	8.66243e-23	-7.39038e-10	-1.1637
55122371	chr1:55122371:G:A	3.15594e-23	-7.39038e-10	-2.17341
55122469	chr1:55122469:G:A	3.89386e-23	-1.9633	-4.84864e-09
55122483	chr1:55122483:G:C	2.87718e-23	-7.39038e-10	-2.26589
55122816	chr1:55122816:G:C	4.65749e-23	-1.78422	-4.84864e-09
55123195	chr1:55123195:C:G	4.14617e-23	-1.90052	-4.84864e-09
55123222	chr1:55123222:T:C	1.04945e-07	-7.39038e-10	33.5669
55123799	chr1:55123799:A:G	7.18688e-22	-7.39038e-10	0.952142
55124079	chr1:55124079:A:C	7.18688e-22	-7.39038e-10	0.952142
55124252	chr1:55124252:T:C	1.60254e-22	-0.548527	-4.84864e-09
55124560	chr1:55124560:T:C	2.44301e-21	-7.39038e-10	2.1757
55124634	chr1:55124634:G:T	6.13914e-09	-7.39038e-10	30.7282
55124675	chr1:55124675:A:G	4.48053e-23	-1.82296	-4.84864e-09
55124719	chr1:55124719:G:A	1.52594e-21	-7.39038e-10	1.70508
55124792	chr1:55124792:C:T	1.0336e-19	1.15167	4.76902
55125114	chr1:55125114:CTT:C	1.75506e-23	-1.34799	-1.41221
55125155	chr1:55125155:G:A	4.75057e-17	3.03657	9.01451
55125874	chr1:55125874:G:A	8.43305e-09	-7.39038e-10	31.0456
55125930	chr1:55125930:C:T	7.92695e-23	-7.39038e-10	-1.25243
55126301	chr1:55126301:C:T	1.87225e-21	-7.39038e-10	1.90961
55126375	chr1:55126375:C:A	2.9195e-23	-7.39038e-10	-2.25129
55126406	chr1:55126406:CTTCT:C	3.08501e-23	-7.39038e-10	-2.19615
55126542	chr1:55126542:G:A	8.04671e-23	-7.39038e-10	-1.23744
55126897	chr1:55126897:C:G	2.79351e-23	-7.39038e-10	-2.2954
55127192	chr1:55127192:T:C	3.16199e-23	-2.1715	-4.84864e-09
55127226	chr1:55127226:C:T	5.3511e-23	-7.39038e-10	-1.6454
55127561	chr1:55127561:A:T	1.87225e-21	-7.39038e-10	1.90961
55127683	chr1:55127683:A:G	5.46223e-23	-1.04101	-0.583833
55127788	chr1:55127788:T:C	4.59769e-23	-1.79715	-4.84864e-09
55127796	chr1:55127796:A:G	2.79226e-23	-7.39038e-10	-2.29585
55127847	chr1:55127847:A:G	4.50501e-18	2.24731	7.4481
55127873	chr1:55127873:A:G	4.59702e-18	2.24473	7.47091
55128035	chr1:55128035:C:T	4.53714e-23	-1.8104	-4.84864e-09
55128139	chr1:55128139:T:G	1.69785e-22	-0.490755	-4.84864e-09
55128175	chr1:55128175:G:A	1.62932e-21	-7.39038e-10	1.77063
55128413	chr1:55128413:T:C	1.08069e-21	-7.39038e-10	1.36007
55128674	chr1:55128674:C:A	1.94041e-10	-7.39038e-10	27.2738
55128711	chr1:55128711:AC:A	3.9919e-23	-1.93843	-4.84864e-09
55129057	chr1:55129057:T:C	3.44996e-23	-7.39038e-10	-2.08434
55129163	chr1:55129163:A:C	4.12112e-23	-7.39038e-10	-1.90658
55129295	chr1:55129295:T:G	3.14005e-23	0.0192644	-2.19773
55129326	chr1:55129326:A:G	3.64693e-23	-7.39038e-10	-2.02881
55129485	chr1:55129485:G:A	3.15123e-23	-7.39038e-10	-2.17491
55130064	chr1:55130064:G:GT	7.18688e-22	-7.39038e-10	0.952142
55130711	chr1:55130711:T:C	2.83384e-23	-0.0511187	-2.22995
55130914	chr1:55130914:A:G	3.03384e-17	2.87364	8.729
55131043	chr1:55131043:C:T	1.47489e-23	-1.44221	-1.4919
55131394	chr1:55131394:A:G	6.84878e-09	-7.39038e-10	30.8376
55131424	chr1:55131424:A:G	7.15976e-22	-7.39038e-10	0.948361
55131772	chr1:55131772:T:C	7.89551e-23	-7.39038e-10	-1.25641
55132873	chr1:55132873:A:G	4.61761e-24	-1.78477	-2.31064
55133380	chr1:55133380:T:C	1.41672e-23	-0.71975	-2.2546
55133496	chr1:55133496:A:G	3.60728e-23	-7.39038e-10	-2.03975
55133546	chr1:55133546:C:A	2.45269e-23	-0.47018	-1.95534
55133572	chr1:55133572:T:C	3.1838e-23	-7.39038e-10	-2.16462
55134044	chr1:55134044:C:A	7.95278e-23	-7.39038e-10	-1.24918
55134461	chr1:55134461:C:A	2.69899e-23	-7.39038e-10	-2.32982
55134503	chr1:55134503:C:T	3.98506e-23	-1.94015	-4.84864e-09
55134626	chr1:55134626:C:T	3.6788e-23	-7.39038e-10	-2.02011
55134679	chr1:55134679:C:T	2.31781e-23	-0.28841	-2.19367
55134820	chr1:55134820:C:A	2.73355e-23	-7.39038e-10	-2.3171
55134830	chr1:55134830:T:C	7.92695e-23	-7.39038e-10	-1.25243
55135214	chr1:55135214:G:A	3.16927e-21	-7.39038e-10	2.43597
55135666	chr1:55135666:G:A	6.05999e-22	1.91372	-1.13212
55135694	chr1:55135694:A:G	3.88168e-21	-7.39038e-10	2.63874
55135787	chr1:55135787:A:G	6.44798e-22	-7.39038e-10	0.843651
55136310	chr1:55136310:T:C	2.15258e-09	-7.39038e-10	29.6802
55136465	chr1:55136465:T:C	4.58112e-21	-7.39038e-10	2.80441
55136811	chr1:55136811:G:A	7.22024e-08	-7.39038e-10	33.193
55136971	chr1:55136971:A:C	3.80138e-23	0.161143	-2.14848
55137090	chr1:55137090:C:T	8.97879e-22	1.17475	-4.84864e-09
55137167	chr1:55137167:T:C	1.88231e-09	-7.39038e-10	29.546
55137196	chr1:55137196:G:A	2.731e-23	-7.39038e-10	-2.31803
55137294	chr1:55137294:C:T	3.06982e-23	-0.950434	-1.25065
55137800	chr1:55137800:A:G	2.79351e-23	-7.39038e-10	-2.2954
55137908	chr1:55137908:T:TA	4.38455e-23	-1.84461	-4.84864e-09
55138251	chr1:55138251:C:T	6.5503e-22	-7.39038e-10	0.859395
55138731	chr1:55138731:A:G	1.00095e-21	1.28342	-4.84864e-09
55139377	chr1:55139377:T:C	4.0974e-23	-7.39038e-10	-1.91235
55139397	chr1:55139397:T:C	3.89306e-23	-1.96351	-4.84864e-09
55139722	chr1:55139722:T:C	8.16446e-16	5.77696	9.11823
55139760	chr1:55139760:A:G	2.79446e-23	-7.39038e-10	-2.29506
55141194	chr1:55141194:CTGAG:C	3.02277e-22	-7.39038e-10	0.0860577
55141224	chr1:55141224:T:C	3.22156e-23	-2.15283	-4.84864e-09
55141436	chr1:55141436:A:C	5.6196e-08	-7.39038e-10	32.9423
55141791	chr1:55141791:T:C	7.74926e-08	-7.39038e-10	33.2637
55142234	chr1:55142234:C:T	6.44806e-22	-7.39038e-10	0.843663
55142332	chr1:55142332:C:T	2.25991e-15	17.6404	-1.72712
55142769	chr1:55142769:G:A	5.85699e-09	-7.39038e-10	30.6811
55143311	chr1:55143311:G:C	5.85165e-22	0.746607	-4.84864e-09
55144584	chr1:55144584:T:C	2.94382e-23	-0.0138425	-2.22915
55144751	chr1:55144751:A:G	5.76567e-20	7.04476	-1.70779
55144881	chr1:55144881:C:A	1.62401e-21	-7.39038e-10	1.76737
55144908	chr1:55144908:T:C	6.42627e-08	-7.39038e-10	33.0765
55144959	chr1:55144959:C:T	3.41875e-23	0.0172217	-2.11065
55145302	chr1:55145302:A:G	3.51235e-23	0.0480745	-2.11449
55145336	chr1:55145336:C:T	6.76736e-22	-7.39038e-10	0.891995
55145623	chr1:55145623:C:A	3.05915e-23	-7.39038e-10	-2.20457
55145809	chr1:55145809:T:C	2.73546e-23	-7.39038e-10	-2.3164
55146404	chr1:55146404:T:C	9.1376e-22	-7.39038e-10	1.19228
55146605	chr1:55146605:T:C	6.0824e-22	0.785284	-4.84864e-09
55147003	chr1:55147003:G:A	6.23243e-23	-7.39038e-10	-1.49293
55147857	chr1:55147857:TTAA:T	3.25335e-23	-7.39038e-10	-2.14301
55147979	chr1:55147979:AAATT:A	4.01386e-21	-7.39038e-10	2.67222
55147992	chr1:55147992:A:C	2.74906e-23	-7.39038e-10	-2.31144
55148363	chr1:55148363:CAT:C	6.78898e-18	2.59226	7.51326
55148472	chr1:55148472:C:T	3.82058e-23	-7.39038e-10	-1.9823
55148614	chr1:55148614:C:T	6.76239e-09	-7.39038e-10	30.8249
55148770	chr1:55148770:G:C	7.15976e-22	-7.39038e-10	0.948361
55148841	chr1:55148841:C:A	3.25195e-23	-7.39038e-10	-2.14345
55149908	chr1:55149908:T:C	4.86831e-23	-1.73995	-4.84864e-09
55150040	chr1:55150040:T:C	3.03259e-23	-7.39038e-10	-2.21328
55150319	chr1:55150319:C:T	2.79351e-23	-7.39038e-10	-2.2954
55150895	chr1:55150895:G:A	5.46165e-09	-7.39038e-10	30.6112
55151081	chr1:55151081:T:C	1.45638e-23	-0.703841	-2.24291
55151182	chr1:55151182:TA:T	1.35933e-23	-1.47736	-1.53834
55151324	chr1:55151324:G:T	3.35702e-23	-2.11165	-4.84864e-09
55151578	chr1:55151578:G:A	2.70354e-23	-7.39038e-10	-2.32814
55151844	chr1:55151844:T:G	1.30982e-23	-0.774293	-2.27852
55152226	chr1:55152226:A:G	2.79351e-23	-7.39038e-10	-2.2954
55152242	chr1:55152242:G:A	4.50245e-23	-7.39038e-10	-1.81808
55152873	chr1:55152873:A:C	2.74683e-23	-7.39038e-10	-2.31225
55153077	chr1:55153077:G:T	3.66773e-23	-7.39038e-10	-2.02313
55153176	chr1:55153176:G:A	6.57695e-23	-0.975884	-0.463245
55153335	chr1:55153335:G:A	7.5635e-22	-7.39038e-10	1.00322
55153749	chr1:55153749:G:A	3.04544e-17	2.86116	8.74529
55153780	chr1:55153780:ATAC:A	7.90414e-17	4.83953	7.72066
55154920	chr1:55154920:T:C	4.98124e-21	-7.39038e-10	2.88815
55155022	chr1:55155022:AAC:A	2.81463e-21	-7.39038e-10	2.3173
55155318	chr1:55155318:G:A	3.63043e-23	-2.03335	-4.84864e-09
55155440	chr1:55155440:T:C	6.57797e-23	-7.39038e-10	-1.43897
55155711	chr1:55155711:C:T	5.02056e-19	-7.39038e-10	7.50118
55155726	chr1:55155726:A:C	6.1359e-08	-7.39038e-10	33.0302
55155745	chr1:55155745:G:A	1.61745e-21	-7.39038e-10	1.76332
55156272	chr1:55156272:G:A	2.9763e-21	-7.39038e-10	2.37315
55156274	chr1:55156274:G:T	5.7272e-18	2.6188	7.31665
55156447	chr1:55156447:T:C	4.13712e-23	-7.39038e-10	-1.9027
55157140	chr1:55157140:T:C	3.26871e-21	-7.39038e-10	2.46687
55157484	chr1:55157484:AT:A	2.78113e-21	-7.39038e-10	2.30533
55157701	chr1:55157701:G:A	4.39293e-17	2.8896	9.08321
55157776	chr1:55157776:G:A	5.0243e-23	-7.39038e-10	-1.70841
55157996	chr1:55157996:T:C	3.98087e-18	2.19975	7.37197
55158084	chr1:55158084:G:A	6.70395e-22	2.91229	-2.02971
55158563	chr1:55158563:C:A	9.32267e-22	1.21233	-4.84864e-09
55159875	chr1:55159875:C:T	7.56127e-09	-7.39038e-10	30.9365
55159994	chr1:55159994:T:G	3.88413e-23	-7.39038e-10	-1.9658
55160133	chr1:55160133:A:ATGG	2.79401e-23	-7.39038e-10	-2.29522
55160335	chr1:55160335:G:T	1.41424e-08	-7.39038e-10	31.5627
55160470	chr1:55160470:A:G	3.82058e-23	-7.39038e-10	-1.9823
55160579	chr1:55160579:T:C	4.64074e-21	-7.39038e-10	2.81734
55161003	chr1:55161003:G:A	4.34284e-18	5.22718	4.43157
55161279	chr1:55161279:G:A	2.26484e-23	-0.310439	-2.19476
55161687	chr1:55161687:C:T	2.63195e-23	-0.26303	-2.09195
55161755	chr1:55161755:C:T	5.42762e-23	-7.39038e-10	-1.6312
55161852	chr1:55161852:C:G	6.30069e-24	-1.88221	-1.90242
55161908	chr1:55161908:T:A	7.15976e-22	-7.39038e-10	0.948361
55162730	chr1:55162730:T:C	3.6464e-23	-7.39038e-10	-2.02896
55163335	chr1:55163335:A:C	7.27446e-22	-7.39038e-10	0.964255
55163716	chr1:55163716:C:A	2.41617e-23	-0.316407	-2.12411
55163736	chr1:55163736:A:G	5.43083e-23	-7.39038e-10	-1.63061
55163992	chr1:55163992:G:A	5.28939e-09	-7.39038e-10	30.5792
55164043	chr1:55164043:T:C	5.09407e-23	-0.923577	-0.771046
55164478	chr1:55164478:T:C	1.2999e-13	22.24	-2.27456
55164531	chr1:55164531:A:G	6.90571e-18	2.58246	7.54011
55164674	chr1:55164674:T:C	4.1136e-23	-1.9084	-4.84864e-09
55164964	chr1:55164964:A:G	4.48788e-23	-1.82132	-4.84864e-09
55165257	chr1:55165257:T:C	3.25195e-23	-7.39038e-10	-2.14345
55165494	chr1:55165494:T:C	5.98768e-23	-7.39038e-10	-1.533
55165552	chr1:55165552:G:A	6.22025e-23	-7.39038e-10	-1.49489
55165977	chr1:55165977:G:T	4.34621e-19	1.21993	6.13701
55166133	chr1:55166133:C:G	5.98768e-23	-7.39038e-10	-1.533
55166137	chr1:55166137:T:C	5.98484e-23	-7.39038e-10	-1.53347
55166434	chr1:55166434:T:C	3.32124e-23	-7.39038e-10	-2.12236
55166555	chr1:55166555:A:G	5.87396e-09	-7.39038e-10	30.684
55167244	chr1:55167244:T:C	4.03001e-23	-1.92893	-4.84864e-09
55167264	chr1:55167264:A:G	3.82058e-23	-7.39038e-10	-1.9823
55167435	chr1:55167435:G:C	3.4747e-23	-7.39038e-10	-2.07719
55167516	chr1:55167516:C:T	2.53429e-21	-7.39038e-10	2.21238
55167712	chr1:55167712:C:T	6.48215e-23	-7.39038e-10	-1.45365
55167747	chr1:55167747:T:C	7.92695e-23	-7.39038e-10	-1.25243
55167996	chr1:55167996:G:A	4.14871e-23	-7.39038e-10	-1.8999
55168053	chr1:55168053:C:T	5.0644e-23	-1.70046	-4.84864e-09
55168620	chr1:55168620:G:A	3.88168e-21	-7.39038e-10	2.63874
55168825	chr1:55168825:C:T	6.64881e-22	0.874322	-4.84864e-09
55168973	chr1:55168973:A:G	2.80432e-23	-7.39038e-10	-2.29154
55169370	chr1:55169370:CAGA:C	1.59845e-08	-7.39038e-10	31.6851
55169483	chr1:55169483:A:G	4.24473e-23	-7.39038e-10	-1.87702
55169547	chr1:55169547:A:G	3.45218e-23	-7.39038e-10	-2.08369
55169751	chr1:55169751:A:AC	7.17393e-09	-7.39038e-10	30.8839
55170261	chr1:55170261:T:C	3.43529e-21	-7.39038e-10	2.51657
55170567	chr1:55170567:T:C	3.96252e-14	18.7774	-4.84864e-09
55170830	chr1:55170830:A:T	3.97515e-23	-1.94264	-4.84864e-09
55170843	chr1:55170843:A:G	2.79351e-23	-7.39038e-10	-2.2954
55171233	chr1:55171233:C:T	3.25133e-23	-7.39038e-10	-2.14364
55171305	chr1:55171305:C:T	4.13122e-23	-1.90413	-4.84864e-09
55171760	chr1:55171760:T:C	4.09206e-23	-1.91365	-4.84864e-09
55171947	chr1:55171947:A:G	2.81769e-16	2.26416	11.5672
55172098	chr1:55172098:C:T	1.75015e-21	-7.39038e-10	1.84217
55172402	chr1:55172402:G:A	1.99025e-23	-0.644295	-1.99015
55172797	chr1:55172797:G:A	1.77889e-21	-7.39038e-10	1.85846
55172873	chr1:55172873:T:C	9.80649e-16	6.07355	9.00489
55173240	chr1:55173240:T:C	3.84689e-23	-7.39038e-10	-1.97544
55173257	chr1:55173257:T:A	1.72935e-16	-7.39038e-10	13.3431
55173403	chr1:55173403:T:C	3.1931e-18	1.92621	7.42501
55173521	chr1:55173521:T:C	3.86924e-23	-7.39038e-10	-1.96964
55173686	chr1:55173686:G:A	6.38609e-22	-7.39038e-10	0.834007
55173775	chr1:55173775:A:T	8.02052e-08	-7.39038e-10	33.2981
55174139	chr1:55174139:A:C	1.13466e-21	1.4088	-4.84864e-09
55174196	chr1:55174196:C:T	4.45811e-23	-1.82798	-4.84864e-09
55174435	chr1:55174435:A:G	3.99517e-23	-7.39038e-10	-1.93761
55174758	chr1:55174758:G:C	1.59507e-22	-7.39038e-10	-0.553197
55174870	chr1:55174870:T:C	7.17859e-22	-7.39038e-10	0.950988
55175116	chr1:55175116:A:G	4.49318e-22	-7.39038e-10	0.482446
55175354	chr1:55175354:G:A	7.9806e-23	-7.39038e-10	-1.24569
55175590	chr1:55175590:T:C	1.75711e-21	-7.39038e-10	1.84614
55176226	chr1:55176226:G:A	9.20945e-22	-7.39038e-10	1.20011
55176604	chr1:55176604:T:A	3.89393e-23	-7.39038e-10	-1.96328
55176975	chr1:55176975:C:T	3.36741e-23	-2.10856	-4.84864e-09
55177100	chr1:55177100:A:C	1.19764e-19	-7.39038e-10	6.06799
55177218	chr1:55177218:T:C	7.83997e-24	-1.89127	-1.67478
55177870	chr1:55177870:C:T	3.2487e-23	-7.39038e-10	-2.14445
55178164	chr1:55178164:TA:T	1.82702e-23	-0.722429	-1.99759
55178173	chr1:55178173:T:C	7.14269e-22	-7.39038e-10	0.945973
55178341	chr1:55178341:C:T	2.7891e-23	-7.39038e-10	-2.29698
55178496	chr1:55178496:G:A	5.36277e-23	-7.39038e-10	-1.64322
55178534	chr1:55178534:T:C	2.97942e-23	-7.39038e-10	-2.23097
55178537	chr1:55178537:C:T	4.7674e-21	-7.39038e-10	2.84427
55178593	chr1:55178593:C:T	3.29415e-18	2.38113	7.00124
55180181	chr1:55180181:T:C	3.45218e-23	-7.39038e-10	-2.08369
55180333	chr1:55180333:C:T	3.68656e-18	2.37303	7.12189
55180675	chr1:55180675:T:C	3.1253e-23	-7.39038e-10	-2.18317
55180762	chr1:55180762:G:A	2.7958e-23	-7.39038e-10	-2.29458
55181085	chr1:55181085:A:G	4.30405e-23	-1.86315	-4.84864e-09
55181398	chr1:55181398:A:G	2.55827e-21	-7.39038e-10	2.2218
55181599	chr1:55181599:T:C	7.63518e-22	-0.264412	1.27706
55181691	chr1:55181691:T:C	3.111e-23	-7.39038e-10	-2.18776
55182338	chr1:55182338:C:G	3.49709e-23	-7.39038e-10	-2.07077
55182842	chr1:55182842:G:A	4.76544e-21	-7.39038e-10	2.84386
55182864	chr1:55182864:A:G	7.20134e-22	-7.39038e-10	0.954151
55182915	chr1:55182915:C:T	5.53675e-23	-7.39038e-10	-1.61129
55183037	chr1:55183037:G:A	7.15976e-22	-7.39038e-10	0.948361
55183185	chr1:55183185:T:C	3.7822e-23	-7.39038e-10	-1.9924
55183326	chr1:55183326:T:C	7.16963e-22	-7.39038e-10	0.949738
55183354	chr1:55183354:A:G	3.1967e-23	-7.39038e-10	-2.16058
55183533	chr1:55183533:G:C	3.20002e-23	-7.39038e-10	-2.15954
55183755	chr1:55183755:T:C	3.33804e-23	-2.11732	-4.84864e-09
55184599	chr1:55184599:C:T	3.19728e-23	-7.39038e-10	-2.1604
55184693	chr1:55184693:G:C	3.19728e-23	-7.39038e-10	-2.1604
55184719	chr1:55184719:A:C	2.77376e-23	-7.39038e-10	-2.3025
55184862	chr1:55184862:C:T	1.78114e-22	-7.39038e-10	-0.442859
55184969	chr1:55184969:T:A	2.11297e-23	-0.257507	-2.3171
55185241	chr1:55185241:A:C	2.74814e-23	-7.39038e-10	-2.31178
55185257	chr1:55185257:G:C	4.83489e-23	-7.39038e-10	-1.74684
55185381	chr1:55185381:GAA:G	3.87923e-23	-1.96707	-4.84864e-09
55185407	chr1:55185407:A:G	1.809e-14	-7.39038e-10	17.9933
55185462	chr1:55185462:T:C	6.08832e-23	-7.39038e-10	-1.51633
55185613	chr1:55185613:T:G	2.42462e-22	-1.81225	1.67781
55185684	chr1:55185684:C:T	3.04542e-23	-7.39038e-10	-2.20906
55185770	chr1:55185770:T:C	3.91117e-23	-1.95887	-4.84864e-09
55185872	chr1:55185872:A:G	5.44583e-23	-7.39038e-10	-1.62785
55185982	chr1:55185982:T:C	3.14499e-23	-7.39038e-10	-2.17689
55186242	chr1:55186242:C:A	1.59301e-21	-7.39038e-10	1.7481
55186456	chr1:55186456:G:A	8.63246e-23	-7.39038e-10	-1.16717
55187118	chr1:55187118:A:G	3.30862e-20	-2.21306	6.99464
55187183	chr1:55187183:C:T	8.37553e-23	-7.39038e-10	-1.19739
55187221	chr1:55187221:AAAATGTAACACCATTCCATGATTTT:A	3.53046e-23	-7.39038e-10	-2.06127
55187310	chr1:55187310:G:T	1.87412e-15	17.349	-1.62286
55187329	chr1:55187329:C:T	6.06581e-22	-7.39038e-10	0.782552
55187488	chr1:55187488:G:A	3.04804e-23	-7.39038e-10	-2.2082
55187489	chr1:55187489:G:T	2.98852e-23	-7.39038e-10	-2.22792
55187784	chr1:55187784:T:G	3.25398e-23	-7.39038e-10	-2.14282
55187907	chr1:55187907:G:A	3.285e-23	-7.39038e-10	-2.13333
55187915	chr1:55187915:C:T	1.0679e-23	-1.01851	-2.2385
55188652	chr1:55188652:C:T	2.83232e-23	-7.39038e-10	-2.28161
55189144	chr1:55189144:T:C	2.72993e-23	0.00107974	-2.31951
55189381	chr1:55189381:A:C	3.2722e-23	-7.39038e-10	-2.13724
55189565	chr1:55189565:A:G	8.649e-23	-7.39038e-10	-1.16526
55189645	chr1:55189645:T:C	9.60931e-23	-7.39038e-10	-1.05997
55189932	chr1:55189932:C:T	6.6726e-23	-7.39038e-10	-1.42469
55190402	chr1:55190402:G:T	3.99304e-13	23.3695	-2.28183
55190480	chr1:55190480:A:G	1.58581e-21	-7.39038e-10	1.74356
55190710	chr1:55190710:C:T	1.2441e-08	-7.39038e-10	31.4345
55191187	chr1:55191187:T:C	3.16921e-23	-7.39038e-10	-2.16922
55191199	chr1:55191199:A:G	3.94422e-23	-1.95045	-4.84864e-09
55191240	chr1:55191240:A:G	4.04644e-23	-7.39038e-10	-1.92486
55191265	chr1:55191265:G:A	4.32941e-23	-7.39038e-10	-1.85727
55191408	chr1:55191408:T:G	3.19728e-23	-7.39038e-10	-2.1604
55191483	chr1:55191483:T:C	3.18093e-23	-7.39038e-10	-2.16553
55191523	chr1:55191523:C:T	7.4737e-08	-7.39038e-10	33.2275
55191596	chr1:55191596:T:G	4.48203e-21	2.78254	-4.84864e-09
55191632	chr1:55191632:A:T	3.77752e-22	-7.39038e-10	0.308951
55191651	chr1:55191651:C:T	1.24651e-17	1.054	9.65916
55192100	chr1:55192100:A:G	3.86524e-23	-7.39038e-10	-1.97068
55192538	chr1:55192538:G:C	3.08923e-23	-7.39038e-10	-2.19478
55192921	chr1:55192921:T:C	8.64911e-23	-7.39038e-10	-1.16524
55193010	chr1:55193010:T:A	6.32441e-09	-7.39038e-10	30.7579
55193052	chr1:55193052:G:A	4.32397e-23	-7.39038e-10	-1.85853
55193134	chr1:55193134:T:C	6.16219e-23	-7.39038e-10	-1.50427
55193893	chr1:55193893:T:C	1.87225e-21	-7.39038e-10	1.90961
55194619	chr1:55194619:G:C	3.32691e-13	23.2059	-2.30072
55195230	chr1:55195230:T:C	2.81483e-23	-7.39038e-10	-2.2878
55195236	chr1:55195236:G:A	2.19615e-21	-7.39038e-10	2.06917
55195273	chr1:55195273:A:G	9.62049e-23	-7.39038e-10	-1.05881
55195379	chr1:55195379:T:C	8.86742e-22	1.16227	-4.84864e-09
55195399	chr1:55195399:G:A	9.10312e-23	-7.39038e-10	-1.11408
55195646	chr1:55195646:A:C	3.10929e-23	-7.39038e-10	-2.18831
55196055	chr1:55196055:C:T	3.19728e-23	-7.39038e-10	-2.1604
55196406	chr1:55196406:C:T	4.50362e-23	-7.39038e-10	-1.81782
55196841	chr1:55196841:A:G	8.58077e-09	-7.39038e-10	31.063
55197007	chr1:55197007:C:T	9.01289e-18	12.3766	-1.9877
55197699	chr1:55197699:A:G	3.55234e-22	2.57753	-2.33004
55197800	chr1:55197800:C:T	3.89569e-09	-7.39038e-10	30.2734
55198042	chr1:55198042:T:C	2.74193e-23	-7.39038e-10	-2.31404
55198135	chr1:55198135:A:T	3.15162e-19	-7.39038e-10	7.03556
55198136	chr1:55198136:A:T	9.76975e-22	-7.39038e-10	1.25917
55198309	chr1:55198309:C:T	2.70308e-23	-7.39038e-10	-2.32831
55198387	chr1:55198387:G:C	9.93225e-19	0.845582	7.33784
55198468	chr1:55198468:CTG:C	2.97172e-23	-7.39038e-10	-2.23356
55198487	chr1:55198487:G:T	2.85597e-23	-7.39038e-10	-2.27329
55198916	chr1:55198916:C:T	1.25143e-23	-0.802577	-2.29583
55199314	chr1:55199314:A:C	1.74671e-20	2.75291	1.38987
55199829	chr1:55199829:C:T	2.24678e-20	-2.20752	6.60207
55200240	chr1:55200240:T:G	3.31222e-23	-7.39038e-10	-2.12508
55200281	chr1:55200281:A:G	3.78885e-23	-7.39038e-10	-1.99064
55200804	chr1:55200804:C:A	1.92764e-15	17.3728	-1.61852
55200847	chr1:55200847:C:T	1.29973e-18	0.90053	7.55185
55200886	chr1:55200886:T:C	7.23134e-23	-7.39038e-10	-1.34428
55201123	chr1:55201123:TA:T	4.06002e-23	-7.39038e-10	-1.92151
55201172	chr1:55201172:A:C	6.71956e-21	-7.39038e-10	3.18749
55201322	chr1:55201322:T:C	4.5018e-23	-1.81822	-4.84864e-09
55201816	chr1:55201816:T:G	4.03352e-23	-1.92806	-4.84864e-09
55202331	chr1:55202331:A:C	5.25408e-23	-1.6637	-4.84864e-09
55202368	chr1:55202368:T:C	9.44683e-22	-7.39038e-10	1.22556
55202491	chr1:55202491:G:A	2.86067e-23	-7.39038e-10	-2.27164
55202934	chr1:55202934:A:C	1.32213e-07	-7.39038e-10	33.7979
55203379	chr1:55203379:AG:A	3.82672e-23	-1.98069	-4.84864e-09
55203473	chr1:55203473:A:G	9.53884e-23	-7.39038e-10	-1.06733
55203933	chr1:55203933:T:C	5.80809e-07	-7.39038e-10	35.2779
55204310	chr1:55204310:ATACACT:A	3.97228e-19	-7.39038e-10	7.26698
55204345	chr1:55204345:T:C	1.68635e-22	-7.39038e-10	-0.497551
55204566	chr1:55204566:C:T	4.20374e-23	-7.39038e-10	-1.88673
55204747	chr1:55204747:C:T	2.35469e-23	-2.20566	-0.260629
55204778	chr1:55204778:C:T	1.65716e-22	-7.39038e-10	-0.515008
55205014	chr1:55205014:C:T	2.71111e-23	-7.39038e-10	-2.32534
55205538	chr1:55205538:A:G	1.52301e-22	-7.39038e-10	-0.599424
55205553	chr1:55205553:G:A	6.93404e-06	-7.39038e-10	37.7577
55205805	chr1:55205805:A:C	3.9822e-23	-1.94087	-4.84864e-09
55205892	chr1:55205892:C:T	4.1384e-23	-7.39038e-10	-1.90239
55205899	chr1:55205899:G:A	6.02669e-21	-7.39038e-10	3.07867
55206329	chr1:55206329:G:A	1.48492e-22	-7.39038e-10	-0.624752
55206395	chr1:55206395:T:C	3.94697e-23	-1.94975	-4.84864e-09
55206520	chr1:55206520:C:T	2.2951e-19	3.88108	2.83733
55206819	chr1:55206819:T:C	2.25407e-21	-7.39038e-10	2.09521
55207221	chr1:55207221:A:G	1.62622e-22	-7.39038e-10	-0.533859
55207384	chr1:55207384:C:T	4.65381e-23	-1.78501	-4.84864e-09
55207395	chr1:55207395:T:C	8.99991e-23	-7.39038e-10	-1.12549
55207697	chr1:55207697:T:C	5.31393e-21	-7.39038e-10	2.9528
55207747	chr1:55207747:T:G	6.93498e-23	-2.17222	0.786093
55207998	chr1:55207998:G:A	1.31982e-18	3.82785	4.63988
55208131	chr1:55208131:A:G	2.11426e-22	-1.0803	0.808883
55208457	chr1:55208457:G:A	2.73503e-23	-7.39038e-10	-2.31656
55208856	chr1:55208856:A:C	2.80212e-23	-7.39038e-10	-2.29232
55210308	chr1:55210308:C:T	9.35471e-23	-1.08682	-4.84864e-09
55210626	chr1:55210626:G:T	1.46792e-20	-2.06207	6.03097
55210910	chr1:55210910:G:A	4.9069e-23	-7.39038e-10	-1.73206
55211075	chr1:55211075:C:T	3.8239e-21	1.77094	0.852803
55211136	chr1:55211136:T:C	3.18146e-23	-7.39038e-10	-2.16536
55211371	chr1:55211371:T:C	2.4481e-05	-7.39038e-10	39.0191
55211853	chr1:55211853:A:G	2.22347e-21	-7.39038e-10	2.08154
55212517	chr1:55212517:A:G	2.22998e-22	-0.218123	-4.84864e-09
55212666	chr1:55212666:T:C	2.26861e-22	-7.39038e-10	-0.200946
55212766	chr1:55212766:T:C	3.05114e-23	-7.39038e-10	-2.20719
55212772	chr1:55212772:T:C	7.99337e-05	-7.39038e-10	40.2024
55213198	chr1:55213198:G:C	3.12238e-23	-7.39038e-10	-2.1841
55213327	chr1:55213327:A:G	2.43931e-14	18.4786	-0.186273
55213347	chr1:55213347:G:C	2.72038e-23	-7.39038e-10	-2.32193
55213637	chr1:55213637:C:T	2.73902e-23	-7.39038e-10	-2.3151
55213967	chr1:55213967:T:C	4.0289e-21	2.67596	-4.84864e-09
55213993	chr1:55213993:T:A	3.96501e-21	1.11364	1.54634
55214606	chr1:55214606:C:A	1.03487e-21	-7.39038e-10	1.31675
55214701	chr1:55214701:T:C	4.36449e-21	-7.39038e-10	2.75597
55215673	chr1:55215673:G:C	2.85617e-23	-7.39038e-10	-2.27322
55216076	chr1:55216076:TTAAC:T	3.54739e-22	-7.39038e-10	0.246097
55216095	chr1:55216095:C:T	3.53184e-21	-7.39038e-10	2.54429
55216213	chr1:55216213:A:T	1.2385e-23	-1.76534	-1.34346
55216272	chr1:55216272:A:T	2.27633e-22	-0.353217	0.155666
55216409	chr1:55216409:C:T	7.92272e-23	-2.12193	0.868969
55216431	chr1:55216431:C:T	5.37118e-23	-7.39038e-10	-1.64165
55216483	chr1:55216483:T:C	2.69981e-23	-7.39038e-10	-2.32952
55216956	chr1:55216956:T:G	7.70287e-22	-7.39038e-10	1.02148
55217431	chr1:55217431:TATTTAATAA:T	2.70109e-23	-7.39038e-10	-2.32905
55217930	chr1:55217930:CAAGT:C	1.23783e-22	-2.0643	1.25754
55217979	chr1:55217979:T:C	3.70286e-23	-7.39038e-10	-2.0136
55217986	chr1:55217986:A:T	1.04638e-21	-7.39038e-10	1.3278
55218316	chr1:55218316:TAGAC:T	2.22241e-21	-7.39038e-10	2.08106
55218346	chr1:55218346:A:G	7.32425e-23	-1.79149	0.459976
55218394	chr1:55218394:C:T	1.98801e-21	-7.39038e-10	1.9696
55218508	chr1:55218508:G:A	6.39707e-22	-7.39038e-10	0.835725
55218724	chr1:55218724:A:G	9.91921e-23	-1.82962	0.801392
55219114	chr1:55219114:A:T	7.96211e-23	-1.79588	0.547874
55219155	chr1:55219155:C:T	7.14128e-23	-1.82699	0.470187
55219478	chr1:55219478:T:C	7.56305e-23	-1.79415	0.494726
55219540	chr1:55219540:T:G	3.05827e-23	-2.20485	-4.84864e-09
55219597	chr1:55219597:C:T	7.89807e-23	-7.39038e-10	-1.25608
55219671	chr1:55219671:A:G	2.65749e-23	-1.10571	-1.23961
55219696	chr1:55219696:G:C	7.21286e-23	-1.80612	0.459282
55219712	chr1:55219712:C:T	7.21693e-23	-1.8054	0.459126
55219919	chr1:55219919:A:G	6.42594e-23	-1.82403	0.361673
55219964	chr1:55219964:G:A	2.43159e-22	-0.426034	0.294464
55220233	chr1:55220233:C:G	3.76806e-23	-1.99614	-4.84864e-09
55220322	chr1:55220322:C:T	7.44703e-22	-7.39038e-10	0.9877
55220386	chr1:55220386:G:A	1.67086e-22	-7.39038e-10	-0.506777
55220400	chr1:55220400:G:A	8.06675e-20	-7.39038e-10	5.67281
55220440	chr1:55220440:T:C	7.42058e-23	-1.82294	0.504492
55220445	chr1:55220445:CTCTG:C	8.12576e-23	-7.39038e-10	-1.22766
55220555	chr1:55220555:T:G	1.30348e-22	-2.0033	1.24822
55220843	chr1:55220843:A:G	2.70068e-23	-7.39038e-10	-2.3292
55220943	chr1:55220943:A:G	7.1032e-23	-1.8431	0.480944
55220969	chr1:55220969:G:C	1.24077e-22	-2.06629	1.26191
55221391	chr1:55221391:T:C	2.8677e-22	-7.39038e-10	0.0333949
55221403	chr1:55221403:C:G	1.89933e-23	-1.91064	-0.77056
55221676	chr1:55221676:C:T	2.92445e-23	-7.39038e-10	-2.24959
55221754	chr1:55221754:C:A	4.61126e-23	0.28851	-2.08271
55221937	chr1:55221937:T:C	1.72144e-21	0.946048	0.879582
55222219	chr1:55222219:G:A	5.60473e-23	-7.39038e-10	-1.59909
55222434	chr1:55222434:C:A	1.80044e-22	-7.39038e-10	-0.432084
55222501	chr1:55222501:G:A	0.000230912	-7.39038e-10	41.2633
55222647	chr1:55222647:G:C	4.19272e-20	-7.39038e-10	5.0184
55222688	chr1:55222688:G:C	1.69463e-22	-7.39038e-10	-0.492649
55222835	chr1:55222835:A:AG	1.48601e-19	-7.39038e-10	6.28374
55223000	chr1:55223000:T:C	2.73807e-23	-7.39038e-10	-2.31545
55223187	chr1:55223187:A:G	3.47451e-22	-7.39038e-10	0.225337
55223482	chr1:55223482:A:T	1.36056e-21	0.948408	0.641954
55223577	chr1:55223577:T:C	2.12529e-18	-7.39038e-10	8.94413
55224113	chr1:55224113:A:G	7.0025e-23	-1.1938	-0.18263
55224199	chr1:55224199:C:T	2.87674e-22	-7.39038e-10	0.0365409
55224208	chr1:55224208:G:A	1.85348e-21	0.923248	0.976288
55224574	chr1:55224574:G:A	1.29656e-21	1.02619	0.515994
55224950	chr1:55224950:C:T	2.76066e-23	-7.39038e-10	-2.30723
55225025	chr1:55225025:G:A	7.05924e-22	-7.39038e-10	0.934222
55225072	chr1:55225072:T:C	7.20864e-21	3.25775	-4.84864e-09
55225259	chr1:55225259:G:A	5.35721e-23	-7.39038e-10	-1.64426
55225383	chr1:55225383:C:A	2.98562e-23	-7.39038e-10	-2.22889
55225439	chr1:55225439:T:C	2.76066e-23	-7.39038e-10	-2.30723
55225458	chr1:55225458:G:A	2.23662e-22	0.85178	-1.06693
55225711	chr1:55225711:T:C	5.39381e-24	-1.60994	-2.3301
55225758	chr1:55225758:G:A	2.10576e-23	-0.276936	-2.30109
55226016	chr1:55226016:G:T	2.0909e-23	-0.29872	-2.28639
55226092	chr1:55226092:A:G	9.21683e-22	1.20092	-4.84864e-09
55226146	chr1:55226146:TC:T	6.62641e-21	3.17353	-4.84864e-09
55226208	chr1:55226208:C:T	1.14042e-21	-7.39038e-10	1.41387
55226509	chr1:55226509:T:C	2.76154e-23	-7.39038e-10	-2.30691
55226600	chr1:55226600:A:G	3.18009e-23	-7.39038e-10	-2.16579
55226836	chr1:55226836:G:A	3.34514e-23	-7.39038e-10	-2.11519
55227023	chr1:55227023:G:A	2.34561e-08	-7.39038e-10	32.0686
55227134	chr1:55227134:T:C	1.12288e-22	0.954257	-1.85848
55227190	chr1:55227190:A:T	3.34923e-23	-2.11397	-4.84864e-09
55227546	chr1:55227546:T:C	2.76346e-23	-7.39038e-10	-2.30622
55227726	chr1:55227726:T:C	1.13303e-22	-0.385331	-0.509885
55227853	chr1:55227853:T:G	1.9241e-23	-0.37253	-2.29571
55227887	chr1:55227887:T:C	5.00277e-24	-1.68549	-2.32981
55227911	chr1:55227911:C:T	2.97583e-23	-7.39038e-10	-2.23218
55228018	chr1:55228018:G:A	3.98151e-21	-7.39038e-10	2.66413
55228069	chr1:55228069:C:T	1.6197e-22	-7.39038e-10	-0.537873
55228082	chr1:55228082:T:A	7.36294e-22	-7.39038e-10	0.976343
55228413	chr1:55228413:T:C	5.05792e-24	-1.67486	-2.32947
55228462	chr1:55228462:A:G	2.00868e-22	-7.39038e-10	-0.322637
55228707	chr1:55228707:TG:T	2.76204e-23	-7.39038e-10	-2.30673
55228820	chr1:55228820:C:T	2.79461e-22	-0.177826	0.185402
55228821	chr1:55228821:G:A	5.30363e-24	-1.62684	-2.33005
55229074	chr1:55229074:C:T	3.81012e-24	-2.03187	-2.25576
55229449	chr1:55229449:G:A	2.70881e-22	-7.39038e-10	-0.0236054
55229575	chr1:55229575:G:A	3.01601e-23	-7.39038e-10	-2.21876
55229608	chr1:55229608:A:T	4.47307e-23	0.235718	-2.06034
55229775	chr1:55229775:T:A	3.5837e-22	-0.804015	1.0603
55229862	chr1:55229862:C:T	1.46067e-23	-0.647625	-2.29618
55229931	chr1:55229931:C:T	1.06051e-21	2.69598	-1.35476
55230154	chr1:55230154:C:T	2.27675e-20	-7.39038e-10	4.4078
55230627	chr1:55230627:A:C	4.00245e-22	0.366791	-4.84864e-09
55230874	chr1:55230874:G:A	2.83419e-22	-1.52201	1.54365
55230987	chr1:55230987:G:A	3.01009e-10	-7.39038e-10	27.7129
55231520	chr1:55231520:G:A	8.01917e-23	0.775893	-2.01676
55231796	chr1:55231796:G:A	4.53821e-22	-7.39038e-10	0.492416
55231883	chr1:55231883:T:C	5.27941e-23	-7.39038e-10	-1.65889
55232497	chr1:55232497:C:T	4.23878e-21	-7.39038e-10	2.72674
55232704	chr1:55232704:C:G	1.41515e-22	-0.672878	-4.84864e-09
55232712	chr1:55232712:G:A	2.82327e-23	-7.39038e-10	-2.28481
55232795	chr1:55232795:A:C	1.68113e-22	-7.39038e-10	-0.50065
55233298	chr1:55233298:A:G	4.19082e-21	-7.39038e-10	2.71537
55233350	chr1:55233350:G:A	2.73328e-22	0.290492	-0.305105
55233555	chr1:55233555:G:A	4.79841e-21	-7.39038e-10	2.85075
55233577	chr1:55233577:T:C	8.80698e-22	-7.39038e-10	1.15543
55233584	chr1:55233584:G:A	1.76236e-22	-7.39038e-10	-0.45346
55233718	chr1:55233718:T:C	4.23878e-21	-7.39038e-10	2.72674
55233761	chr1:55233761:T:C	4.20289e-21	-7.39038e-10	2.71824
55234027	chr1:55234027:A:G	4.07451e-23	-1.91795	-4.84864e-09
55234036	chr1:55234036:A:G	4.23878e-21	-7.39038e-10	2.72674
55234086	chr1:55234086:CA:C	7.24928e-22	-7.39038e-10	0.960786
55234141	chr1:55234141:C:G	1.85501e-23	-0.643888	-2.06092
55234401	chr1:55234401:T:C	4.23878e-21	-7.39038e-10	2.72674
55234671	chr1:55234671:C:G	1.47624e-22	-7.39038e-10	-0.630615
55234807	chr1:55234807:C:T	5.13557e-23	-1.68651	-4.84864e-09
55235275	chr1:55235275:T:A	2.37438e-21	2.1472	-4.84864e-09
55235488	chr1:55235488:A:G	3.80684e-23	-2.16078	0.174878
55235590	chr1:55235590:T:C	1.01712e-21	-7.39038e-10	1.29945
55235833	chr1:55235833:T:C	2.56917e-09	-7.39038e-10	29.8571
55236199	chr1:55236199:C:T	1.57297e-20	4.81717	-0.779149
55236235	chr1:55236235:C:T	2.59273e-09	-7.39038e-10	29.8662
55236620	chr1:55236620:A:G	7.93187e-22	-1.59041	2.64118
55236722	chr1:55236722:T:G	3.15541e-23	-7.39038e-10	-2.17358
55236797	chr1:55236797:G:A	2.70111e-23	-7.39038e-10	-2.32904
55237076	chr1:55237076:A:G	1.67775e-22	-7.39038e-10	-0.502662
55237380	chr1:55237380:A:G	1.21391e-21	1.42526	0.0510533
55237445	chr1:55237445:G:A	3.67274e-22	-0.414134	0.694957
55237599	chr1:55237599:A:G	1.5147e-22	1.39803	-2.00294
55237607	chr1:55237607:T:A	1.59819e-21	-7.39038e-10	1.75134
55237693	chr1:55237693:C:T	9.82867e-23	-1.02215	-0.0152441
55237741	chr1:55237741:A:T	5.76836e-24	-1.78595	-2.08694
55237900	chr1:55237900:G:T	9.99814e-23	-0.991417	-0.028885
55237908	chr1:55237908:G:A	1.62343e-13	-7.39038e-10	20.1877
55237954	chr1:55237954:G:A	5.3445e-22	0.655951	-4.84864e-09
55238117	chr1:55238117:T:C	3.61704e-23	-1.46125	-0.575791
55238180	chr1:55238180:A:G	4.13417e-22	-7.39038e-10	0.399171
55238280	chr1:55238280:CT:C	1.43741e-22	-0.496032	-0.161237
55238301	chr1:55238301:T:G	5.03748e-11	-7.39038e-10	25.9252
55238318	chr1:55238318:C:T	3.60542e-23	-1.46935	-0.570912
55238462	chr1:55238462:C:A	1.25822e-13	-7.39038e-10	19.9328
55238463	chr1:55238463:T:C	9.22175e-23	-7.39038e-10	-1.10114
55238770	chr1:55238770:C:T	3.99847e-22	-7.39038e-10	0.365796
55238806	chr1:55238806:C:T	4.06091e-11	-7.39038e-10	25.7097
55238864	chr1:55238864:G:A	5.50591e-22	-0.913494	1.5992
55238991	chr1:55238991:A:T	2.47428e-22	-7.39038e-10	-0.114165
55239009	chr1:55239009:T:C	3.28428e-23	-1.39086	-0.742691
55239179	chr1:55239179:T:C	1.15355e-13	-7.39038e-10	19.846
55239208	chr1:55239208:C:T	4.69852e-13	-7.39038e-10	21.2504
55239222	chr1:55239222:T:C	1.88967e-21	-0.855518	2.77439
55239520	chr1:55239520:C:T	1.24363e-22	-0.601569	-0.200511
55239533	chr1:55239533:T:C	3.76292e-23	-7.39038e-10	-1.99751
55239699	chr1:55239699:GT:G	1.26066e-22	-0.563411	-0.22507
55239748	chr1:55239748:A:G	2.51934e-21	-7.39038e-10	2.20647
55239810	chr1:55239810:A:G	1.5185e-22	0.102869	-0.705262
55239940	chr1:55239940:A:T	1.80829e-23	-1.46174	-1.26858
55239942	chr1:55239942:T:A	1.83772e-23	-1.43392	-1.28025
55240038	chr1:55240038:A:G	2.02353e-22	0.352209	-0.667481
55240043	chr1:55240043:A:G	3.66304e-23	-1.39765	-0.62676
55240048	chr1:55240048:C:T	1.24591e-21	-7.39038e-10	1.50234
55240112	chr1:55240112:T:C	3.78182e-23	-7.39038e-10	-1.99249
55240501	chr1:55240501:A:G	3.49025e-21	3.81363	-1.28118
55240730	chr1:55240730:A:G	2.72586e-23	-0.497419	-1.8225
55240735	chr1:55240735:T:G	5.08761e-23	-1.69589	-4.84864e-09
55240806	chr1:55240806:C:T	3.62049e-23	-2.03609	-4.84864e-09
55240895	chr1:55240895:C:T	4.38676e-23	-1.84411	-4.84864e-09
55241046	chr1:55241046:C:T	7.03363e-11	-7.39038e-10	26.259
55241239	chr1:55241239:A:G	4.38445e-23	-1.84464	-4.84864e-09
55241366	chr1:55241366:C:T	1.69719e-21	-0.344313	2.15576
55241761	chr1:55241761:T:C	1.10932e-21	-7.39038e-10	1.38622
55241800	chr1:55241800:A:G	7.6666e-15	18.6627	-1.52785
55241833	chr1:55241833:A:T	4.83095e-23	-7.39038e-10	-1.74766
55241884	chr1:55241884:A:T	1.27849e-21	-7.39038e-10	1.52815
55241969	chr1:55241969:C:T	3.08757e-22	-7.39038e-10	0.107268
55242181	chr1:55242181:G:A	7.88274e-15	18.7011	-1.53846
55242200	chr1:55242200:G:A	2.65167e-20	6.32502	-1.76477
55242273	chr1:55242273:T:C	3.59014e-23	-2.04451	-4.84864e-09
55242301	chr1:55242301:C:T	6.92822e-21	-0.379414	3.59749
55242361	chr1:55242361:G:A	4.62387e-23	-1.79147	-4.84864e-09
55242911	chr1:55242911:C:T	1.40839e-22	-0.677669	-4.84864e-09
55243065	chr1:55243065:A:G	2.11042e-20	5.89696	-1.56502
55243173	chr1:55243173:G:A	5.17183e-23	-1.67947	-4.84864e-09
55243322	chr1:55243322:T:G	1.5098e-18	6.15438	2.44782
55243356	chr1:55243356:G:A	4.4508e-24	-1.84196	-2.29024
55243767	chr1:55243767:A:G	1.88451e-18	6.50482	2.31907
55244327	chr1:55244327:G:C	9.51729e-19	6.57275	1.568
55244392	chr1:55244392:T:C	1.62453e-22	-7.39038e-10	-0.534899
55244468	chr1:55244468:A:T	1.63731e-22	-7.39038e-10	-0.527058
55244672	chr1:55244672:A:G	2.73003e-23	-7.39038e-10	-2.31839
55244948	chr1:55244948:G:A	6.79112e-11	-7.39038e-10	26.2239
55245323	chr1:55245323:A:G	2.78364e-23	-7.39038e-10	-2.29894
55245350	chr1:55245350:C:T	1.75428e-21	1.84453	-4.84864e-09
55245476	chr1:55245476:G:T	2.75203e-23	-7.39038e-10	-2.31036
55245772	chr1:55245772:T:C	9.88913e-23	-7.39038e-10	-1.03126
55245792	chr1:55245792:A:G	3.69353e-19	8.83367	-1.63945
55245823	chr1:55245823:T:C	3.579e-23	-7.39038e-10	-2.04762
55246257	chr1:55246257:G:A	2.79135e-23	-7.39038e-10	-2.29618
55246294	chr1:55246294:A:G	1.92618e-13	14.7519	5.60679
55246407	chr1:55246407:A:G	1.49285e-19	5.23911	1.04922
55246588	chr1:55246588:T:C	9.48362e-19	5.45758	2.67963
55246662	chr1:55246662:T:C	1.15627e-18	5.35302	2.98241
55246685	chr1:55246685:T:C	1.09528e-18	5.43418	2.84705
55246727	chr1:55246727:C:T	9.14616e-23	-1.10937	-4.84864e-09
55246795	chr1:55246795:T:C	2.47155e-23	-0.087772	-2.33008
55246799	chr1:55246799:G:A	3.30682e-23	-7.39038e-10	-2.12671
55246832	chr1:55246832:C:A	3.40323e-23	-2.09797	-4.84864e-09
55247034	chr1:55247034:A:T	1.29151e-22	-7.39038e-10	-0.764307
55247180	chr1:55247180:A:G	3.29522e-22	-7.39038e-10	0.172358
55247412	chr1:55247412:T:A	2.78349e-11	-7.39038e-10	25.332
55247421	chr1:55247421:G:A	1.57268e-14	17.8955	-0.0421832
55247737	chr1:55247737:A:C	2.02924e-19	8.88729	-2.29199
55247955	chr1:55247955:G:A	2.43117e-14	18.4952	-0.206214
55247998	chr1:55247998:G:A	3.93063e-19	8.90487	-1.64844
55248058	chr1:55248058:T:C	1.16519e-22	-0.867236	-4.84864e-09
55248288	chr1:55248288:C:T	3.42186e-16	15.2993	-1.27372
55248542	chr1:55248542:G:A	1.32568e-15	16.2507	-0.870811
55248561	chr1:55248561:T:C	3.00651e-23	-7.39038e-10	-2.22192
55248806	chr1:55248806:C:T	2.81498e-23	-7.39038e-10	-2.28775
55248905	chr1:55248905:A:G	2.90197e-23	-7.39038e-10	-2.25731
55249093	chr1:55249093:T:C	5.99598e-23	-1.53161	-4.84864e-09
55249334	chr1:55249334:G:T	3.00651e-23	-7.39038e-10	-2.22192
55249377	chr1:55249377:C:T	2.64355e-23	-0.0249593	-2.32562
55249739	chr1:55249739:C:T	5.6558e-16	15.2334	-0.705342
55249935	chr1:55249935:T:C	2.91488e-23	-7.39038e-10	-2.25287
55250161	chr1:55250161:G:A	2.72812e-23	-7.39038e-10	-2.31909
55250201	chr1:55250201:T:C	3.05088e-23	-7.39038e-10	-2.20727
55250335	chr1:55250335:C:A	7.25204e-23	-1.34142	-4.84864e-09
55250538	chr1:55250538:A:G	5.80926e-22	0.739338	-4.84864e-09
55250695	chr1:55250695:C:T	5.3116e-23	-7.39038e-10	-1.65281
55250824	chr1:55250824:G:A	3.71909e-17	11.0636	0.742695
55251441	chr1:55251441:T:G	2.7219e-20	-7.39038e-10	4.58638
55252741	chr1:55252741:T:A	2.22019e-20	-7.39038e-10	4.38265
55252769	chr1:55252769:C:T	2.9589e-21	2.36729	-4.84864e-09
55252794	chr1:55252794:A:G	9.41915e-17	13.9377	-1.20216
55253338	chr1:55253338:A:G	7.09189e-17	11.7812	0.670579
55253369	chr1:55253369:A:T	1.01105e-16	13.885	-1.07861
55253412	chr1:55253412:C:T	3.1417e-23	-7.39038e-10	-2.17794
55253417	chr1:55253417:C:G	2.59728e-20	-7.39038e-10	4.53952
55253454	chr1:55253454:A:G	5.08815e-22	2.49796	-1.89116
55253493	chr1:55253493:G:T	9.13107e-14	20.4456	-0.833362
55253589	chr1:55253589:GA:G	2.69986e-23	-7.39038e-10	-2.3295
55254184	chr1:55254184:T:C	3.20456e-23	-7.39038e-10	-2.15813
55254390	chr1:55254390:A:G	3.98945e-23	-7.39038e-10	-1.93905
55254414	chr1:55254414:C:T	5.50713e-23	-7.39038e-10	-1.61666
55254537	chr1:55254537:C:T	4.55569e-22	-7.39038e-10	0.49626
55254664	chr1:55254664:A:G	7.55313e-17	14.2107	-1.69598
55254669	chr1:55254669:A:G	1.09822e-22	-7.39038e-10	-0.926424
55255001	chr1:55255001:C:T	1.03785e-21	0.885416	0.434203
55255403	chr1:55255403:T:G	3.56765e-23	-7.39038e-10	-2.05079
55255404	chr1:55255404:A:T	1.33096e-16	14.8625	-1.78118
55255538	chr1:55255538:G:A	2.70854e-23	-7.39038e-10	-2.32629
55255882	chr1:55255882:TA:T	5.56881e-21	-7.39038e-10	2.99965
55256487	chr1:55256487:C:T	2.9872e-23	-7.39038e-10	-2.22836
55256626	chr1:55256626:C:A	3.74466e-23	-7.39038e-10	-2.00237
55256731	chr1:55256731:G:A	1.39403e-18	9.7981	-1.27567
55256932	chr1:55256932:A:G	5.73108e-21	-7.39038e-10	3.02837
55257124	chr1:55257124:G:A	3.20062e-23	-7.39038e-10	-2.15936
55257768	chr1:55257768:C:T	8.64126e-22	3.1197	-1.98327
55257893	chr1:55257893:T:C	2.952e-23	-7.39038e-10	-2.24022
55258144	chr1:55258144:G:A	2.6231e-15	17.0972	-1.03483
55258280	chr1:55258280:C:T	4.78952e-22	0.546314	-4.84864e-09
55258375	chr1:55258375:A:G	4.91496e-24	-2.19509	-1.83791
55258644	chr1:55258644:T:C	1.96736e-22	-7.39038e-10	-0.343421
55258915	chr1:55258915:CAAACAAACAAA:C	2.8189e-23	-7.39038e-10	-2.28635
55259031	chr1:55259031:A:G	4.92536e-24	-2.20644	-1.82445
55259372	chr1:55259372:G:C	4.1166e-21	5.01608	-2.31858
55259503	chr1:55259503:C:T	8.76682e-23	-1.32255	0.170823
55259527	chr1:55259527:A:G	1.08304e-23	-1.27134	-1.97159
55259670	chr1:55259670:A:G	1.04721e-23	-1.41982	-1.85675
55259814	chr1:55259814:AG:A	2.9625e-23	-7.39038e-10	-2.23667
55260023	chr1:55260023:A:G	2.9354e-23	-7.39038e-10	-2.24586
55260307	chr1:55260307:A:G	2.74592e-23	-7.39038e-10	-2.31258
55260743	chr1:55260743:C:T	3.84633e-20	-7.39038e-10	4.93217
55260846	chr1:55260846:T:C	1.73119e-21	4.14487	-2.31359
55260965	chr1:55260965:T:C	6.50507e-22	-0.749684	1.60215
55261468	chr1:55261468:A:G	7.7517e-24	-1.96684	-1.61054
55261522	chr1:55261522:T:C	6.53919e-22	-0.68421	1.54191
55261660	chr1:55261660:G:A	4.21069e-23	-7.39038e-10	-1.88507
55261966	chr1:55261966:A:G	2.12527e-17	-7.39038e-10	11.2467
55262243	chr1:55262243:G:C	2.76913e-23	-7.39038e-10	-2.30417
55262849	chr1:55262849:A:G	1.50634e-21	-0.176549	1.8687
55263242	chr1:55263242:A:G	3.34458e-23	-7.39038e-10	-2.11536
55263407	chr1:55263407:C:T	5.71915e-23	-7.39038e-10	-1.57888
55263941	chr1:55263941:T:C	2.83805e-23	-7.39038e-10	-2.27958
55264117	chr1:55264117:C:T	1.15683e-23	-0.941214	-2.2358
55264153	chr1:55264153:G:A	3.67682e-23	-0.545895	-1.47476
55264464	chr1:55264464:G:A	1.69573e-23	-1.17189	-1.6227
55264654	chr1:55264654:T:C	8.7191e-22	3.46971	-2.32431
55264684	chr1:55264684:A:ATAGT	1.21688e-23	-0.816486	-2.30993
55264729	chr1:55264729:T:C	1.71572e-23	-1.12424	-1.65863
55264909	chr1:55264909:T:C	7.37759e-23	-7.39038e-10	-1.32425
55264910	chr1:55264910:A:G	2.01811e-22	-1.5035	1.18554
55265023	chr1:55265023:A:G	1.01371e-21	1.10232	0.193769
55265537	chr1:55265537:C:CT	9.71477e-24	-1.10314	-2.2485
55265544	chr1:55265544:A:G	9.84301e-24	-1.09498	-2.24355
55265592	chr1:55265592:C:T	1.10926e-21	0.868677	0.517487
55265638	chr1:55265638:T:A	8.35565e-22	1.07525	0.0275765
55265848	chr1:55265848:A:G	1.88544e-22	-1.48385	1.0979
55265980	chr1:55265980:T:C	8.35847e-23	0.833008	-2.03243
55266060	chr1:55266060:A:G	9.80024e-24	-1.122	-2.22087
55266183	chr1:55266183:C:T	7.23716e-22	1.03831	-0.0792002
55266336	chr1:55266336:C:T	9.56589e-24	-1.12092	-2.24616
55266429	chr1:55266429:A:G	3.31748e-18	-7.39038e-10	9.38943
55266462	chr1:55266462:T:C	1.49959e-22	-7.39038e-10	-0.614927
55266730	chr1:55266730:A:G	1.39444e-23	-1.18531	-1.8049
55266923	chr1:55266923:ATTGT:A	3.22582e-21	1.65388	0.799777
55267164	chr1:55267164:T:C	2.77403e-21	1.50621	0.79656
55267332	chr1:55267332:A:G	3.85739e-23	-0.75972	-1.21299
55267452	chr1:55267452:T:C	8.43096e-22	1.09525	0.0165428
55267794	chr1:55267794:A:ACTTTCTG	2.98437e-23	-7.39038e-10	-2.22931
55268291	chr1:55268291:G:A	2.74612e-23	-7.39038e-10	-2.31251
55268830	chr1:55268830:C:T	2.38138e-21	1.44411	0.706042
55268872	chr1:55268872:A:G	1.6069e-22	-0.545806	-4.84864e-09
55269202	chr1:55269202:T:C	3.07139e-21	1.60627	0.798331
55269347	chr1:55269347:AAT:A	2.85996e-23	-7.39038e-10	-2.27189
55269693	chr1:55269693:C:T	2.96019e-23	-7.39038e-10	-2.23745
55270061	chr1:55270061:C:T	5.69339e-23	0.439446	-2.02284
55270533	chr1:55270533:C:A	7.49105e-22	0.993593	-4.84864e-09
55270536	chr1:55270536:T:C	2.93246e-17	-7.39038e-10	11.5687
55270990	chr1:55270990:T:A	1.09755e-22	1.38273	-2.30976
55271265	chr1:55271265:G:A	3.42656e-23	-7.39038e-10	-2.09114
55271404	chr1:55271404:C:T	5.02185e-23	0.532092	-2.24099
55271559	chr1:55271559:G:A	2.99274e-23	-7.39038e-10	-2.22651
55271785	chr1:55271785:A:T	1.16153e-23	-1.19744	-1.97552
55271831	chr1:55271831:G:C	7.83527e-22	1.01196	0.0265589
55271913	chr1:55271913:C:T	2.70508e-23	0.00217029	-2.32974
55271952	chr1:55271952:T:C	2.75017e-23	-7.39038e-10	-2.31104
55272285	chr1:55272285:C:CA	7.32574e-22	0.971279	-4.84864e-09
55272424	chr1:55272424:C:T	9.74555e-22	-0.219452	1.47615
55272470	chr1:55272470:A:G	7.53404e-22	0.999316	-4.84864e-09
55272564	chr1:55272564:A:G	3.24852e-21	1.89435	0.566323
55272585	chr1:55272585:G:C	5.70793e-22	0.962681	-0.24094
55272888	chr1:55272888:T:G	7.47439e-22	0.991367	-4.84864e-09
55272925	chr1:55272925:T:C	8.32621e-22	1.09929	-4.84864e-09
55272954	chr1:55272954:G:A	6.94628e-22	0.918091	-4.84864e-09
55273160	chr1:55273160:A:G	3.57182e-23	-0.645613	-1.40401
55273165	chr1:55273165:T:TA	3.46157e-23	-0.659139	-1.42184
55273833	chr1:55273833:G:C	3.22421e-23	-7.39038e-10	-2.15201
55273951	chr1:55273951:T:C	3.71519e-23	-7.39038e-10	-2.01027
55274042	chr1:55274042:T:A	1.1007e-23	-1.28602	-1.94073
55274218	chr1:55274218:G:T	2.71226e-23	-7.39038e-10	-2.32492
55274252	chr1:55274252:T:C	1.7438e-21	1.15774	0.680793
55274257	chr1:55274257:A:G	9.44635e-23	-7.39038e-10	-1.07707
55274282	chr1:55274282:C:T	2.88194e-23	-7.39038e-10	-2.26424
55274342	chr1:55274342:T:C	3.55049e-21	4.66474	-2.11519
55275642	chr1:55275642:C:T	3.6406e-23	-7.39038e-10	-2.03055
55275697	chr1:55275697:AG:A	6.41328e-23	-7.39038e-10	-1.46433
55275873	chr1:55275873:G:A	1.76136e-22	1.63961	-2.09364
55276180	chr1:55276180:C:A	6.04231e-23	-7.39038e-10	-1.52391
55276418	chr1:55276418:A:G	2.98172e-23	-0.126817	-2.10338
55276419	chr1:55276419:G:A	2.58882e-22	-0.0689154	-4.84864e-09
55276537	chr1:55276537:A:G	2.99237e-21	4.70646	-2.32792
55277048	chr1:55277048:C:T	4.75334e-23	-7.39038e-10	-1.76385
55277073	chr1:55277073:T:C	4.2793e-24	-1.84251	-2.32898
55277164	chr1:55277164:G:A	6.89761e-23	-7.39038e-10	-1.39153
55277639	chr1:55277639:C:G	1.39646e-23	-0.661144	-2.32761
55277679	chr1:55277679:C:T	3.67825e-20	6.25962	-1.37213
55277731	chr1:55277731:A:C	2.75802e-23	-7.39038e-10	-2.30819
55277846	chr1:55277846:T:C	1.08828e-21	3.67311	-2.30604
55277856	chr1:55277856:C:T	3.71605e-23	-7.39038e-10	-2.01004
55278303	chr1:55278303:T:A	2.7458e-23	-7.39038e-10	-2.31263
55278385	chr1:55278385:C:T	2.76873e-20	6.22234	-1.61889
55278466	chr1:55278466:G:C	1.27161e-22	-0.779831	-4.84864e-09
55278494	chr1:55278494:C:T	1.65104e-21	4.11166	-2.32778
55278912	chr1:55278912:G:A	1.30824e-22	-7.39038e-10	-0.751435
55278978	chr1:55278978:G:C	3.55321e-21	4.86964	-2.31932
55279075	chr1:55279075:C:T	3.93662e-23	-7.39038e-10	-1.95238
55279110	chr1:55279110:A:G	7.01708e-21	5.5516	-2.32078
55279249	chr1:55279249:T:G	3.60729e-23	-7.39038e-10	-2.03974
55279277	chr1:55279277:A:G	6.06158e-21	5.40775	-2.32331
55279293	chr1:55279293:G:A	4.45187e-22	2.4539	-1.98069
55279811	chr1:55279811:C:T	3.51375e-23	-7.39038e-10	-2.06602
55280000	chr1:55280000:T:G	5.88626e-23	-7.39038e-10	-1.55008
55280064	chr1:55280064:G:A	2.75579e-23	-7.39038e-10	-2.309
55280079	chr1:55280079:C:T	2.61281e-22	1.24476	-1.30445
55280612	chr1:55280612:A:G	4.33466e-22	1.76239	-1.31586
55280645	chr1:55280645:G:A	3.54498e-23	-7.39038e-10	-2.05717
55280657	chr1:55280657:G:A	3.6878e-23	0.0878545	-2.10552
55280688	chr1:55280688:T:C	1.08553e-22	-0.938047	-4.84864e-09
55280761	chr1:55280761:G:A	3.60925e-23	0.0522626	-2.09146
55281182	chr1:55281182:C:A	1.69271e-22	-7.39038e-10	-0.493784
55281199	chr1:55281199:A:T	3.60494e-23	0.0846428	-2.12504
55281210	chr1:55281210:A:G	7.28909e-21	5.51913	-2.25028
55281614	chr1:55281614:T:C	2.02001e-22	-0.317014	-4.84864e-09
55282152	chr1:55282152:G:A	2.17226e-23	-0.431653	-2.11528
55282370	chr1:55282370:C:G	2.81434e-23	-0.0965816	-2.19139
55282493	chr1:55282493:A:C	7.23684e-23	-7.39038e-10	-1.34352
55282933	chr1:55282933:G:A	2.07495e-23	-0.500215	-2.09255
55283128	chr1:55283128:A:G	4.83164e-23	-7.39038e-10	-1.74752
55283174	chr1:55283174:C:T	2.76036e-23	-7.39038e-10	-2.30734
55283297	chr1:55283297:T:C	5.26541e-24	-1.83142	-2.13271
55283320	chr1:55283320:G:T	5.23584e-24	-1.8516	-2.11816
55283509	chr1:55283509:A:C	1.14039e-22	-7.39038e-10	-0.888745
55283510	chr1:55283510:T:C	2.64209e-23	-0.0211714	-2.32996
55283805	chr1:55283805:T:C	1.40716e-23	-0.747141	-2.23398
55283976	chr1:55283976:G:A	2.71598e-23	0.00616715	-2.32972
55284353	chr1:55284353:C:CA	4.04406e-23	-0.317355	-1.6081
55284465	chr1:55284465:C:T	3.90443e-23	-0.0790465	-1.88154
55284840	chr1:55284840:C:T	4.69743e-23	-0.369818	-1.40587
55285276	chr1:55285276:A:G	2.25889e-23	-0.274654	-2.23317
55285712	chr1:55285712:T:C	9.69367e-21	5.71911	-2.16517
55286148	chr1:55286148:A:G	9.69838e-21	5.7467	-2.19227
55286701	chr1:55286701:C:T	5.58918e-23	-7.39038e-10	-1.60187
55286767	chr1:55286767:T:C	3.23064e-22	2.46447	-2.3119
55286871	chr1:55286871:T:G	1.73748e-21	4.08101	-2.24611
55287026	chr1:55287026:TA:T	2.76805e-23	2.52589e-05	-2.30458
55287223	chr1:55287223:C:T	4.0175e-24	-1.9711	-2.26353
55287741	chr1:55287741:A:G	3.3798e-23	-7.39038e-10	-2.10488
55288250	chr1:55288250:A:G	1.53604e-21	3.96376	-2.25208
55288799	chr1:55288799:C:G	3.7406e-23	-7.39038e-10	-2.00346
55289013	chr1:55289013:T:C	1.59338e-22	1.62373	-2.17799
55289054	chr1:55289054:G:A	7.26673e-23	0.881675	-2.22107
55289086	chr1:55289086:G:A	1.09019e-22	1.08436	-2.01813
55289209	chr1:55289209:T:G	3.60752e-23	-7.39038e-10	-2.03968
55289573	chr1:55289573:T:C	7.16158e-22	1.56384	-0.615227
55289703	chr1:55289703:C:G	9.5529e-23	1.10152	-2.16737
55289859	chr1:55289859:G:T	4.23495e-23	0.326088	-2.20542
55290024	chr1:55290024:C:T	9.8493e-24	-1.62221	-1.71568
55290079	chr1:55290079:T:C	3.20781e-23	-7.39038e-10	-2.15711
55290153	chr1:55290153:A:T	9.87174e-24	-1.59172	-1.74389
55290539	chr1:55290539:C:T	9.10081e-24	-1.61563	-1.80129
55290580	chr1:55290580:G:A	3.85466e-23	-7.39038e-10	-1.97342
55290906	chr1:55290906:T:C	3.48224e-23	-7.39038e-10	-2.07502
55291068	chr1:55291068:G:A	3.50993e-23	-7.39038e-10	-2.06711
55291126	chr1:55291126:A:G	2.60167e-22	-1.62092	1.55696
55291171	chr1:55291171:C:T	2.75139e-23	-7.39038e-10	-2.3106
55291265	chr1:55291265:G:C	2.84282e-23	-7.39038e-10	-2.2779
55291350	chr1:55291350:C:A	7.99442e-21	-7.39038e-10	3.36121
55291587	chr1:55291587:G:A	2.11299e-22	1.84327	-2.11529
55291617	chr1:55291617:A:G	3.78709e-23	-7.39038e-10	-1.9911
55291745	chr1:55291745:A:G	1.03179e-22	-0.988819	-4.84864e-09
55291846	chr1:55291846:T:C	2.38398e-23	-0.403972	-2.04996
55291856	chr1:55291856:G:A	3.03041e-23	-2.214	-4.84864e-09
55291988	chr1:55291988:C:T	2.89133e-22	-7.39038e-10	0.0416001
55292134	chr1:55292134:A:G	2.64383e-19	4.99373	1.86614
55292269	chr1:55292269:C:T	2.85132e-23	-7.39038e-10	-2.27492
55292341	chr1:55292341:T:C	1.19594e-23	-1.65293	-1.49084
55292613	chr1:55292613:C:T	5.71631e-19	7.63096	-4.84864e-09
55292649	chr1:55292649:G:A	3.50779e-23	-7.39038e-10	-2.06771
55292910	chr1:55292910:G:A	2.09258e-22	-2.13106	1.84935
55293112	chr1:55293112:G:A	3.50538e-23	-7.39038e-10	-2.0684
55293271	chr1:55293271:A:G	3.01081e-23	-7.39038e-10	-2.22049
55293505	chr1:55293505:C:T	1.16719e-23	-1.66141	-1.50669
55293506	chr1:55293506:G:A	4.7463e-23	-7.39038e-10	-1.76533
55293524	chr1:55293524:C:T	8.92746e-24	-1.74777	-1.68838
55293584	chr1:55293584:T:C	2.0353e-22	-2.16282	1.85335
55293751	chr1:55293751:A:G	3.28237e-23	-7.39038e-10	-2.13414
55293752	chr1:55293752:G:A	1.84825e-22	-0.405878	-4.84864e-09
55293948	chr1:55293948:G:A	3.54938e-23	-7.39038e-10	-2.05593
55294035	chr1:55294035:A:T	7.00802e-24	-1.75233	-1.9259
55294229	chr1:55294229:G:A	3.59486e-23	0.0742208	-2.11742
55294606	chr1:55294606:T:G	5.65609e-24	-1.77981	-2.11274
55294633	chr1:55294633:C:A	3.15098e-24	-2.19864	-2.27893
55295383	chr1:55295383:C:A	4.17461e-22	-7.39038e-10	0.408906
55295584	chr1:55295584:C:T	1.3528e-23	-1.67212	-1.34841
55295585	chr1:55295585:A:G	9.84279e-24	-1.79443	-1.54411
55295758	chr1:55295758:T:G	2.69825e-23	-7.39038e-10	-2.3301
55295877	chr1:55295877:T:A	9.60918e-24	-1.80585	-1.55671
55295880	chr1:55295880:C:A	9.65389e-24	-1.80864	-1.54928
55295976	chr1:55295976:T:C	7.48121e-24	-1.77498	-1.83791
55295987	chr1:55295987:G:A	3.87178e-23	-7.39038e-10	-1.96899
55296049	chr1:55296049:C:T	2.7348e-23	-7.39038e-10	-2.31664
55296097	chr1:55296097:C:T	1.87057e-23	-0.413953	-2.28251
55296102	chr1:55296102:A:G	9.67087e-24	-1.79288	-1.56329
55296465	chr1:55296465:T:A	3.87178e-23	-7.39038e-10	-1.96899
55296629	chr1:55296629:T:C	7.5453e-24	-1.78766	-1.8167
55296639	chr1:55296639:G:A	2.74435e-23	-7.39038e-10	-2.31316
55296698	chr1:55296698:G:A	3.11992e-23	-7.39038e-10	-2.18489
55296735	chr1:55296735:A:T	3.99875e-23	-7.39038e-10	-1.93672
55296748	chr1:55296748:A:T	3.5711e-23	-7.39038e-10	-2.04983
55296764	chr1:55296764:A:G	1.01674e-23	-1.77103	-1.53507
55297032	chr1:55297032:T:G	3.496e-23	-7.39038e-10	-2.07108
55297410	chr1:55297410:A:T	1.01272e-23	-1.75401	-1.55604
55297413	chr1:55297413:A:G	6.14512e-23	-7.39038e-10	-1.50704
55297630	chr1:55297630:C:T	2.70393e-23	-7.39038e-10	-2.32799
55297774	chr1:55297774:C:A	3.23498e-23	-7.39038e-10	-2.14868
55297943	chr1:55297943:C:T	6.85944e-23	-1.39708	-4.84864e-09
55297975	chr1:55297975:C:T	7.13528e-23	-7.39038e-10	-1.35765
55298433	chr1:55298433:A:C	9.95452e-24	-1.76702	-1.56024
55298647	chr1:55298647:A:G	2.86102e-22	-7.39038e-10	0.0310634
55298819	chr1:55298819:T:G	9.86554e-24	-1.78043	-1.55581
55298891	chr1:55298891:G:C	1.0776e-22	-0.945384	-4.84864e-09
55299368	chr1:55299368:C:T	3.42998e-23	-7.39038e-10	-2.09015
55299561	chr1:55299561:G:T	1.67144e-22	-0.506429	-4.84864e-09
55299584	chr1:55299584:C:T	8.29038e-24	-1.76676	-1.74343
55300238	chr1:55300238:A:T	3.60715e-23	-7.39038e-10	-2.03978
55300916	chr1:55300916:G:A	3.4649e-21	3.64433	-1.11918
55300934	chr1:55300934:G:A	2.57018e-23	-0.056262	-2.32246
55301443	chr1:55301443:C:A	1.97177e-22	-0.341182	-4.84864e-09
55301622	chr1:55301622:G:A	4.16569e-22	0.406765	-4.84864e-09
55301657	chr1:55301657:T:C	3.52161e-23	-0.600242	-1.46354
55301846	chr1:55301846:C:T	2.98103e-23	-7.39038e-10	-2.23043
55301874	chr1:55301874:C:T	4.51289e-23	0.496802	-2.31256
55301907	chr1:55301907:G:A	3.17456e-23	-7.39038e-10	-2.16753
55301960	chr1:55301960:C:T	2.38895e-22	-0.149262	-4.84864e-09
55302127	chr1:55302127:T:G	2.99759e-24	-2.19799	-2.32949
55302178	chr1:55302178:A:T	2.08215e-22	-0.286716	-4.84864e-09
55302321	chr1:55302321:G:A	2.0859e-22	-0.284916	-4.84864e-09
55302762	chr1:55302762:G:A	3.67129e-21	3.89202	-1.309
55302807	chr1:55302807:G:A	2.16329e-22	-0.248486	-4.84864e-09
55303315	chr1:55303315:G:C	8.19316e-21	3.97165	-0.585881
55303434	chr1:55303434:G:A	1.47258e-22	-7.39038e-10	-0.633101
55303524	chr1:55303524:T:C	3.24236e-23	-7.39038e-10	-2.1464
55304118	chr1:55304118:C:T	6.26643e-21	3.83562	-0.71794
55304166	chr1:55304166:G:A	2.74286e-23	-7.39038e-10	-2.3137
55304406	chr1:55304406:A:G	2.7368e-23	-7.39038e-10	-2.31591
55304749	chr1:55304749:A:G	6.54664e-23	-7.39038e-10	-1.44375
55304892	chr1:55304892:C:T	4.56837e-23	-0.117676	-1.68587
55305589	chr1:55305589:G:A	3.35916e-24	-2.19354	-2.22006
55306032	chr1:55306032:A:G	7.75257e-23	-7.39038e-10	-1.27468
55306786	chr1:55306786:C:G	4.88261e-22	-7.39038e-10	0.565565
55306894	chr1:55306894:C:T	2.69843e-23	-7.39038e-10	-2.33003
55306952	chr1:55306952:G:A	3.38301e-24	-2.18282	-2.2237
55307062	chr1:55307062:G:A	7.79158e-23	-7.39038e-10	-1.26966
55307547	chr1:55307547:C:T	8.94654e-23	-1.52997	0.398539
55308083	chr1:55308083:G:A	1.20369e-23	-1.65954	-1.47776
55308088	chr1:55308088:C:T	8.12811e-23	-1.22737	-4.84864e-09
55308671	chr1:55308671:A:G	4.12688e-21	3.63056	-0.930569
55308824	chr1:55308824:T:C	2.33132e-23	-0.376057	-2.10021
55309098	chr1:55309098:T:G	3.23661e-23	-0.0493949	-2.09878
55309377	chr1:55309377:T:G	3.44508e-22	-1.55269	1.76952
55309410	chr1:55309410:C:T	1.7925e-22	-0.436504	-4.84864e-09
55309632	chr1:55309632:G:A	2.70239e-23	-7.39038e-10	-2.32856
55309861	chr1:55309861:T:C	2.34093e-22	1.66989	-1.83946
55309872	chr1:55309872:A:G	3.05348e-24	-2.20089	-2.30812
55309986	chr1:55309986:A:G	8.29228e-23	-7.39038e-10	-1.20738
55310057	chr1:55310057:G:A	3.25199e-23	-7.39038e-10	-2.14343
55310164	chr1:55310164:G:A	3.20191e-23	-7.39038e-10	-2.15895
55310203	chr1:55310203:A:T	3.2553e-23	-7.39038e-10	-2.14242
55310410	chr1:55310410:G:T	8.29228e-23	-7.39038e-10	-1.20738
55310529	chr1:55310529:G:C	1.30836e-23	-1.57284	-1.48109
55310548	chr1:55310548:C:T	1.64694e-23	-1.56518	-1.2586
55310696	chr1:55310696:T:C	1.69853e-23	-1.53215	-1.26078
55310871	chr1:55310871:A:T	3.20382e-23	-7.39038e-10	-2.15836
55310960	chr1:55310960:C:T	2.84951e-23	-7.39038e-10	-2.27555
55311026	chr1:55311026:A:C	7.85069e-22	1.67006	-0.62957
55311298	chr1:55311298:C:T	5.33938e-23	0.507477	-2.15507
55311758	chr1:55311758:T:C	9.62856e-24	-1.53146	-1.82909
55311800	chr1:55311800:C:G	4.28884e-23	-7.39038e-10	-1.86668
55311829	chr1:55311829:C:T	6.71192e-22	1.41861	-0.534844
55311836	chr1:55311836:G:A	3.4087e-23	-7.39038e-10	-2.09637
55312090	chr1:55312090:C:T	5.85591e-23	-7.39038e-10	-1.55525
55312364	chr1:55312364:A:T	2.38242e-23	-0.125303	-2.32928
55312445	chr1:55312445:T:G	8.93882e-23	-7.39038e-10	-1.1323
55312604	chr1:55312604:T:C	8.86117e-23	-7.39038e-10	-1.14102
55312751	chr1:55312751:A:G	1.04474e-22	-7.39038e-10	-0.976344
55312756	chr1:55312756:C:T	8.7828e-24	-1.76894	-1.68355
55312774	chr1:55312774:A:G	2.86084e-23	-7.39038e-10	-2.27158
55313369	chr1:55313369:G:A	4.07271e-24	-1.95178	-2.2692
55313431	chr1:55313431:C:T	4.31802e-23	-7.39038e-10	-1.8599
55313484	chr1:55313484:G:A	2.79729e-23	-7.39038e-10	-2.29405
55313886	chr1:55313886:C:T	4.40515e-23	-7.39038e-10	-1.83993
55314795	chr1:55314795:A:C	3.13486e-23	-2.18011	-4.84864e-09
55314811	chr1:55314811:A:G	2.93097e-23	-7.39038e-10	-2.24737
55314854	chr1:55314854:G:A	2.71354e-23	-7.39038e-10	-2.32445
55315106	chr1:55315106:C:T	1.56915e-23	-0.593261	-2.2789
55315148	chr1:55315148:C:T	6.08798e-23	0.701406	-2.21779
55315248	chr1:55315248:G:C	4.18439e-24	-1.91325	-2.28067
55315260	chr1:55315260:G:A	2.83677e-21	3.66556	-1.34043
55316211	chr1:55316211:C:T	5.5521e-23	0.553863	-2.16239
55316532	chr1:55316532:G:A	6.61793e-23	-7.39038e-10	-1.43292
55317012	chr1:55317012:C:T	3.28542e-23	-7.39038e-10	-2.13321
55317241	chr1:55317241:A:G	3.03252e-24	-2.19083	-2.32506
55317439	chr1:55317439:G:A	1.14747e-22	-7.39038e-10	-0.882554
55317662	chr1:55317662:T:G	4.05528e-23	-7.39038e-10	-1.92268
55317824	chr1:55317824:C:T	6.16317e-23	-1.50411	-4.84864e-09
55318019	chr1:55318019:C:T	4.40701e-23	-7.39038e-10	-1.8395
55318166	chr1:55318166:G:A	3.01962e-23	-7.39038e-10	-2.21757
55318243	chr1:55318243:C:T	3.02322e-23	-7.39038e-10	-2.21638
55318247	chr1:55318247:T:C	9.3645e-23	0.985353	-2.07113
55318461	chr1:55318461:G:A	2.72796e-23	-7.39038e-10	-2.31915
55318907	chr1:55318907:G:A	3.43255e-23	-7.39038e-10	-2.0894
55319209	chr1:55319209:T:C	3.43255e-23	-7.39038e-10	-2.0894
55319256	chr1:55319256:T:C	9.08901e-23	0.984165	-2.0998
55319257	chr1:55319257:G:A	7.13153e-23	-7.39038e-10	-1.35817
55319457	chr1:55319457:C:G	2.90399e-23	-7.39038e-10	-2.25662
55319481	chr1:55319481:G:A	1.3744e-22	-0.702096	-4.84864e-09
55319506	chr1:55319506:C:T	4.69666e-23	-7.39038e-10	-1.77585
55319508	chr1:55319508:G:A	1.15703e-22	-7.39038e-10	-0.874263
55319830	chr1:55319830:T:C	3.0312e-23	-2.21374	-4.84864e-09
55319999	chr1:55319999:T:C	3.48585e-22	1.31855	-1.08996
55320018	chr1:55320018:A:G	1.69317e-22	-7.39038e-10	-0.493516
55320109	chr1:55320109:C:T	1.30846e-22	-7.39038e-10	-0.751263
55320133	chr1:55320133:G:A	8.43056e-23	-7.39038e-10	-1.19084
55320142	chr1:55320142:T:G	9.34248e-23	0.576333	-1.66446
55320758	chr1:55320758:A:C	2.91114e-23	-7.39038e-10	-2.25415
55320889	chr1:55320889:A:G	6.46708e-23	-7.39038e-10	-1.45598
55320896	chr1:55320896:T:C	3.05672e-23	-2.20536	-4.84864e-09
55320953	chr1:55320953:G:C	2.03099e-23	-1.56958	-1.04459
55320964	chr1:55320964:T:C	1.91884e-23	-1.62444	-1.04654
55320986	chr1:55320986:T:C	3.68006e-23	-7.39038e-10	-2.01977
55321913	chr1:55321913:C:T	3.6104e-23	-7.39038e-10	-2.03888
55321917	chr1:55321917:G:A	8.39927e-23	0.529717	-1.72427
55321961	chr1:55321961:A:G	3.29911e-22	-1.52305	1.69659
55322085	chr1:55322085:G:A	7.25348e-23	-2.21264	0.871424
55322245	chr1:55322245:T:C	3.79983e-22	-1.4759	1.79074
55322487	chr1:55322487:C:A	2.75761e-23	-7.39038e-10	-2.30834
55322557	chr1:55322557:T:C	2.41065e-22	0.992688	-1.13291
55322626	chr1:55322626:A:G	3.72249e-23	-7.39038e-10	-2.00831
55322665	chr1:55322665:A:G	4.49524e-23	-1.81968	-4.84864e-09
55322936	chr1:55322936:C:T	3.75782e-23	-1.43862	-0.560239
55323371	chr1:55323371:T:A	9.25265e-23	-7.39038e-10	-1.09779
55323415	chr1:55323415:A:C	2.73092e-23	-7.39038e-10	-2.31806
55323467	chr1:55323467:T:C	2.74749e-23	-7.39038e-10	-2.31201
55323670	chr1:55323670:G:A	8.49826e-22	-7.39038e-10	1.11975
55323678	chr1:55323678:G:A	5.78487e-23	-1.56746	-4.84864e-09
55323716	chr1:55323716:A:C	2.77222e-23	-7.39038e-10	-2.30305
55323967	chr1:55323967:C:T	2.77383e-23	-7.39038e-10	-2.30247
55324075	chr1:55324075:G:A	5.94264e-23	-1.54055	-4.84864e-09
55324117	chr1:55324117:C:T	2.79525e-23	-7.39038e-10	-2.29478
55324498	chr1:55324498:T:C	2.75761e-23	-7.39038e-10	-2.30834
55324563	chr1:55324563:A:G	3.87853e-23	-7.39038e-10	-1.96725
55324663	chr1:55324663:G:T	2.0733e-22	0.988803	-1.27978
55325128	chr1:55325128:C:T	7.91657e-24	-1.7841	-1.77223
55325177	chr1:55325177:TATG:T	3.70903e-23	-7.39038e-10	-2.01193
55325188	chr1:55325188:C:T	3.47297e-22	0.756795	-0.5319
55325498	chr1:55325498:A:G	2.8339e-23	-7.39038e-10	-2.28105
55325859	chr1:55325859:T:A	4.24113e-22	-1.45552	1.88023
55326173	chr1:55326173:C:T	3.09745e-22	0.996449	-0.885986
55326661	chr1:55326661:G:T	6.16638e-23	0.591116	-2.09471
55326915	chr1:55326915:T:C	4.81254e-24	-1.81531	-2.23876
55326931	chr1:55326931:C:T	3.69458e-23	-7.39038e-10	-2.01583
55327049	chr1:55327049:G:A	1.33046e-22	-0.734591	-4.84864e-09
55327143	chr1:55327143:A:G	1.89577e-22	-2.14809	1.76759
55327252	chr1:55327252:G:A	2.49928e-23	-0.772279	-1.63442
55327274	chr1:55327274:A:G	2.73761e-23	-7.39038e-10	-2.31562
55327477	chr1:55327477:G:A	1.59031e-23	-2.03382	-0.824954
55327571	chr1:55327571:A:G	8.13051e-23	0.520012	-1.74709
55327699	chr1:55327699:T:C	4.62601e-23	-7.39038e-10	-1.79101
55327761	chr1:55327761:G:A	7.63817e-22	-7.39038e-10	1.01304
55328230	chr1:55328230:GC:G	7.50355e-22	2.21476	-1.2195
55328938	chr1:55328938:A:G	1.67743e-22	-0.502855	-4.84864e-09
55329045	chr1:55329045:A:AG	3.83671e-23	0.0227074	-2.00079
55329117	chr1:55329117:G:A	3.81091e-23	-2.02783	0.0429973
55329218	chr1:55329218:T:C	3.01191e-23	-1.06483	-1.1553
55329291	chr1:55329291:C:A	5.36477e-21	2.96232	-4.84864e-09
55329329	chr1:55329329:T:C	2.94951e-23	-1.09788	-1.14318
55330093	chr1:55330093:G:C	3.9294e-21	-7.39038e-10	2.65096
55330141	chr1:55330141:A:G	3.95062e-23	0.320006	-2.26883
55330167	chr1:55330167:T:G	3.33899e-23	-7.39038e-10	-2.11703
55330190	chr1:55330190:A:G	5.15426e-23	-7.39038e-10	-1.68288
55330575	chr1:55330575:T:A	1.87268e-22	-7.39038e-10	-0.392746
55330616	chr1:55330616:T:C	1.06438e-23	-1.22638	-2.03393
55330684	chr1:55330684:A:T	1.06757e-20	1.03121	2.61923
55330899	chr1:55330899:A:G	7.95847e-22	-1.45086	2.50498
55330970	chr1:55330970:C:T	2.83069e-23	-7.39038e-10	-2.28218
55331615	chr1:55331615:A:G	6.98718e-22	2.46271	-1.53874
55332009	chr1:55332009:C:T	1.05237e-21	2.58185	-1.24834
55332036	chr1:55332036:G:T	1.33233e-23	-0.930742	-2.10503
55332156	chr1:55332156:T:A	3.9654e-23	-7.39038e-10	-1.94509
55332350	chr1:55332350:C:T	8.42217e-22	-1.49923	2.60998
55332619	chr1:55332619:G:A	2.95163e-23	-7.39038e-10	-2.24034
55332620	chr1:55332620:G:A	4.66495e-23	-0.397622	-1.385
55332709	chr1:55332709:C:T	2.00405e-23	-1.5196	-1.10793
55332721	chr1:55332721:A:C	8.64072e-23	-0.660885	-0.505329
55333011	chr1:55333011:T:C	3.77144e-23	-7.39038e-10	-1.99524
55333018	chr1:55333018:G:A	7.69771e-22	-1.40365	2.42446
55333186	chr1:55333186:T:C	6.00625e-23	0.72875	-2.25865
55333419	chr1:55333419:G:C	5.03481e-23	-0.815771	-0.890553
55333504	chr1:55333504:T:C	1.53374e-22	-7.39038e-10	-0.592409
55333792	chr1:55333792:G:A	1.09447e-23	-0.929375	-2.30306
55333940	chr1:55333940:C:T	2.89095e-23	-7.39038e-10	-2.26112
55334097	chr1:55334097:C:T	2.20432e-23	-0.757189	-1.77509
55334126	chr1:55334126:C:G	1.5955e-22	-0.631839	0.07891
55334231	chr1:55334231:A:G	1.70873e-22	-0.484365	-4.84864e-09
55334697	chr1:55334697:C:T	3.01121e-23	-7.39038e-10	-2.22036
55334738	chr1:55334738:G:A	2.95876e-23	-7.39038e-10	-2.23793
55334938	chr1:55334938:C:T	1.81889e-22	-7.39038e-10	-0.421891
55334939	chr1:55334939:C:T	3.78032e-23	-7.39038e-10	-1.99289
55335156	chr1:55335156:A:G	1.00789e-21	-0.684293	1.97462
55335612	chr1:55335612:A:G	1.37856e-23	-1.37866	-1.623
55335838	chr1:55335838:G:A	4.791e-23	-0.722326	-1.03364
55335879	chr1:55335879:C:T	4.12429e-23	-7.39038e-10	-1.90581
55336035	chr1:55336035:G:C	3.23848e-23	-7.39038e-10	-2.1476
55336163	chr1:55336163:A:G	1.42079e-21	0.839525	0.794159
55336215	chr1:55336215:G:A	1.23758e-22	-7.39038e-10	-0.806954
55336228	chr1:55336228:A:G	4.80852e-21	1.01068	1.84218
55336451	chr1:55336451:A:G	3.0052e-23	-7.39038e-10	-2.22236
55336603	chr1:55336603:C:T	3.26846e-23	-7.39038e-10	-2.13838
55337516	chr1:55337516:A:G	3.42537e-23	-7.39038e-10	-2.09149
55337611	chr1:55337611:A:T	3.01121e-23	-7.39038e-10	-2.22036
55337885	chr1:55337885:T:G	2.80599e-23	-7.39038e-10	-2.29095
55338097	chr1:55338097:A:G	4.05725e-23	0.39293	-2.31512
55338159	chr1:55338159:A:G	3.96251e-23	0.359772	-2.3056
55338236	chr1:55338236:A:T	3.01125e-23	-7.39038e-10	-2.22035
55338645	chr1:55338645:A:G	4.10951e-23	0.396093	-2.30549
55338779	chr1:55338779:G:A	3.01486e-23	-7.39038e-10	-2.21915
55338783	chr1:55338783:G:A	2.96936e-21	-7.39038e-10	2.37082
55339329	chr1:55339329:A:G	2.69918e-23	-7.39038e-10	-2.32975
55339745	chr1:55339745:G:A	3.28315e-23	-7.39038e-10	-2.1339
55341317	chr1:55341317:T:C	2.78382e-23	-7.39038e-10	-2.29888
55341468	chr1:55341468:C:T	3.29559e-23	-2.13011	-4.84864e-09
55341586	chr1:55341586:T:C	4.37907e-23	-1.77272	-0.0731444
55341645	chr1:55341645:A:G	3.68338e-23	-7.39038e-10	-2.01887
55341828	chr1:55341828:C:T	3.15825e-23	-1.77112	-0.401563
55341966	chr1:55341966:A:G	3.98995e-23	-1.76307	-0.175853
55342113	chr1:55342113:C:T	6.76153e-23	-7.39038e-10	-1.41145
55342284	chr1:55342284:T:C	3.23214e-23	-7.39038e-10	-2.14956
55342382	chr1:55342382:C:T	3.07644e-23	-2.19893	-4.84864e-09
55342400	chr1:55342400:A:G	3.39595e-22	-7.39038e-10	0.202468
55342470	chr1:55342470:C:T	7.66092e-22	2.05873	-1.04272
55343315	chr1:55343315:G:A	2.70911e-23	-7.39038e-10	-2.32608
55343324	chr1:55343324:G:T	3.10796e-23	-7.39038e-10	-2.18873
55343344	chr1:55343344:A:G	1.30673e-22	-0.752591	-4.84864e-09
55343572	chr1:55343572:C:T	3.42285e-23	0.209314	-2.30154
55343649	chr1:55343649:G:T	1.63517e-22	-7.39038e-10	-0.528369
55343688	chr1:55343688:G:T	5.74959e-23	-1.72535	0.151779
55343765	chr1:55343765:C:G	2.73169e-23	-7.39038e-10	-2.31778
55343825	chr1:55343825:G:A	3.25086e-23	-2.17819	0.0344045
55343936	chr1:55343936:G:A	2.70935e-23	-7.39038e-10	-2.32599
55343978	chr1:55343978:C:T	3.21279e-22	-7.39038e-10	0.147023
55344336	chr1:55344336:C:T	1.3255e-23	-1.78249	-1.25842
55344526	chr1:55344526:C:T	3.01121e-23	-7.39038e-10	-2.22036
55344802	chr1:55344802:C:T	3.01398e-23	-7.39038e-10	-2.21944
55344821	chr1:55344821:C:G	2.93628e-23	-2.16833	-0.0772301
55344844	chr1:55344844:C:T	5.82558e-23	-7.39038e-10	-1.56044
55345092	chr1:55345092:T:G	3.3823e-23	-7.39038e-10	-2.10414
55345208	chr1:55345208:G:A	3.28856e-23	-7.39038e-10	-2.13225
55345542	chr1:55345542:C:T	1.04409e-22	-1.95832	0.981349
55346791	chr1:55346791:A:G	4.79814e-21	-7.39038e-10	2.8507
55346875	chr1:55346875:C:A	5.38957e-23	-1.63824	-4.84864e-09
55347080	chr1:55347080:G:A	1.60686e-22	-7.39038e-10	-0.545832
55347155	chr1:55347155:G:A	3.70243e-21	2.38861	0.202843
55347171	chr1:55347171:G:C	5.14683e-23	-7.39038e-10	-1.68432
55347207	chr1:55347207:C:T	1.86868e-23	-1.55511	-1.14236
55347403	chr1:55347403:T:G	1.00871e-22	-7.39038e-10	-1.01145
55348361	chr1:55348361:A:G	3.42537e-23	-7.39038e-10	-2.09149
55348491	chr1:55348491:C:T	2.02314e-22	0.692655	-1.00812
55348571	chr1:55348571:C:T	1.93893e-22	0.685369	-1.04335
55348813	chr1:55348813:C:T	1.09485e-22	-7.39038e-10	-0.929496
55348900	chr1:55348900:G:A	2.36814e-23	-1.11445	-1.34614
55348922	chr1:55348922:C:T	9.825e-22	-0.601707	1.86652
55348983	chr1:55348983:C:T	2.1946e-22	0.529299	-0.763414
55349074	chr1:55349074:G:A	2.69836e-23	-7.39038e-10	-2.33006
55349098	chr1:55349098:G:C	3.03346e-23	-2.213	-4.84864e-09
55349182	chr1:55349182:T:C	3.82471e-23	-7.39038e-10	-1.98122
55349235	chr1:55349235:A:G	3.83666e-23	-0.944464	-1.03364
55349497	chr1:55349497:C:A	4.9472e-23	-7.39038e-10	-1.72388
55349516	chr1:55349516:A:G	3.43908e-23	-2.0875	-4.84864e-09
55349611	chr1:55349611:G:T	2.1105e-22	0.518199	-0.791389
55349615	chr1:55349615:T:C	4.06721e-23	-7.39038e-10	-1.91974
55349775	chr1:55349775:G:A	7.78822e-23	-7.39038e-10	-1.27009
55349911	chr1:55349911:G:A	8.96191e-22	-0.565864	1.73873
55350128	chr1:55350128:C:T	7.02104e-23	-7.39038e-10	-1.37379
55350166	chr1:55350166:A:G	3.83666e-23	-0.944464	-1.03364
55350247	chr1:55350247:C:T	3.35051e-23	-7.39038e-10	-2.11359
55350301	chr1:55350301:G:A	2.86418e-23	-7.39038e-10	-2.27042
55350362	chr1:55350362:T:A	3.15136e-23	-7.39038e-10	-2.17487
55350411	chr1:55350411:A:G	5.54436e-23	-7.39038e-10	-1.60992
55350817	chr1:55350817:C:T	1.04378e-22	-7.39038e-10	-0.977266
55350824	chr1:55350824:C:T	2.70258e-23	-7.39038e-10	-2.3285
55350830	chr1:55350830:G:A	2.69836e-23	-7.39038e-10	-2.33006
55351438	chr1:55351438:C:T	1.2588e-21	-1.95133	3.46396
55351834	chr1:55351834:T:C	1.10901e-21	-1.97923	3.36516
55351902	chr1:55351902:CT:C	4.45755e-23	-0.859258	-0.968844
55351999	chr1:55351999:G:GA	3.12224e-23	-7.39038e-10	-2.18415
55352482	chr1:55352482:C:A	3.13361e-23	-1.06415	-1.11636
55352545	chr1:55352545:G:T	1.4827e-22	-7.39038e-10	-0.626249
55352790	chr1:55352790:G:A	2.69836e-23	-7.39038e-10	-2.33006
55353115	chr1:55353115:T:G	1.04382e-22	-0.959174	-0.0180549
55353154	chr1:55353154:T:C	1.07256e-22	-0.985831	0.0357629
55353194	chr1:55353194:A:C	2.69898e-23	-7.39038e-10	-2.32983
55353227	chr1:55353227:C:T	1.57961e-22	-7.39038e-10	-0.562935
55353541	chr1:55353541:A:T	2.71863e-23	-7.39038e-10	-2.32257
55353545	chr1:55353545:AAAG:A	2.703e-23	-7.39038e-10	-2.32834
55353620	chr1:55353620:G:A	4.62302e-23	-7.39038e-10	-1.79165
55353882	chr1:55353882:C:A	1.18826e-21	-1.94252	3.39748
55353979	chr1:55353979:C:T	3.0563e-23	-2.2055	-4.84864e-09
55354160	chr1:55354160:G:A	2.81612e-23	-7.39038e-10	-2.28734
55354202	chr1:55354202:A:G	3.4593e-24	-2.19204	-2.19218
55354426	chr1:55354426:T:G	3.79051e-24	-2.19644	-2.09635
55354437	chr1:55354437:C:G	3.08226e-23	-7.39038e-10	-2.19704
55354591	chr1:55354591:C:T	2.17295e-23	-2.17683	-0.36979
55354780	chr1:55354780:A:G	9.66719e-23	-7.39038e-10	-1.05396
55354964	chr1:55354964:C:T	2.82229e-23	-1.74341	-0.541747
55355040	chr1:55355040:A:C	4.18056e-22	0.196773	0.213557
55355354	chr1:55355354:C:A	1.84154e-22	-0.409516	-4.84864e-09
55355538	chr1:55355538:A:G	1.51681e-22	-0.603505	-4.84864e-09
55355599	chr1:55355599:C:T	1.16771e-23	-0.846494	-2.32116
55356171	chr1:55356171:C:A	1.37033e-21	-1.02043	2.61795
55356612	chr1:55356612:G:C	3.99742e-24	-2.08799	-2.15165
55356665	chr1:55356665:C:T	5.70206e-23	-1.58187	-4.84864e-09
55356781	chr1:55356781:T:C	3.6774e-24	-2.08554	-2.23754
55356860	chr1:55356860:A:G	1.97375e-22	-1.17409	0.833908
55357016	chr1:55357016:T:C	8.00972e-23	-1.24205	-4.84864e-09
55357230	chr1:55357230:ATCTT:A	3.1576e-24	-2.1539	-2.32158
55357237	chr1:55357237:G:GAT	3.18816e-24	-2.14436	-2.32148
55357533	chr1:55357533:A:T	4.40906e-24	-1.81868	-2.32295
55357825	chr1:55357825:C:T	3.86026e-24	-2.06914	-2.20541
55357826	chr1:55357826:A:G	2.08759e-23	-2.21185	-0.374839
55358042	chr1:55358042:A:C	4.81586e-24	-2.18297	-1.8704
55358054	chr1:55358054:G:T	3.13481e-23	-7.39038e-10	-2.18013
55358095	chr1:55358095:T:C	3.91393e-24	-1.93161	-2.32913
55358242	chr1:55358242:G:T	5.38823e-23	-7.39038e-10	-1.63848
55358347	chr1:55358347:G:A	7.07582e-24	-2.20913	-1.45947
55358609	chr1:55358609:A:C	9.34466e-23	-1.52427	0.436376
55358912	chr1:55358912:A:G	1.15904e-22	-7.39038e-10	-0.872524
55359230	chr1:55359230:C:T	7.72188e-24	-2.20543	-1.3758
55359245	chr1:55359245:G:A	4.11516e-24	-1.88209	-2.32852
55359252	chr1:55359252:C:T	5.26596e-23	-7.39038e-10	-1.66144
55359256	chr1:55359256:C:T	3.38283e-21	-0.200385	2.70157
55359338	chr1:55359338:G:T	8.36738e-24	-2.20804	-1.29291
55359853	chr1:55359853:G:A	7.676e-24	-2.20948	-1.3777
55360027	chr1:55360027:C:A	7.33934e-24	-2.21116	-1.42088
55360333	chr1:55360333:C:T	3.89049e-22	-7.39038e-10	0.33842
55360359	chr1:55360359:C:T	6.17765e-23	-1.50176	-4.84864e-09
55360432	chr1:55360432:A:G	2.76779e-22	-0.00206537	-4.84864e-09
55360759	chr1:55360759:G:A	2.982e-23	-7.39038e-10	-2.23011
55360770	chr1:55360770:G:A	6.62022e-23	-7.39038e-10	-1.43257
55360869	chr1:55360869:G:A	3.40125e-24	-2.15464	-2.24651
55360885	chr1:55360885:T:C	2.43974e-23	-1.32974	-1.10107
55361774	chr1:55361774:G:A	1.6119e-22	0.0671417	-0.609845
55361944	chr1:55361944:A:G	2.73861e-23	-7.39038e-10	-2.31525
55362039	chr1:55362039:C:T	6.04058e-24	-1.78577	-2.04102
55362460	chr1:55362460:T:C	4.24046e-24	-2.20768	-1.97294
55362541	chr1:55362541:T:C	5.18472e-23	-7.39038e-10	-1.67698
55362745	chr1:55362745:A:G	3.50787e-23	-7.39038e-10	-2.06769
55362968	chr1:55362968:T:C	3.82703e-24	-2.07677	-2.20643
55363574	chr1:55363574:C:G	4.00584e-24	-2.06898	-2.16855
55363704	chr1:55363704:G:T	5.26596e-23	-7.39038e-10	-1.66144
55364311	chr1:55364311:A:G	2.70828e-23	-7.39038e-10	-2.32639
55364768	chr1:55364768:G:C	2.70953e-23	-7.39038e-10	-2.32592
55365181	chr1:55365181:A:G	4.81109e-23	-7.39038e-10	-1.75178
55365503	chr1:55365503:T:C	2.70536e-23	-7.39038e-10	-2.32747
55365591	chr1:55365591:T:A	7.09585e-23	-1.36319	-4.84864e-09
55365610	chr1:55365610:C:T	6.28827e-23	-7.39038e-10	-1.48402
55366005	chr1:55366005:T:G	6.998e-22	-7.39038e-10	0.925509
55366195	chr1:55366195:T:C	4.24503e-23	-7.39038e-10	-1.87695
55366358	chr1:55366358:G:A	2.8175e-23	-2.2091	-0.0777545
55366494	chr1:55366494:C:T	2.70223e-23	-7.39038e-10	-2.32862
55366496	chr1:55366496:C:T	3.83083e-23	-7.39038e-10	-1.97962
55366604	chr1:55366604:C:T	3.51822e-23	-7.39038e-10	-2.06474
55366730	chr1:55366730:G:A	5.00916e-22	-7.39038e-10	0.591152
55366816	chr1:55366816:C:T	5.95652e-20	-7.39038e-10	5.36954
55366943	chr1:55366943:G:A	2.95172e-23	-7.39038e-10	-2.24031
55367278	chr1:55367278:G:T	9.75864e-23	-1.04455	-4.84864e-09
55367296	chr1:55367296:G:A	3.38196e-24	-2.21163	-2.1952
55367412	chr1:55367412:G:A	3.60628e-23	-2.04002	-4.84864e-09
55367562	chr1:55367562:G:A	2.88966e-23	-7.39038e-10	-2.26156
55367678	chr1:55367678:A:G	1.71798e-22	-1.05865	0.579684
55367871	chr1:55367871:G:A	2.82694e-23	-7.39038e-10	-2.2835
55367890	chr1:55367890:C:T	5.95582e-20	-7.39038e-10	5.36942
55368540	chr1:55368540:A:G	5.25645e-23	-7.39038e-10	-1.66325
55368842	chr1:55368842:A:G	1.49644e-23	-2.21093	-0.708676
55368962	chr1:55368962:G:T	2.14731e-21	-7.39038e-10	2.04669
55369580	chr1:55369580:G:A	3.88439e-24	-2.11675	-2.15157
55369724	chr1:55369724:C:T	1.67077e-21	-7.39038e-10	1.79575
55369855	chr1:55369855:A:G	6.54654e-24	-1.45264	-2.29371
55370044	chr1:55370044:G:A	3.62212e-23	-2.03564	-4.84864e-09
55370343	chr1:55370343:C:A	2.74393e-23	-7.39038e-10	-2.31331
55370497	chr1:55370497:C:T	2.69834e-23	-7.39038e-10	-2.33006
55370760	chr1:55370760:C:T	3.59777e-23	-2.04239	-4.84864e-09
55371298	chr1:55371298:A:G	6.07569e-20	-7.39038e-10	5.38935
55371314	chr1:55371314:T:G	2.74482e-23	-7.39038e-10	-2.31299
55371530	chr1:55371530:A:G	6.14358e-22	0.0342014	0.761091
55371778	chr1:55371778:G:T	7.76335e-23	-1.27329	-4.84864e-09
55371930	chr1:55371930:A:G	6.7838e-24	-1.72309	-1.98766
55372315	chr1:55372315:T:C	3.53621e-24	-2.21271	-2.14952
55372330	chr1:55372330:T:A	4.38465e-23	-7.39038e-10	-1.84459
55372421	chr1:55372421:G:A	2.7378e-23	-7.39038e-10	-2.31555
55372685	chr1:55372685:T:C	1.99787e-21	-7.39038e-10	1.97455
55372780	chr1:55372780:G:A	1.24006e-22	-7.39038e-10	-0.804956
55372899	chr1:55372899:G:A	1.87726e-23	-2.12035	-0.572539
55373109	chr1:55373109:A:G	3.37976e-23	-7.39038e-10	-2.1049
55373150	chr1:55373150:A:G	4.95691e-22	-7.39038e-10	0.580667
55373548	chr1:55373548:G:A	1.92233e-22	-7.39038e-10	-0.366578
55373811	chr1:55373811:C:T	4.64049e-23	-1.78788	-4.84864e-09
55374565	chr1:55374565:C:A	3.63209e-23	-7.39038e-10	-2.03289
55374656	chr1:55374656:C:T	2.95523e-24	-2.21362	-2.32809
55374837	chr1:55374837:G:T	3.94662e-23	-2.2063	0.256458
55374840	chr1:55374840:CA:C	5.25425e-23	-7.39038e-10	-1.66366
55374846	chr1:55374846:T:G	3.71794e-24	-2.17584	-2.13628
55374879	chr1:55374879:T:C	4.69444e-23	-7.39038e-10	-1.77632
55375122	chr1:55375122:A:G	4.5894e-24	-1.92129	-2.18025
55375277	chr1:55375277:G:A	2.0666e-22	-0.294209	-4.84864e-09
55375683	chr1:55375683:C:T	3.06021e-23	-7.39038e-10	-2.20422
55375952	chr1:55375952:C:T	3.66377e-23	-7.39038e-10	-2.02421
55376048	chr1:55376048:T:C	3.7289e-24	-2.09471	-2.21446
55376139	chr1:55376139:C:T	7.41003e-23	-1.31987	-4.84864e-09
55376473	chr1:55376473:A:G	2.90419e-23	-7.39038e-10	-2.25655
55376790	chr1:55376790:C:T	4.46726e-23	-7.39038e-10	-1.82592
55376869	chr1:55376869:T:G	4.60488e-24	-1.81095	-2.28722
55376903	chr1:55376903:A:G	8.5328e-22	-7.39038e-10	1.1238
55376961	chr1:55376961:G:T	1.80474e-22	-0.429702	-4.84864e-09
55377283	chr1:55377283:G:A	1.78571e-23	-0.506475	-2.23641
55377394	chr1:55377394:C:T	2.8952e-23	-7.39038e-10	-2.25965
55377584	chr1:55377584:C:T	9.88114e-23	-1.03207	-4.84864e-09
55378229	chr1:55378229:T:C	4.43507e-24	-1.8189	-2.31684
55378373	chr1:55378373:A:G	4.43664e-24	-1.82199	-2.3134
55378619	chr1:55378619:A:G	3.8276e-23	-7.39038e-10	-1.98046
55378790	chr1:55378790:T:C	2.44146e-22	-0.127521	-4.84864e-09
55378812	chr1:55378812:A:T	2.12563e-22	-7.39038e-10	-0.266049
55379344	chr1:55379344:C:T	1.69132e-22	-0.494607	-4.84864e-09
55379395	chr1:55379395:A:T	3.90305e-24	-2.07329	-2.19024
55379415	chr1:55379415:TCA:T	1.05538e-23	-1.77025	-1.49855
55379446	chr1:55379446:A:AT	8.36816e-22	-7.39038e-10	1.10432
55379552	chr1:55379552:T:A	3.5111e-23	-7.39038e-10	-2.06677
55379553	chr1:55379553:C:T	3.51868e-23	-7.39038e-10	-2.06461
55379659	chr1:55379659:A:G	3.24572e-23	-2.14536	-4.84864e-09
55379705	chr1:55379705:T:C	3.1865e-23	-7.39038e-10	-2.16378
55379862	chr1:55379862:G:A	5.15066e-23	-7.39038e-10	-1.68358
55380061	chr1:55380061:G:A	4.18148e-23	-7.39038e-10	-1.89204
55380257	chr1:55380257:G:A	4.91572e-22	-7.39038e-10	0.572322
55380321	chr1:55380321:G:T	3.07923e-23	-2.19802	-4.84864e-09
55380431	chr1:55380431:A:G	8.78815e-24	-1.88151	-1.57037
55380440	chr1:55380440:C:G	4.64199e-24	-2.0176	-2.07254
55380753	chr1:55380753:T:G	2.69826e-23	-7.39038e-10	-2.3301
55380769	chr1:55380769:G:A	4.55487e-24	-2.03281	-2.07628
55380815	chr1:55380815:CAGAGCTG:C	6.67052e-23	-7.39038e-10	-1.425
55380981	chr1:55380981:G:A	3.77147e-23	-7.39038e-10	-1.99524
55381673	chr1:55381673:A:AT	2.90998e-23	-7.39038e-10	-2.25456
55381764	chr1:55381764:C:T	1.36653e-21	-7.39038e-10	1.59474
55381834	chr1:55381834:G:A	9.60109e-24	-1.38211	-1.9813
55382062	chr1:55382062:C:G	2.09556e-22	-0.280293	-4.84864e-09
55382350	chr1:55382350:T:G	3.50963e-24	-2.05682	-2.31296
55382781	chr1:55382781:C:T	2.21621e-23	-1.87072	-0.656185
55382907	chr1:55382907:G:A	1.39001e-22	-0.690803	-4.84864e-09
55383155	chr1:55383155:G:A	1.89956e-22	-7.39038e-10	-0.378495
55383408	chr1:55383408:C:G	3.90986e-23	-1.88412	-0.0750793
55383474	chr1:55383474:A:T	1.70326e-23	-1.71906	-1.0711
55383626	chr1:55383626:C:T	2.90266e-23	-7.39038e-10	-2.25707
55383911	chr1:55383911:A:G	2.52689e-22	-7.39038e-10	-0.0931263
55384518	chr1:55384518:T:C	9.50784e-24	-2.19267	-1.1805
55384530	chr1:55384530:G:A	4.40921e-23	-7.39038e-10	-1.83901
55384956	chr1:55384956:A:T	7.72739e-23	-1.27793	-4.84864e-09
55385237	chr1:55385237:C:T	5.76916e-23	-7.39038e-10	-1.57017
55386412	chr1:55386412:A:G	2.71585e-23	-7.39038e-10	-2.32359
55386635	chr1:55386635:T:C	4.01701e-23	-1.93216	-4.84864e-09
55386976	chr1:55386976:C:T	3.79703e-22	-7.39038e-10	0.314104
55387042	chr1:55387042:G:A	2.70491e-23	-7.39038e-10	-2.32763
55387137	chr1:55387137:TA:T	2.70059e-23	-7.39038e-10	-2.32923
55387496	chr1:55387496:G:GT	5.08865e-23	-7.39038e-10	-1.69569
55387514	chr1:55387514:T:A	2.23051e-22	-0.217886	-4.84864e-09
55387647	chr1:55387647:G:C	4.27148e-21	-7.39038e-10	2.73443
55387680	chr1:55387680:T:C	3.4389e-23	-7.39038e-10	-2.08755
55387726	chr1:55387726:C:T	8.49114e-21	-7.39038e-10	3.42149
55387862	chr1:55387862:A:G	6.31864e-23	-7.39038e-10	-1.4792
55387904	chr1:55387904:G:GGAGGTCAAGACTGT	5.62405e-23	-7.39038e-10	-1.59565
55387931	chr1:55387931:G:T	3.11319e-24	-2.17009	-2.31954
55388139	chr1:55388139:A:G	1.04579e-22	-7.39038e-10	-0.975348
55388221	chr1:55388221:G:A	9.07859e-24	-2.2109	-1.20847
55388519	chr1:55388519:C:T	4.5472e-23	-7.39038e-10	-1.80819
55388617	chr1:55388617:C:T	2.89642e-23	-7.39038e-10	-2.25923
55389112	chr1:55389112:T:C	2.71179e-23	-7.39038e-10	-2.32509
55389142	chr1:55389142:G:A	4.13949e-24	-1.919	-2.28571
55389238	chr1:55389238:T:C	2.75454e-23	-7.39038e-10	-2.30945
55389399	chr1:55389399:C:G	5.08347e-23	-7.39038e-10	-1.69671
55389663	chr1:55389663:A:G	1.55095e-22	-0.581249	-4.84864e-09
55389735	chr1:55389735:A:G	8.28283e-23	-7.39038e-10	-1.20852
55390033	chr1:55390033:G:A	3.76045e-23	-7.39038e-10	-1.99816
55390057	chr1:55390057:T:C	3.88375e-22	-7.39038e-10	0.336685
55390313	chr1:55390313:G:A	5.54962e-23	-7.39038e-10	-1.60897
55390459	chr1:55390459:T:C	8.68962e-24	-1.74313	-1.72002
55390919	chr1:55390919:T:C	1.77433e-22	-0.446695	-4.84864e-09
55390934	chr1:55390934:T:C	1.76279e-22	-0.453217	-4.84864e-09
55391098	chr1:55391098:G:A	4.11524e-23	-7.39038e-10	-1.908
55391151	chr1:55391151:A:G	3.30223e-24	-2.20688	-2.22381
55391276	chr1:55391276:T:C	2.91641e-23	-7.39038e-10	-2.25235
55391284	chr1:55391284:T:C	2.72116e-23	-7.39038e-10	-2.32164
55391438	chr1:55391438:G:T	2.96778e-23	-7.39038e-10	-2.23489
55391553	chr1:55391553:T:G	8.24203e-23	-7.39038e-10	-1.21345
55392301	chr1:55392301:A:T	9.10007e-23	-7.39038e-10	-1.11442
55392415	chr1:55392415:TAG:T	2.82802e-23	-7.39038e-10	-2.28312
55392463	chr1:55392463:T:C	2.83484e-19	-7.39038e-10	6.92963
55392917	chr1:55392917:T:A	1.95852e-22	-0.347924	-4.84864e-09
55393071	chr1:55393071:C:T	1.73038e-22	-0.471776	-4.84864e-09
55393116	chr1:55393116:C:T	1.65497e-22	-2.2117	1.69537
55393118	chr1:55393118:C:T	3.91213e-24	-2.11866	-2.14255
55393557	chr1:55393557:G:A	7.81147e-23	-2.19202	0.924913
55393760	chr1:55393760:C:T	1.07246e-22	-1.88515	0.934992
55393813	chr1:55393813:G:A	5.535e-23	-1.61161	-4.84864e-09
55393982	chr1:55393982:A:G	1.24208e-22	-2.2067	1.40337
55394148	chr1:55394148:TA:T	9.17117e-23	-7.39038e-10	-1.10664
55394640	chr1:55394640:A:G	1.2085e-22	-2.21207	1.38133
55394690	chr1:55394690:G:A	6.37263e-24	-1.88951	-1.88376
55395419	chr1:55395419:G:A	4.69593e-23	-7.39038e-10	-1.776
55395644	chr1:55395644:C:T	3.8e-23	-7.39038e-10	-1.9877
55395790	chr1:55395790:G:A	4.91521e-23	-7.39038e-10	-1.73037
55395880	chr1:55395880:TG:T	2.94976e-23	-7.39038e-10	-2.24098
55396645	chr1:55396645:C:T	9.36909e-23	-7.39038e-10	-1.08529
55397110	chr1:55397110:C:T	3.3551e-24	-2.214	-2.2008
55397709	chr1:55397709:C:T	1.69334e-22	-0.493413	-4.84864e-09
55397985	chr1:55397985:A:G	3.06387e-23	-2.20302	-4.84864e-09
55398585	chr1:55398585:C:T	2.13267e-22	-0.262742	-4.84864e-09
55399115	chr1:55399115:G:A	4.91521e-23	-7.39038e-10	-1.73037
55399358	chr1:55399358:G:C	1.10954e-22	-1.94519	1.02903
55399381	chr1:55399381:A:G	7.75822e-24	-1.77479	-1.80175
55399801	chr1:55399801:G:A	1.40882e-22	-2.21248	1.53512
55399909	chr1:55399909:C:T	2.94976e-23	-7.39038e-10	-2.24098
55400434	chr1:55400434:A:G	2.71563e-23	-7.39038e-10	-2.32368
55400456	chr1:55400456:G:T	7.44356e-23	-1.84352	0.528171
55400915	chr1:55400915:T:C	3.59015e-24	-2.214	-2.13309
55401060	chr1:55401060:G:A	2.7832e-23	-7.39038e-10	-2.2991
55401475	chr1:55401475:T:C	2.50068e-23	-1.92448	-0.481656
55402157	chr1:55402157:C:A	4.81058e-24	-1.91295	-2.14152
55402310	chr1:55402310:C:G	3.27457e-22	-1.85789	2.02396
55402741	chr1:55402741:C:T	7.83884e-23	-1.83096	0.567347
55402803	chr1:55402803:C:A	4.03988e-23	-7.39038e-10	-1.92649
55402846	chr1:55402846:G:C	3.22983e-24	-2.21243	-2.24043
55402881	chr1:55402881:G:C	2.86923e-23	-7.39038e-10	-2.26866
55403254	chr1:55403254:CA:C	8.98592e-23	-7.39038e-10	-1.12704
55404149	chr1:55404149:A:G	2.82244e-23	-7.39038e-10	-2.2851
55404324	chr1:55404324:G:T	9.30697e-23	-7.39038e-10	-1.09194
55404529	chr1:55404529:T:C	2.94834e-23	-7.39038e-10	-2.24146
55404801	chr1:55404801:A:G	9.30697e-23	-7.39038e-10	-1.09194
55405258	chr1:55405258:C:A	1.24141e-22	-2.21092	1.40705
55405464	chr1:55405464:G:T	3.30812e-24	-2.1043	-2.32461
55405734	chr1:55405734:C:T	3.13441e-24	-2.15881	-2.32404
55405804	chr1:55405804:G:A	1.86675e-22	-0.395919	-4.84864e-09
55405897	chr1:55405897:T:C	2.70262e-23	-7.39038e-10	-2.32848
55406002	chr1:55406002:G:A	1.85975e-22	-0.399675	-4.84864e-09
55406006	chr1:55406006:T:C	4.17542e-23	-1.89349	-4.84864e-09
55406084	chr1:55406084:A:C	2.82825e-23	-7.39038e-10	-2.28304
55406360	chr1:55406360:C:T	4.30281e-23	-7.39038e-10	-1.86343
55406450	chr1:55406450:C:A	9.02862e-23	-7.39038e-10	-1.1223
55406633	chr1:55406633:C:A	1.73479e-22	-0.469227	-4.84864e-09
55407107	chr1:55407107:C:T	1.1616e-22	-1.92195	1.05163
55407391	chr1:55407391:T:C	2.93947e-23	-7.39038e-10	-2.24447
55407683	chr1:55407683:A:G	2.90249e-23	-7.39038e-10	-2.25713
55408284	chr1:55408284:A:G	3.96144e-23	-1.94609	-4.84864e-09
55408317	chr1:55408317:A:G	3.64387e-23	-2.02965	-4.84864e-09
55408611	chr1:55408611:C:T	5.55055e-23	-2.15408	0.545273
55408628	chr1:55408628:T:C	2.24064e-22	-7.39038e-10	-0.213355
55408654	chr1:55408654:A:G	4.37943e-23	-7.39038e-10	-1.84578
55408852	chr1:55408852:A:C	9.78669e-23	-1.89857	0.856895
55408955	chr1:55408955:G:T	3.55669e-23	-7.39038e-10	-2.05387
55409076	chr1:55409076:T:A	3.44031e-23	-2.08714	-4.84864e-09
55409082	chr1:55409082:T:C	4.4957e-23	-7.39038e-10	-1.81958
55409331	chr1:55409331:A:C	5.70767e-23	-7.39038e-10	-1.58089
55409641	chr1:55409641:T:G	4.20293e-23	-7.39038e-10	-1.88692
55409698	chr1:55409698:A:G	1.13457e-23	-1.69199	-1.50445
55410119	chr1:55410119:G:T	4.94188e-23	-7.39038e-10	-1.72495
55410202	chr1:55410202:C:T	2.69916e-23	-7.39038e-10	-2.32976
55411416	chr1:55411416:G:A	2.77916e-23	-7.39038e-10	-2.30055
55411616	chr1:55411616:C:T	3.00282e-23	-7.39038e-10	-2.22315
55412300	chr1:55412300:G:A	2.88938e-23	-7.39038e-10	-2.26166
55412544	chr1:55412544:C:A	2.71649e-23	-7.39038e-10	-2.32336
55412816	chr1:55412816:A:G	4.52457e-23	-7.39038e-10	-1.81318
55413173	chr1:55413173:C:T	2.10845e-22	-7.39038e-10	-0.27416
55414429	chr1:55414429:T:C	2.37488e-22	-0.155169	-4.84864e-09
55414830	chr1:55414830:T:C	2.55137e-23	-1.52069	-0.865381
55415214	chr1:55415214:C:T	2.71798e-23	-7.39038e-10	-2.32281
55415403	chr1:55415403:T:G	2.70316e-23	-7.39038e-10	-2.32828
55415406	chr1:55415406:A:T	2.82445e-23	-7.39038e-10	-2.28439
55415616	chr1:55415616:T:C	4.5154e-23	-7.39038e-10	-1.81521
55415777	chr1:55415777:T:C	4.5327e-23	-7.39038e-10	-1.81138
55416075	chr1:55416075:T:C	3.64622e-23	-7.39038e-10	-2.02901
55416283	chr1:55416283:C:T	5.34027e-23	-7.39038e-10	-1.64742
55416730	chr1:55416730:T:C	1.12469e-22	-7.39038e-10	-0.90261
55416809	chr1:55416809:A:G	4.60913e-23	-7.39038e-10	-1.79466
55417159	chr1:55417159:G:A	3.60976e-23	-2.03906	-4.84864e-09
55417277	chr1:55417277:C:T	4.5154e-23	-7.39038e-10	-1.81521
55417528	chr1:55417528:A:T	4.06969e-23	-1.91913	-4.84864e-09
55418088	chr1:55418088:G:A	4.45525e-23	-7.39038e-10	-1.82862
55418207	chr1:55418207:A:G	2.49378e-23	-1.92973	-0.479171
55418355	chr1:55418355:A:C	4.62133e-23	-7.39038e-10	-1.79202
55418692	chr1:55418692:C:T	1.45727e-22	-7.39038e-10	-0.64355
55418783	chr1:55418783:C:A	3.77094e-23	-7.39038e-10	-1.99538
55418922	chr1:55418922:C:T	1.65656e-22	-0.515374	-4.84864e-09
55419047	chr1:55419047:T:C	1.03348e-23	-1.78199	-1.50778
55419139	chr1:55419139:A:T	2.22466e-22	-0.22051	-4.84864e-09
55419695	chr1:55419695:C:G	2.70701e-23	-7.39038e-10	-2.32686
55419767	chr1:55419767:T:C	6.88128e-23	-7.39038e-10	-1.3939
55420253	chr1:55420253:C:T	4.63534e-23	-7.39038e-10	-1.78899
55421021	chr1:55421021:C:T	5.82169e-24	-1.94266	-1.92103
55421254	chr1:55421254:G:A	4.62718e-23	-7.39038e-10	-1.79075
55421282	chr1:55421282:G:A	3.03971e-23	-2.21094	-4.84864e-09
55421665	chr1:55421665:G:A	4.62757e-23	-7.39038e-10	-1.79067
55422071	chr1:55422071:A:G	3.19565e-23	-7.39038e-10	-2.16091
55422307	chr1:55422307:C:T	1.6525e-22	-7.39038e-10	-0.517829
55422710	chr1:55422710:G:C	8.6087e-23	-7.39038e-10	-1.16993
55423049	chr1:55423049:T:C	5.92985e-24	-1.95674	-1.88854
55423226	chr1:55423226:G:A	5.95708e-24	-1.93182	-1.90889
55423767	chr1:55423767:A:G	1.69154e-23	-0.662652	-2.13441
55424458	chr1:55424458:T:C	2.70122e-23	-7.39038e-10	-2.329
55424481	chr1:55424481:G:A	6.96579e-23	-1.08088	-0.300807
55424538	chr1:55424538:C:A	5.42358e-23	-7.39038e-10	-1.63194
55424539	chr1:55424539:T:A	5.42358e-23	-7.39038e-10	-1.63194
55424547	chr1:55424547:A:G	4.62757e-23	-7.39038e-10	-1.79067
55424652	chr1:55424652:G:T	7.42592e-23	-7.39038e-10	-1.31772
55424994	chr1:55424994:C:T	9.70108e-23	-7.39038e-10	-1.05046
55425222	chr1:55425222:A:G	6.51941e-23	-7.39038e-10	-1.44792
55426126	chr1:55426126:T:A	5.22773e-24	-1.98741	-1.9839
55426501	chr1:55426501:A:G	1.57772e-19	-7.39038e-10	6.34362
55426607	chr1:55426607:T:A	4.45137e-24	-2.1541	-1.97798
55426609	chr1:55426609:T:TACAGAAAA	4.44379e-24	-2.15477	-1.97901
55426753	chr1:55426753:C:T	2.78212e-23	-7.39038e-10	-2.29949
55426798	chr1:55426798:A:G	3.72189e-22	-7.39038e-10	0.294116
55426978	chr1:55426978:G:A	3.53393e-23	-7.39038e-10	-2.06029
55427252	chr1:55427252:C:T	9.8468e-23	-1.03555	-4.84864e-09
55427408	chr1:55427408:G:C	2.83646e-23	-7.39038e-10	-2.28015
55427421	chr1:55427421:C:T	3.48261e-23	-7.39038e-10	-2.07492
55427576	chr1:55427576:C:T	1.18906e-23	-1.43711	-1.71243
55428021	chr1:55428021:A:G	5.86284e-23	-7.39038e-10	-1.55407
55428454	chr1:55428454:C:T	3.87373e-24	-2.19126	-2.07981
55428582	chr1:55428582:C:T	2.70258e-23	-7.39038e-10	-2.32849
55429395	chr1:55429395:C:A	4.84115e-23	-1.74555	-4.84864e-09
55429660	chr1:55429660:AAC:A	3.29637e-23	-7.39038e-10	-2.12988
55429968	chr1:55429968:T:C	6.12289e-23	-7.39038e-10	-1.51067
55430017	chr1:55430017:C:T	5.06755e-23	-7.39038e-10	-1.69984
55430077	chr1:55430077:A:G	3.59228e-23	-2.04391	-4.84864e-09
55430168	chr1:55430168:G:A	2.7079e-23	-7.39038e-10	-2.32653
55430584	chr1:55430584:C:T	3.25527e-23	-7.39038e-10	-2.14243
55430770	chr1:55430770:G:A	5.13241e-23	-7.39038e-10	-1.68713
55430794	chr1:55430794:A:G	8.81319e-22	1.15613	-4.84864e-09
55430877	chr1:55430877:G:T	5.46797e-24	-1.64967	-2.27671
55431416	chr1:55431416:G:C	3.21291e-23	-7.39038e-10	-2.15552
55431796	chr1:55431796:A:G	3.50837e-23	-7.39038e-10	-2.06755
55431918	chr1:55431918:G:A	5.41442e-23	-1.56701	-0.0666276
55432258	chr1:55432258:ACATAATCATCAGATTCACCAAGG:A	3.3041e-23	-7.39038e-10	-2.12754
55432504	chr1:55432504:G:A	3.1531e-23	-2.17431	-4.84864e-09
55432799	chr1:55432799:T:A	9.14404e-23	-1.43566	0.326065
55433169	chr1:55433169:A:G	3.22994e-23	-7.39038e-10	-2.15024
55434402	chr1:55434402:T:C	1.2007e-22	-1.3305	0.493292
55434486	chr1:55434486:A:G	5.2539e-22	-7.39038e-10	0.638855
55434908	chr1:55434908:G:A	5.65454e-24	-2.06402	-1.82881
55435817	chr1:55435817:A:G	5.69029e-24	-2.06158	-1.82495
55435846	chr1:55435846:T:C	4.09821e-24	-2.17165	-2.04308
55435904	chr1:55435904:T:C	2.70912e-23	-7.39038e-10	-2.32608
55436010	chr1:55436010:G:T	4.29524e-24	-1.83791	-2.32987
55436041	chr1:55436041:T:A	1.24441e-22	-7.39038e-10	-0.801456
55436387	chr1:55436387:A:T	2.69936e-23	-7.39038e-10	-2.32969
55436764	chr1:55436764:A:G	1.10676e-22	-7.39038e-10	-0.918679
55436935	chr1:55436935:A:G	5.22329e-23	-1.66957	-4.84864e-09
55437175	chr1:55437175:G:A	3.14388e-23	-7.39038e-10	-2.17724
55437315	chr1:55437315:G:A	2.19049e-22	-7.39038e-10	-0.23599
55437451	chr1:55437451:AC:A	9.06425e-21	-7.39038e-10	3.48681
55437519	chr1:55437519:G:T	4.04291e-22	-7.39038e-10	0.376849
55437733	chr1:55437733:A:G	3.58685e-23	-7.39038e-10	-2.04543
55437770	chr1:55437770:G:A	8.2591e-23	-2.05838	0.846992
55437906	chr1:55437906:T:G	1.17381e-22	0.738815	-1.59868
55437995	chr1:55437995:C:T	3.55624e-23	-1.1906	-0.863394
55438071	chr1:55438071:C:T	1.42405e-22	-1.0669	0.400285
55438100	chr1:55438100:T:C	3.45866e-23	-2.08182	-4.84864e-09
55438354	chr1:55438354:A:G	2.0125e-23	-1.1281	-1.49522
55438630	chr1:55438630:T:C	6.63961e-24	-1.66099	-2.07124
55438645	chr1:55438645:A:C	3.08136e-23	-7.39038e-10	-2.19733
55439154	chr1:55439154:G:A	1.96288e-23	-1.67563	-0.972655
55439156	chr1:55439156:T:C	4.33207e-24	-1.95742	-2.20182
55439263	chr1:55439263:T:C	3.31618e-23	-7.39038e-10	-2.12389
55439322	chr1:55439322:A:C	1.94459e-23	-0.76899	-1.88866
55439622	chr1:55439622:A:G	5.01669e-24	-1.95001	-2.06251
55439703	chr1:55439703:G:A	4.13389e-23	-7.39038e-10	-1.90348
55439838	chr1:55439838:C:G	5.98705e-22	-7.39038e-10	0.769483
55440029	chr1:55440029:T:C	3.68187e-23	-7.39038e-10	-2.01928
55440311	chr1:55440311:G:A	3.95342e-24	-1.9689	-2.28181
55440318	chr1:55440318:C:T	4.2406e-24	-1.92829	-2.25229
55440442	chr1:55440442:A:G	4.37824e-22	-7.39038e-10	0.45653
55440463	chr1:55440463:G:A	3.88732e-24	-1.98371	-2.28386
55440467	chr1:55440467:C:T	4.44253e-22	-7.39038e-10	0.471109
55441036	chr1:55441036:A:G	2.87023e-23	-7.39038e-10	-2.26831
55441166	chr1:55441166:T:C	1.99737e-23	-1.65822	-0.972655
55441295	chr1:55441295:A:T	2.83373e-23	-7.39038e-10	-2.28111
55441558	chr1:55441558:A:T	5.6402e-24	-1.97524	-1.92013
55441821	chr1:55441821:A:G	5.62704e-24	-2.15233	-1.74537
55442007	chr1:55442007:G:A	6.73542e-23	-1.06648	-0.348843
55442228	chr1:55442228:T:G	3.35946e-22	-7.39038e-10	0.191664
55442278	chr1:55442278:T:C	7.30412e-23	-1.20598	-0.128279
55442607	chr1:55442607:A:T	4.32541e-24	-2.03426	-2.12652
55442708	chr1:55442708:T:A	4.46143e-24	-2.00087	-2.12895
55442845	chr1:55442845:C:T	1.83402e-23	-0.762884	-1.95331
55442912	chr1:55442912:T:C	8.04689e-23	-1.18831	-0.0491036
55442918	chr1:55442918:G:A	4.35416e-24	-2.02169	-2.13247
55443036	chr1:55443036:G:C	4.42394e-24	-2.00837	-2.12989
55443142	chr1:55443142:G:T	4.85182e-23	-7.39038e-10	-1.74335
55443170	chr1:55443170:A:G	4.64922e-22	-7.39038e-10	0.516583
55443203	chr1:55443203:G:C	4.36602e-24	-2.01859	-2.13284
55443357	chr1:55443357:A:G	4.49795e-24	-1.98366	-2.138
55443565	chr1:55443565:C:T	5.07588e-24	-1.85714	-2.14365
55443766	chr1:55443766:C:T	2.18161e-23	-1.65458	-0.888054
55443844	chr1:55443844:T:C	1.20648e-23	-1.96635	-1.16864
55444169	chr1:55444169:C:CCAGG	4.42103e-24	-2.00823	-2.13069
55444278	chr1:55444278:T:C	2.71172e-22	-0.0225342	-4.84864e-09
55444346	chr1:55444346:G:A	4.71283e-24	-2.11303	-1.96197
55444575	chr1:55444575:C:T	4.44835e-24	-2.00794	-2.12481
55444948	chr1:55444948:T:C	4.41866e-24	-2.01263	-2.12682
55444956	chr1:55444956:C:G	2.81405e-23	-7.39038e-10	-2.28807
55445073	chr1:55445073:T:C	4.37795e-24	-2.01953	-2.12917
55445075	chr1:55445075:C:T	3.00538e-24	-2.19837	-2.32651
55445392	chr1:55445392:A:G	2.25937e-23	-1.61956	-0.888054
55445572	chr1:55445572:A:G	3.7739e-23	-7.39038e-10	-1.99459
55445817	chr1:55445817:C:T	3.22492e-23	-1.29243	-0.85936
55446018	chr1:55446018:T:C	4.19949e-24	-2.03404	-2.15628
55446109	chr1:55446109:TG:T	2.05176e-23	-1.97909	-0.624908
55446198	chr1:55446198:T:TA	2.79002e-23	-7.39038e-10	-2.29665
55446315	chr1:55446315:C:T	3.76648e-23	-7.39038e-10	-1.99656
55446460	chr1:55446460:C:A	4.35218e-24	-2.01109	-2.14352
55446511	chr1:55446511:C:T	4.33405e-24	-2.00442	-2.15436
55447064	chr1:55447064:TA:T	4.24964e-24	-2.01225	-2.1662
55447100	chr1:55447100:C:G	7.04234e-23	-1.17521	-0.195548
55447117	chr1:55447117:C:T	2.89005e-23	-7.39038e-10	-2.26143
55447125	chr1:55447125:C:T	1.33019e-20	3.87037	-4.84864e-09
55447495	chr1:55447495:A:G	1.54152e-22	-7.39038e-10	-0.587349
55447619	chr1:55447619:T:C	4.61248e-23	-7.39038e-10	-1.79394
55447644	chr1:55447644:T:C	1.45174e-22	-0.647355	-4.84864e-09
55447748	chr1:55447748:CT:C	1.17327e-22	-7.39038e-10	-0.860318
55447828	chr1:55447828:C:A	6.00304e-23	-7.39038e-10	-1.53044
55448243	chr1:55448243:T:C	4.6808e-24	-2.04546	-2.03636
55448397	chr1:55448397:T:C	1.8237e-23	-1.00692	-1.71491
55448675	chr1:55448675:C:T	6.35199e-24	-2.04301	-1.73351
55449074	chr1:55449074:G:A	5.87818e-23	-7.39038e-10	-1.55145
55449140	chr1:55449140:T:C	8.21362e-24	-2.17277	-1.34672
55449356	chr1:55449356:G:A	7.0168e-24	-2.04648	-1.63049
55449499	chr1:55449499:T:C	2.70281e-23	-7.39038e-10	-2.32841
55450083	chr1:55450083:T:C	5.08866e-24	-1.89611	-2.10216
55450130	chr1:55450130:T:G	3.06825e-23	-1.76267	-0.438923
55450528	chr1:55450528:C:T	6.39002e-23	-7.39038e-10	-1.46796
55450692	chr1:55450692:T:C	3.67325e-23	-7.39038e-10	-2.02162
55451096	chr1:55451096:C:A	6.92315e-24	-2.04025	-1.65017
55451177	chr1:55451177:A:G	6.4487e-23	-7.39038e-10	-1.45882
55451247	chr1:55451247:C:T	3.5093e-24	-2.19085	-2.17902
55451495	chr1:55451495:G:A	4.10024e-24	-2.07219	-2.14205
55451682	chr1:55451682:C:T	2.95331e-23	-7.39038e-10	-2.23977
55451716	chr1:55451716:A:C	2.76299e-23	-7.39038e-10	-2.30639
55451768	chr1:55451768:C:CATT	8.31616e-24	-1.92435	-1.58273
55451848	chr1:55451848:G:T	8.22612e-24	-1.92432	-1.59365
55451958	chr1:55451958:G:A	6.67112e-23	-1.42491	-4.84864e-09
55452142	chr1:55452142:T:A	1.64194e-22	-7.39038e-10	-0.524236
55452354	chr1:55452354:C:G	3.78213e-24	-1.99056	-2.30444
55452369	chr1:55452369:C:G	3.70357e-24	-2.01005	-2.30594
55452421	chr1:55452421:A:G	8.64054e-24	-1.95403	-1.51479
55452454	chr1:55452454:T:C	4.08765e-23	-1.07327	-0.841462
55452564	chr1:55452564:G:A	7.22071e-24	-2.03287	-1.61546
55452625	chr1:55452625:G:GA	5.3334e-23	-7.39038e-10	-1.64871
55452679	chr1:55452679:G:A	2.75855e-23	-7.39038e-10	-2.30799
55453416	chr1:55453416:T:A	2.75855e-23	-7.39038e-10	-2.30799
55453475	chr1:55453475:G:A	2.87118e-23	-7.39038e-10	-2.26798
55453645	chr1:55453645:A:G	3.06098e-23	-2.20397	-4.84864e-09
55453733	chr1:55453733:A:C	6.77237e-22	-7.39038e-10	0.892736
55453988	chr1:55453988:C:A	2.75348e-23	-7.39038e-10	-2.30984
55454003	chr1:55454003:A:G	8.58019e-24	-1.98083	-1.495
55454241	chr1:55454241:AAAG:A	1.46391e-23	-2.03712	-0.904472
55454285	chr1:55454285:A:G	1.11377e-22	-0.912361	-4.84864e-09
55454320	chr1:55454320:A:G	8.91154e-24	-1.96015	-1.47779
55454376	chr1:55454376:A:AT	8.94905e-24	-1.95578	-1.47796
55454573	chr1:55454573:A:G	2.76187e-23	-7.39038e-10	-2.30679
55454617	chr1:55454617:A:C	1.95266e-23	-2.13771	-0.515804
55454671	chr1:55454671:T:A	7.37446e-24	-2.01441	-1.61285
55454817	chr1:55454817:A:G	1.16949e-23	-0.901565	-2.26457
55454966	chr1:55454966:T:C	6.41865e-23	-7.39038e-10	-1.46349
55455027	chr1:55455027:G:GT	1.33161e-22	-2.00467	1.27094
55455070	chr1:55455070:C:T	7.28574e-24	-2.0195	-1.61987
55455216	chr1:55455216:G:A	5.17997e-24	-2.18981	-1.79067
55455269	chr1:55455269:T:A	6.21783e-23	-7.39038e-10	-1.49528
55455763	chr1:55455763:A:T	2.76611e-23	-7.39038e-10	-2.30526
55455952	chr1:55455952:A:C	8.48452e-24	-2.11687	-1.37018
55455980	chr1:55455980:T:C	9.4223e-24	-1.88779	-1.49442
55456159	chr1:55456159:A:G	8.47879e-24	-1.89406	-1.59365
55456571	chr1:55456571:C:T	8.22209e-24	-1.90249	-1.61597
55456885	chr1:55456885:C:A	5.62833e-23	-1.59489	-4.84864e-09
55456959	chr1:55456959:C:T	3.21075e-23	-2.1562	-4.84864e-09
55457126	chr1:55457126:G:A	8.90658e-24	-2.21391	-1.22458
55457158	chr1:55457158:A:T	1.20231e-23	-0.886866	-2.25159
55457312	chr1:55457312:T:C	1.15356e-23	-0.904622	-2.27522
55457660	chr1:55457660:T:C	2.74913e-23	-7.39038e-10	-2.31142
55457741	chr1:55457741:C:T	4.96441e-24	-2.02438	-1.99861
55458052	chr1:55458052:A:G	2.79409e-23	-7.39038e-10	-2.2952
55458309	chr1:55458309:G:C	4.0857e-24	-1.90915	-2.30865
55458656	chr1:55458656:T:C	2.74123e-23	-7.39038e-10	-2.31429
55458859	chr1:55458859:C:T	1.22658e-23	-0.859266	-2.2592
55459140	chr1:55459140:C:T	2.72805e-23	-7.39038e-10	-2.31911
55459163	chr1:55459163:G:A	1.78533e-23	-2.144	-0.599096
55459164	chr1:55459164:C:T	2.86152e-23	-1.55226	-0.719082
55459178	chr1:55459178:C:T	5.67785e-23	-1.36393	-0.222196
55459317	chr1:55459317:T:C	4.7373e-23	-7.39038e-10	-1.76723
55459490	chr1:55459490:C:T	4.14405e-22	0.401557	-4.84864e-09
55459501	chr1:55459501:T:G	2.74923e-23	-7.39038e-10	-2.31138
55459563	chr1:55459563:G:A	2.73539e-23	-7.39038e-10	-2.31643
55459688	chr1:55459688:G:A	3.22275e-23	-1.87293	-0.279534
55459871	chr1:55459871:C:A	3.66643e-23	-7.39038e-10	-2.02348
55460203	chr1:55460203:A:G	2.86473e-23	-2.11335	-0.156878
55460346	chr1:55460346:C:T	7.07781e-22	-7.39038e-10	0.936849
55460348	chr1:55460348:G:A	5.26793e-24	-2.08258	-1.88106
55460369	chr1:55460369:G:A	3.4038e-23	-1.51864	-0.579169
55460708	chr1:55460708:A:T	2.9119e-23	-7.39038e-10	-2.2539
55460788	chr1:55460788:A:G	8.43762e-24	-1.89482	-1.59777
55460836	chr1:55460836:G:A	3.46255e-23	-2.0807	-4.84864e-09
55461020	chr1:55461020:C:T	8.02083e-24	-1.90687	-1.63638
55461103	chr1:55461103:A:C	2.73409e-23	-7.39038e-10	-2.3169
55461230	chr1:55461230:G:A	3.16266e-23	-1.48224	-0.689051
55461373	chr1:55461373:G:A	2.55689e-18	-7.39038e-10	9.12902
55461450	chr1:55461450:A:G	8.5864e-24	-1.88684	-1.58827
55461526	chr1:55461526:T:C	5.10366e-23	-7.39038e-10	-1.69274
55461766	chr1:55461766:A:G	5.76357e-23	-1.39217	-0.178971
55462569	chr1:55462569:C:T	5.17988e-23	-7.39038e-10	-1.67792
55462801	chr1:55462801:TTAAG:T	4.18965e-24	-2.13127	-2.0614
55462803	chr1:55462803:A:C	3.06009e-23	-2.20426	-4.84864e-09
55462957	chr1:55462957:G:T	1.49794e-23	-0.614885	-2.30372
55463165	chr1:55463165:CTA:C	7.21186e-22	-7.39038e-10	0.955612
55463234	chr1:55463234:T:A	4.2471e-24	-2.12055	-2.05849
55463302	chr1:55463302:G:T	5.6605e-23	-0.992848	-0.596341
55463364	chr1:55463364:G:A	4.32436e-24	-2.12824	-2.03278
55463621	chr1:55463621:C:T	3.39189e-23	-2.10131	-4.84864e-09
55464250	chr1:55464250:C:T	1.12297e-22	-7.39038e-10	-0.904136
55464257	chr1:55464257:G:A	8.59712e-24	-1.89001	-1.58385
55464308	chr1:55464308:C:T	8.55902e-24	-1.89526	-1.58304
55464777	chr1:55464777:T:A	1.41301e-22	-2.05265	1.37825
55464789	chr1:55464789:G:A	8.61214e-24	-1.88494	-1.58717
55464879	chr1:55464879:G:A	3.26927e-23	-7.39038e-10	-2.13813
55464934	chr1:55464934:G:A	8.4839e-24	-1.87295	-1.61417
55464952	chr1:55464952:C:G	3.02235e-23	-1.52101	-0.695653
55465097	chr1:55465097:C:T	2.90841e-23	-7.39038e-10	-2.25509
55465157	chr1:55465157:TA:T	8.40059e-24	-1.91456	-1.58242
55465178	chr1:55465178:G:A	3.0261e-23	-7.39038e-10	-2.21543
55465298	chr1:55465298:G:A	6.00751e-23	-1.25264	-0.277052
55465323	chr1:55465323:G:A	4.36606e-23	-7.39038e-10	-1.84884
55465438	chr1:55465438:T:G	8.41645e-23	-7.39038e-10	-1.19251
55465589	chr1:55465589:G:T	4.23104e-23	-7.39038e-10	-1.88025
55465674	chr1:55465674:G:A	7.74535e-24	-1.97969	-1.59851
55465689	chr1:55465689:A:G	9.09138e-24	-2.11848	-1.29948
55465763	chr1:55465763:A:G	7.75752e-24	-1.99501	-1.58162
55465816	chr1:55465816:G:A	3.13618e-23	-2.17969	-4.84864e-09
55466074	chr1:55466074:T:C	8.41221e-24	-1.98298	-1.51262
55466202	chr1:55466202:A:G	2.8153e-23	-7.39038e-10	-2.28763
55466250	chr1:55466250:G:A	2.93488e-23	-7.39038e-10	-2.24603
55466531	chr1:55466531:A:G	2.69843e-23	-7.39038e-10	-2.33003
55466627	chr1:55466627:G:A	2.44464e-23	-1.47331	-0.955493
55466933	chr1:55466933:G:C	4.693e-23	-7.39038e-10	-1.77663
55467062	chr1:55467062:T:C	2.71087e-23	-7.39038e-10	-2.32543
55467365	chr1:55467365:G:A	2.5691e-21	-7.39038e-10	2.22603
55467631	chr1:55467631:A:T	1.72124e-22	-7.39038e-10	-0.477068
55467671	chr1:55467671:A:G	9.91757e-24	-1.94822	-1.38276
55467690	chr1:55467690:A:C	2.71216e-23	-7.39038e-10	-2.32496
55467739	chr1:55467739:T:C	3.72323e-21	-7.39038e-10	2.59706
55467818	chr1:55467818:A:G	2.74516e-23	-7.39038e-10	-2.31286
55468105	chr1:55468105:C:G	1.03055e-22	-0.990019	-4.84864e-09
55468264	chr1:55468264:A:G	1.01752e-23	-1.90724	-1.39809
55468765	chr1:55468765:C:T	6.23236e-21	-7.39038e-10	3.11222
55468791	chr1:55468791:G:A	3.60139e-23	-1.77996	-0.261422
55468967	chr1:55468967:G:A	2.29863e-22	-7.39038e-10	-0.187801
55468987	chr1:55468987:T:A	3.42686e-24	-2.06654	-2.3271
55469011	chr1:55469011:C:T	2.71216e-23	-7.39038e-10	-2.32496
55469033	chr1:55469033:T:G	4.37275e-24	-2.06938	-2.08051
55469272	chr1:55469272:C:T	1.44548e-22	-7.39038e-10	-0.651675
55469455	chr1:55469455:G:A	4.03465e-18	-7.39038e-10	9.58514
55469818	chr1:55469818:C:G	2.70267e-23	-7.39038e-10	-2.32846
55469820	chr1:55469820:C:T	4.25614e-23	-1.81565	-0.0586867
55470300	chr1:55470300:T:C	3.23088e-23	-7.39038e-10	-2.14995
55470661	chr1:55470661:C:T	3.46551e-24	-2.05433	-2.3281
55470890	chr1:55470890:A:G	3.54256e-24	-2.03261	-2.32782
55471184	chr1:55471184:A:C	1.84677e-23	-1.68946	-1.0198
55471226	chr1:55471226:T:C	6.48245e-24	-2.15966	-1.59653
55471270	chr1:55471270:G:C	1.52431e-22	-7.39038e-10	-0.598572
55471358	chr1:55471358:G:A	2.70418e-23	-7.39038e-10	-2.3279
55471572	chr1:55471572:C:T	2.7049e-23	-7.39038e-10	-2.32764
55471591	chr1:55471591:G:T	2.71223e-23	-7.39038e-10	-2.32493
55471601	chr1:55471601:A:C	2.96439e-23	-7.39038e-10	-2.23603
55472277	chr1:55472277:G:A	4.43799e-22	-7.39038e-10	0.470085
55472591	chr1:55472591:A:C	3.81635e-24	-2.17326	-2.11273
55472603	chr1:55472603:A:G	3.53494e-24	-2.03518	-2.32741
55472624	chr1:55472624:C:A	8.89968e-24	-2.13764	-1.30163
55472743	chr1:55472743:G:A	8.49907e-23	-1.18274	-4.84864e-09
55473116	chr1:55473116:C:T	6.01378e-24	-2.19491	-1.63632
55473555	chr1:55473555:T:C	3.48776e-24	-2.04862	-2.32741
55473605	chr1:55473605:A:G	8.06777e-24	-2.21367	-1.32374
55473932	chr1:55473932:G:C	1.427e-22	-7.39038e-10	-0.664544
55474087	chr1:55474087:C:T	3.35529e-22	-2.152	2.34242
55474321	chr1:55474321:C:T	8.18702e-24	-2.21351	-1.30922
55474521	chr1:55474521:G:A	4.91979e-23	-1.72944	-4.84864e-09
55474667	chr1:55474667:T:C	3.44527e-24	-2.13128	-2.25701
55474696	chr1:55474696:A:G	7.91257e-24	-2.21324	-1.3436
55474842	chr1:55474842:C:T	9.22297e-24	-2.13995	-1.26364
55475316	chr1:55475316:G:A	1.84477e-23	-2.20935	-0.500992
55475547	chr1:55475547:C:T	4.31713e-24	-1.83292	-2.32977
55475756	chr1:55475756:G:A	3.56115e-23	-7.39038e-10	-2.05262
55475948	chr1:55475948:C:T	2.85375e-23	-7.39038e-10	-2.27407
55475974	chr1:55475974:T:TG	5.7231e-24	-1.55585	-2.32492
55476210	chr1:55476210:A:T	3.85522e-23	-7.39038e-10	-1.97327
55476211	chr1:55476211:C:T	5.2594e-24	-1.66609	-2.29918
55476216	chr1:55476216:G:A	6.76476e-24	-1.8191	-1.89446
55477451	chr1:55477451:T:C	6.74994e-24	-1.73368	-1.98207
55477550	chr1:55477550:T:C	3.65074e-23	-2.02777	-4.84864e-09
55477605	chr1:55477605:C:A	3.37822e-23	-2.10535	-4.84864e-09
55477647	chr1:55477647:A:G	2.70161e-23	-7.39038e-10	-2.32885
55478823	chr1:55478823:C:T	1.84194e-23	-1.63326	-1.07862
55478864	chr1:55478864:C:T	2.70325e-23	-7.39038e-10	-2.32825
55479461	chr1:55479461:A:G	7.47494e-21	-2.21352	5.50755
55479706	chr1:55479706:A:G	1.98986e-22	-7.39038e-10	-0.332049
55479882	chr1:55479882:CA:C	2.98443e-23	-7.39038e-10	-2.22929
55480537	chr1:55480537:T:C	6.73896e-23	-7.39038e-10	-1.4148
55480787	chr1:55480787:T:G	1.79629e-23	-1.5339	-1.20308
55481199	chr1:55481199:C:T	2.43679e-23	-2.05494	-0.377085
55482938	chr1:55482938:A:G	2.73326e-23	-7.39038e-10	-2.31721
55483188	chr1:55483188:G:A	4.46766e-23	-1.64128	-0.184551
55483246	chr1:55483246:A:AGGGGC	2.43479e-22	-7.39038e-10	-0.130256
55483304	chr1:55483304:A:C	9.24062e-24	-1.34365	-2.05803
55483449	chr1:55483449:T:C	1.06705e-22	-7.39038e-10	-0.955222
55483705	chr1:55483705:A:G	2.73156e-23	-7.39038e-10	-2.31783
55483835	chr1:55483835:T:G	1.64795e-22	-7.39038e-10	-0.520583
55484484	chr1:55484484:G:A	1.01888e-23	-1.37667	-1.92732
55484628	chr1:55484628:C:T	4.66573e-23	-1.67121	-0.111243
55484669	chr1:55484669:T:A	2.4738e-22	-7.39038e-10	-0.114362
55484795	chr1:55484795:C:T	6.89271e-24	-1.71786	-1.97696
55484850	chr1:55484850:G:T	3.85917e-22	-2.21156	2.54189
55485213	chr1:55485213:T:C	7.41762e-24	-1.7045	-1.91693
55485832	chr1:55485832:C:T	8.79528e-24	-1.34401	-2.10706
55486182	chr1:55486182:G:A	1.37046e-22	-7.39038e-10	-0.704966
55486312	chr1:55486312:A:C	2.86679e-23	-7.39038e-10	-2.26951
55486603	chr1:55486603:C:G	1.75968e-22	-7.39038e-10	-0.454982
55486835	chr1:55486835:G:A	2.48516e-22	-7.39038e-10	-0.109781
55487309	chr1:55487309:G:GT	6.88175e-23	-1.85024	0.456415
55487386	chr1:55487386:A:G	3.52606e-23	-7.39038e-10	-2.06252
55487670	chr1:55487670:G:T	3.50285e-23	-7.39038e-10	-2.06912
55487731	chr1:55487731:A:G	4.87415e-24	-1.77207	-2.26927
55488313	chr1:55488313:C:T	4.22377e-23	-1.57661	-0.305367
55488316	chr1:55488316:T:C	4.22449e-23	-1.57644	-0.305367
55488504	chr1:55488504:C:T	3.26616e-23	-2.13909	-4.84864e-09
55488584	chr1:55488584:A:G	1.02269e-23	-1.14256	-2.15771
55488954	chr1:55488954:A:G	9.37709e-24	-1.24323	-2.14378
55489084	chr1:55489084:G:T	5.58848e-23	-7.39038e-10	-1.60199
55489526	chr1:55489526:C:T	4.1581e-23	-1.5929	-0.304745
55489809	chr1:55489809:G:A	2.54336e-22	-7.39038e-10	-0.0866283
55490658	chr1:55490658:A:G	2.7791e-23	-2.0903	-0.210277
55490937	chr1:55490937:G:A	7.32817e-24	-1.60738	-2.02618
55490990	chr1:55490990:C:T	2.74777e-23	-7.39038e-10	-2.31191
55491599	chr1:55491599:C:T	4.93752e-24	-1.71355	-2.31487
55492430	chr1:55492430:C:A	5.773e-23	-1.93079	0.361287
55492844	chr1:55492844:C:T	2.79433e-23	-7.39038e-10	-2.29511
55492868	chr1:55492868:CCA:C	2.3125e-23	-1.47256	-1.01182
55492945	chr1:55492945:TG:T	3.80282e-23	-7.39038e-10	-1.98696
55493066	chr1:55493066:G:A	3.53219e-23	-7.39038e-10	-2.06078
55493202	chr1:55493202:G:C	2.96643e-24	-2.21336	-2.32457
55493225	chr1:55493225:G:T	3.05048e-21	-7.39038e-10	2.39777
55493373	chr1:55493373:G:T	3.30041e-24	-2.13702	-2.29421
55493379	chr1:55493379:G:T	1.16631e-22	-7.39038e-10	-0.866268
55494064	chr1:55494064:ATTATTAT:A	2.96226e-24	-2.21285	-2.32649
55494329	chr1:55494329:T:C	8.93595e-22	-7.39038e-10	1.16997
55494347	chr1:55494347:A:AATG	2.17289e-22	-7.39038e-10	-0.244056
55494523	chr1:55494523:T:C	2.15544e-23	-1.42009	-1.13462
55494671	chr1:55494671:C:G	4.91806e-24	-1.70706	-2.32531
55494774	chr1:55494774:T:C	1.69512e-21	-7.39038e-10	1.81022
55494794	chr1:55494794:T:C	1.57845e-21	-7.39038e-10	1.73891
55495049	chr1:55495049:A:G	2.0283e-22	-7.39038e-10	-0.312917
55495383	chr1:55495383:G:A	2.36101e-22	-7.39038e-10	-0.161026
55495496	chr1:55495496:T:C	1.23687e-23	-1.69786	-1.41225
55495693	chr1:55495693:A:T	4.28752e-23	-1.48536	-0.381631
55495728	chr1:55495728:C:G	4.74512e-23	-1.76558	-4.84864e-09
55496054	chr1:55496054:C:T	2.60548e-23	-1.42086	-0.944228
55496117	chr1:55496117:T:TGGTGAG	3.33437e-23	-7.39038e-10	-2.11842
55496278	chr1:55496278:G:A	3.82287e-23	-1.44331	-0.538394
55496397	chr1:55496397:C:T	4.16767e-23	-1.6964	-0.198944
55496624	chr1:55496624:G:T	3.3611e-21	-7.39038e-10	2.49474
55496955	chr1:55496955:T:C	5.50817e-23	-1.61647	-4.84864e-09
55497406	chr1:55497406:C:G	2.60525e-22	-7.39038e-10	-0.0625883
55497737	chr1:55497737:C:T	2.93117e-21	-7.39038e-10	2.35787
55497846	chr1:55497846:A:G	2.96411e-24	-2.21369	-2.32502
55498007	chr1:55498007:C:T	6.0425e-23	-1.52388	-4.84864e-09
55498011	chr1:55498011:A:G	3.11937e-23	-7.39038e-10	-2.18507
55498201	chr1:55498201:G:A	3.34208e-23	-7.39038e-10	-2.11611
55498302	chr1:55498302:G:A	6.30249e-23	-1.48176	-4.84864e-09
55498335	chr1:55498335:C:T	4.20254e-24	-2.14186	-2.04774
55498387	chr1:55498387:T:C	2.8574e-23	-7.39038e-10	-2.27279
55498543	chr1:55498543:C:A	2.69842e-23	-7.39038e-10	-2.33003
55498980	chr1:55498980:G:GGCCA	4.52346e-23	-1.66966	-0.143765
55499005	chr1:55499005:A:G	1.70941e-21	-7.39038e-10	1.81862
55499154	chr1:55499154:C:T	3.12885e-21	-7.39038e-10	2.42314
55499526	chr1:55499526:C:T	6.52683e-24	-2.21384	-1.53552
55499740	chr1:55499740:T:G	1.63326e-23	-1.96043	-0.871691
55499890	chr1:55499890:CT:C	3.43134e-24	-2.20887	-2.18347
55499968	chr1:55499968:C:T	2.79416e-23	-7.39038e-10	-2.29517
55500305	chr1:55500305:T:C	3.48521e-23	-7.39038e-10	-2.07417
55500629	chr1:55500629:C:T	2.6918e-21	-7.39038e-10	2.27268
55500656	chr1:55500656:C:T	4.40004e-23	-1.69732	-0.143765
55500711	chr1:55500711:A:G	3.16176e-23	-7.39038e-10	-2.17157
55500851	chr1:55500851:C:T	2.70525e-23	-7.39038e-10	-2.32751
55500881	chr1:55500881:T:G	3.82434e-23	-7.39038e-10	-1.98131
55500924	chr1:55500924:G:A	7.24144e-24	-2.2129	-1.43256
55501159	chr1:55501159:G:A	3.03668e-23	-2.21194	-4.84864e-09
55501292	chr1:55501292:C:A	6.17602e-23	-1.50203	-4.84864e-09
55501471	chr1:55501471:C:T	4.60321e-24	-1.81744	-2.28109
55501601	chr1:55501601:G:C	3.97496e-21	-7.39038e-10	2.66249
55501850	chr1:55501850:A:G	5.72123e-24	-1.7442	-2.1369
55502093	chr1:55502093:C:G	5.56426e-24	-1.74123	-2.16769
55502255	chr1:55502255:T:A	2.30857e-22	-2.12172	1.93823
55502725	chr1:55502725:A:G	5.65739e-24	-1.99823	-1.8941
55502777	chr1:55502777:C:T	5.45082e-24	-2.00371	-1.92581
55502931	chr1:55502931:G:T	3.38579e-24	-2.20707	-2.19863
55502987	chr1:55502987:T:C	4.18842e-24	-2.18692	-2.00605
55503085	chr1:55503085:C:A	3.25015e-24	-2.21198	-2.2346
55503251	chr1:55503251:C:T	6.19077e-22	-7.39038e-10	0.802943
55503743	chr1:55503743:G:T	3.05171e-23	-7.39038e-10	-2.207
55503828	chr1:55503828:C:T	4.99992e-24	-2.1886	-1.82726
55504075	chr1:55504075:C:T	5.07063e-24	-1.73846	-2.26336
55504594	chr1:55504594:A:G	4.28487e-22	-2.1063	2.54127
55504608	chr1:55504608:C:T	4.39694e-23	-1.65245	-0.189345
55504623	chr1:55504623:G:A	1.85006e-21	-7.39038e-10	1.89769
55504932	chr1:55504932:T:C	5.4692e-24	-1.74337	-2.18279
55505067	chr1:55505067:T:C	4.10215e-23	-1.48297	-0.428214
55505314	chr1:55505314:T:C	2.99708e-23	-7.39038e-10	-2.22506
55505385	chr1:55505385:A:T	1.50989e-22	-7.39038e-10	-0.608078
55505947	chr1:55505947:T:G	4.41555e-23	-7.39038e-10	-1.83757
55506086	chr1:55506086:C:A	8.23591e-24	-1.69261	-1.82417
55506586	chr1:55506586:C:T	5.35791e-23	-1.29298	-0.351143
55506827	chr1:55506827:C:T	1.1862e-23	-1.05782	-2.09412
55506923	chr1:55506923:A:G	7.68813e-24	-1.80904	-1.77657
55506962	chr1:55506962:C:G	2.57018e-22	-7.39038e-10	-0.0761406
55507257	chr1:55507257:T:C	6.45118e-24	-1.68751	-2.07351
55507261	chr1:55507261:T:C	3.23841e-21	-7.39038e-10	2.45755
55507667	chr1:55507667:A:G	1.09833e-22	-7.39038e-10	-0.926321
55507813	chr1:55507813:A:C	3.10767e-24	-2.16273	-2.32868
55508258	chr1:55508258:T:G	8.56655e-23	-0.955379	-0.219457
55508314	chr1:55508314:C:T	2.94632e-21	-7.39038e-10	2.36303
55508578	chr1:55508578:T:C	5.06696e-23	-7.39038e-10	-1.69996
55509540	chr1:55509540:G:A	4.61276e-23	-7.39038e-10	-1.79387
55509964	chr1:55509964:G:A	2.93662e-23	-7.39038e-10	-2.24544
55510194	chr1:55510194:A:G	2.97694e-23	-7.39038e-10	-2.23181
55510242	chr1:55510242:T:G	3.2602e-23	-7.39038e-10	-2.14091
55510520	chr1:55510520:G:A	8.8088e-22	1.15564	-4.84864e-09
55510667	chr1:55510667:A:T	2.69825e-23	-7.39038e-10	-2.3301
55510727	chr1:55510727:C:T	1.61426e-20	-7.39038e-10	4.06393
55510830	chr1:55510830:G:A	1.20258e-22	-7.39038e-10	-0.835643
55511106	chr1:55511106:A:G	1.48663e-23	-1.18307	-1.74311
55511177	chr1:55511177:T:C	3.36245e-23	-7.39038e-10	-2.11003
55511441	chr1:55511441:T:A	3.28675e-23	-7.39038e-10	-2.1328
55511465	chr1:55511465:A:G	2.7578e-23	-7.39038e-10	-2.30827
55511785	chr1:55511785:A:G	2.22201e-23	-2.08677	-0.437521
55511937	chr1:55511937:G:A	2.77712e-23	-7.39038e-10	-2.30129
55511955	chr1:55511955:T:A	2.66978e-22	-7.39038e-10	-0.0381195
55512112	chr1:55512112:C:T	1.00322e-22	-7.39038e-10	-1.0169
55512577	chr1:55512577:CTGTT:C	3.25849e-23	-2.14144	-4.84864e-09
55512617	chr1:55512617:T:C	3.5085e-21	-7.39038e-10	2.53766
55512807	chr1:55512807:G:A	3.1385e-24	-2.21063	-2.27091
55513096	chr1:55513096:A:G	3.2602e-23	-7.39038e-10	-2.14091
55513136	chr1:55513136:T:C	2.70793e-23	-7.39038e-10	-2.32652
55513701	chr1:55513701:T:C	2.70793e-23	-7.39038e-10	-2.32652
55513826	chr1:55513826:C:T	8.83257e-24	-1.91351	-1.53333
55514109	chr1:55514109:G:A	2.57232e-22	-7.39038e-10	-0.0753091
55514143	chr1:55514143:C:T	7.93098e-24	-1.90366	-1.65084
55514644	chr1:55514644:C:T	3.45353e-23	-2.08331	-4.84864e-09
55514932	chr1:55514932:T:C	3.99111e-22	-0.392516	0.75647
55515374	chr1:55515374:G:A	3.87026e-24	-1.94687	-2.32509
55515661	chr1:55515661:T:C	8.04313e-24	-1.9386	-1.60187
55515858	chr1:55515858:C:T	8.05223e-24	-1.95183	-1.5875
55515884	chr1:55515884:C:T	2.21449e-23	-2.1018	-0.425873
55515898	chr1:55515898:C:T	3.10299e-22	-0.350051	0.4623
55515926	chr1:55515926:G:A	2.79315e-22	-0.358354	0.365409
55516277	chr1:55516277:T:G	3.46279e-23	-7.39038e-10	-2.08063
55516360	chr1:55516360:G:A	7.79502e-24	-1.95207	-1.61974
55516678	chr1:55516678:C:A	3.98408e-24	-1.91676	-2.32622
55517063	chr1:55517063:G:A	9.71963e-22	-7.39038e-10	1.25403
55517080	chr1:55517080:C:T	2.84475e-23	-7.39038e-10	-2.27723
55517089	chr1:55517089:C:A	3.35241e-24	-2.20499	-2.21061
55517139	chr1:55517139:G:A	3.08581e-24	-2.21064	-2.28783
55517158	chr1:55517158:C:T	3.03042e-23	-2.214	-4.84864e-09
55517267	chr1:55517267:A:G	8.283e-24	-1.93606	-1.57502
55517310	chr1:55517310:C:T	3.83721e-22	-7.39038e-10	0.324631
55517622	chr1:55517622:C:T	4.47155e-23	-7.39038e-10	-1.82496
55517723	chr1:55517723:A:ATAAC	3.20236e-24	-2.21221	-2.24918
55517806	chr1:55517806:G:A	9.08843e-22	-7.39038e-10	1.18689
55518332	chr1:55518332:C:T	3.02762e-24	-2.20896	-2.30855
55518917	chr1:55518917:T:A	2.70112e-23	-7.39038e-10	-2.32903
55519260	chr1:55519260:T:C	3.78417e-23	-2.10723	0.11536
55519475	chr1:55519475:G:T	2.15407e-23	-2.09347	-0.461871
55519587	chr1:55519587:C:T	3.09369e-24	-2.21005	-2.28587
55519784	chr1:55519784:T:G	3.54058e-23	-2.08865	0.0302455
55519800	chr1:55519800:A:G	3.97481e-22	-7.39038e-10	0.359861
55520087	chr1:55520087:CTG:C	4.08466e-23	-2.06836	0.152899
55520370	chr1:55520370:T:C	2.02242e-22	-0.543816	0.227995
55520708	chr1:55520708:G:A	3.12777e-23	-7.39038e-10	-2.18238
55520960	chr1:55520960:G:A	1.28446e-23	-1.90844	-1.16393
55521208	chr1:55521208:T:A	4.47681e-22	-7.39038e-10	0.478796
55521373	chr1:55521373:A:G	1.54878e-22	-7.39038e-10	-0.582648
55521619	chr1:55521619:A:G	4.26383e-24	-1.88074	-2.29438
55521825	chr1:55521825:G:A	5.85992e-24	-1.5672	-2.28995
55522121	chr1:55522121:T:C	3.49572e-24	-2.21245	-2.1613
55522133	chr1:55522133:T:C	3.56267e-24	-2.21383	-2.14095
55522165	chr1:55522165:C:A	2.16808e-23	-2.11305	-0.435807
55522168	chr1:55522168:G:T	5.0894e-23	-7.39038e-10	-1.69554
55522436	chr1:55522436:A:G	5.45679e-23	-1.62584	-4.84864e-09
55522605	chr1:55522605:C:T	3.3094e-23	-2.15569	0.029752
55522756	chr1:55522756:C:T	6.18648e-23	-7.39038e-10	-1.50033
55522777	chr1:55522777:C:A	6.87368e-23	-1.395	-4.84864e-09
55522877	chr1:55522877:C:T	1.84362e-23	-2.15862	-0.552345
55523178	chr1:55523178:C:T	2.72467e-23	-7.39038e-10	-2.32035
55523246	chr1:55523246:A:T	2.95496e-22	-7.39038e-10	0.0633698
55523343	chr1:55523343:C:T	8.7617e-24	-2.14841	-1.30649
55523413	chr1:55523413:G:A	4.50973e-23	-7.39038e-10	-1.81646
55523700	chr1:55523700:T:C	1.24951e-23	-2.2044	-0.895548
55523704	chr1:55523704:G:A	1.2504e-23	-2.20377	-0.895465
55523973	chr1:55523973:T:C	5.40937e-24	-1.88189	-2.05527
55524017	chr1:55524017:G:A	3.32815e-23	-2.12028	-4.84864e-09
55524031	chr1:55524031:A:G	1.3081e-23	-2.19023	-0.863892
55524068	chr1:55524068:T:C	2.73135e-23	-7.39038e-10	-2.3179
55524077	chr1:55524077:T:C	4.3325e-24	-2.20397	-1.95517
55524152	chr1:55524152:TACAA:T	2.75554e-23	-7.39038e-10	-2.30909
55524250	chr1:55524250:A:G	3.05153e-23	-2.20706	-4.84864e-09
55524293	chr1:55524293:T:A	4.81425e-24	-2.16729	-1.88641
55524389	chr1:55524389:T:C	3.95493e-23	-7.39038e-10	-1.94774
55524421	chr1:55524421:TGTTA:T	4.39172e-24	-2.20042	-1.94514
55524659	chr1:55524659:G:A	2.70189e-23	-7.39038e-10	-2.32875
55524663	chr1:55524663:G:A	2.70189e-23	-7.39038e-10	-2.32875
55524759	chr1:55524759:G:A	1.0389e-23	-2.18769	-1.09685
55524963	chr1:55524963:C:G	1.08268e-23	-1.69261	-1.55066
55525016	chr1:55525016:C:T	1.41733e-22	-0.595154	-0.0761853
55525024	chr1:55525024:T:C	1.05772e-23	-2.19944	-1.06714
55525111	chr1:55525111:T:C	4.82076e-22	-7.39038e-10	0.552816
55525152	chr1:55525152:A:G	6.24214e-23	-7.39038e-10	-1.49138
55525164	chr1:55525164:A:G	2.89285e-23	-7.39038e-10	-2.26046
55525375	chr1:55525375:C:T	8.02831e-23	-0.933536	-0.306191
55525400	chr1:55525400:A:T	1.38951e-23	-2.19403	-0.799725
55525672	chr1:55525672:T:C	1.24692e-22	-0.792826	-0.00661222
55526370	chr1:55526370:C:G	3.75997e-23	-7.39038e-10	-1.99829
55526658	chr1:55526658:T:C	3.11321e-22	-0.409261	0.5248
55527028	chr1:55527028:A:G	7.09442e-23	-7.39038e-10	-1.36339
55527152	chr1:55527152:A:G	2.76765e-23	-7.39038e-10	-2.3047
55527337	chr1:55527337:C:G	4.9336e-24	-2.18925	-1.83996
55527419	chr1:55527419:C:A	2.97016e-23	-7.39038e-10	-2.23409
55527986	chr1:55527986:C:T	2.74813e-22	-0.776417	0.767221
55527999	chr1:55527999:C:T	1.2722e-23	-2.20197	-0.879983
55528154	chr1:55528154:G:A	2.97734e-23	-7.39038e-10	-2.23167
55528489	chr1:55528489:T:A	5.06541e-21	-7.39038e-10	2.9049
55528620	chr1:55528620:C:T	2.75619e-23	-7.39038e-10	-2.30885
55528762	chr1:55528762:G:A	3.10525e-23	-7.39038e-10	-2.18961
55528806	chr1:55528806:C:T	3.60342e-23	-7.39038e-10	-2.04082
55528898	chr1:55528898:G:A	5.03835e-21	-7.39038e-10	2.89955
55529167	chr1:55529167:A:G	9.63516e-24	-1.74308	-1.61679
55529221	chr1:55529221:C:T	6.1989e-23	-1.49833	-4.84864e-09
55529375	chr1:55529375:T:C	2.04368e-22	-0.595558	0.290194
55529625	chr1:55529625:G:A	1.79838e-23	-2.20997	-0.525847
55529714	chr1:55529714:A:G	4.83552e-23	-7.39038e-10	-1.74671
55529738	chr1:55529738:C:T	3.41288e-23	-7.39038e-10	-2.09514
55530306	chr1:55530306:G:A	4.57e-24	-1.77613	-2.32965
55530372	chr1:55530372:G:T	2.82387e-23	-7.39038e-10	-2.28459
55530663	chr1:55530663:G:A	7.60855e-21	-7.39038e-10	3.31174
55530885	chr1:55530885:C:T	3.74091e-22	-7.39038e-10	0.299212
55531210	chr1:55531210:T:C	5.86166e-24	-2.11088	-1.74597
55531772	chr1:55531772:T:C	1.43828e-22	-0.656669	-4.84864e-09
55532165	chr1:55532165:A:AT	4.3206e-22	-7.39038e-10	0.443279
55532567	chr1:55532567:GGCTCGCAC:G	4.13482e-24	-1.87575	-2.33009
55532666	chr1:55532666:A:G	4.31197e-24	-1.84998	-2.31391
55532732	chr1:55532732:C:T	3.04419e-24	-2.18364	-2.32841
55532762	chr1:55532762:G:A	5.01133e-24	-2.08114	-1.93245
55532918	chr1:55532918:G:A	2.73992e-23	-7.39038e-10	-2.31477
55532928	chr1:55532928:G:A	3.04463e-23	-7.39038e-10	-2.20932
55532930	chr1:55532930:C:T	2.14146e-22	-0.258629	-4.84864e-09
55532963	chr1:55532963:A:C	2.75317e-23	-7.39038e-10	-2.30995
55532989	chr1:55532989:T:G	2.0765e-22	-0.289432	-4.84864e-09
55533044	chr1:55533044:C:T	2.9539e-23	-7.39038e-10	-2.23958
55533045	chr1:55533045:T:C	4.74424e-22	-7.39038e-10	0.536815
55533394	chr1:55533394:A:G	2.96575e-24	-2.21374	-2.32441
55533424	chr1:55533424:T:C	3.0405e-23	-7.39038e-10	-2.21068
55534427	chr1:55534427:A:G	4.07203e-23	-7.39038e-10	-1.91856
55535097	chr1:55535097:C:T	3.8384e-23	-7.39038e-10	-1.97765
55535450	chr1:55535450:G:A	5.88773e-23	-2.15647	0.60664
55535709	chr1:55535709:G:A	4.70465e-24	-2.20265	-1.87408
55535973	chr1:55535973:T:C	4.23087e-23	-2.11764	0.237345
55536029	chr1:55536029:A:C	3.75041e-24	-2.03181	-2.27161
55536040	chr1:55536040:C:A	1.33165e-20	-7.39038e-10	3.87148
55536318	chr1:55536318:G:A	3.06831e-23	-7.39038e-10	-2.20158
55536538	chr1:55536538:G:A	8.90671e-24	-2.06308	-1.3754
55536759	chr1:55536759:G:A	3.02521e-23	-7.39038e-10	-2.21572
55536848	chr1:55536848:A:G	9.87895e-22	-1.01675	2.28705
55536856	chr1:55536856:A:T	9.94339e-24	-1.89482	-1.43356
55536956	chr1:55536956:T:G	3.00701e-24	-2.19695	-2.32739
55537090	chr1:55537090:G:A	3.02521e-23	-7.39038e-10	-2.21572
55537173	chr1:55537173:A:G	3.78074e-23	-7.39038e-10	-1.99278
55537235	chr1:55537235:C:T	3.36652e-23	-2.06181	-0.0470108
55537381	chr1:55537381:G:A	3.02521e-23	-7.39038e-10	-2.21572
55538160	chr1:55538160:A:G	1.40503e-22	1.14222	-1.82227
55538241	chr1:55538241:G:A	2.21851e-22	1.25922	-1.4825
55538429	chr1:55538429:G:C	4.13011e-22	-2.00403	2.40222
55538646	chr1:55538646:G:A	2.91657e-23	-7.39038e-10	-2.25229
55538686	chr1:55538686:C:CAT	3.02042e-23	-7.39038e-10	-2.2173
55538881	chr1:55538881:A:G	3.90531e-23	-7.39038e-10	-1.96036
55539069	chr1:55539069:AC:A	2.15033e-22	-1.62793	1.37344
55539504	chr1:55539504:C:T	3.19591e-24	-2.21387	-2.24955
55539654	chr1:55539654:G:A	2.02978e-22	-1.69131	1.37912
55539678	chr1:55539678:T:A	2.96928e-23	-7.39038e-10	-2.23438
55539878	chr1:55539878:T:G	3.3286e-23	-7.39038e-10	-2.12015
55540467	chr1:55540467:C:T	3.58085e-23	-7.39038e-10	-2.0471
55540577	chr1:55540577:C:T	2.03051e-21	-2.12524	4.116
55540695	chr1:55540695:G:A	4.07456e-23	-7.39038e-10	-1.91794
55540936	chr1:55540936:T:C	2.29539e-22	-2.15915	1.96994
55540994	chr1:55540994:C:G	4.61293e-23	-7.39038e-10	-1.79384
55541005	chr1:55541005:G:A	2.00089e-22	-1.67057	1.34404
55541714	chr1:55541714:A:G	2.00097e-22	-1.70561	1.37912
55541844	chr1:55541844:C:G	2.97291e-24	-2.21196	-2.32378
55542358	chr1:55542358:C:T	3.39079e-23	-7.39038e-10	-2.10164
55542393	chr1:55542393:G:A	1.36224e-23	-2.16349	-0.850079
55542865	chr1:55542865:A:G	1.36852e-23	-2.21181	-0.79716
55543632	chr1:55543632:C:T	2.26572e-22	-1.70348	1.50125
55543905	chr1:55543905:A:G	2.20219e-22	-1.73449	1.50383
55544132	chr1:55544132:G:A	3.43696e-23	-2.20805	0.119942
55544232	chr1:55544232:T:C	6.28294e-23	-7.39038e-10	-1.48486
55544451	chr1:55544451:T:A	3.09856e-23	-7.39038e-10	-2.19176
55544731	chr1:55544731:C:T	2.21611e-22	-1.73147	1.5071
55545116	chr1:55545116:C:T	4.15941e-23	-7.39038e-10	-1.89733
55545242	chr1:55545242:A:G	9.85832e-22	-7.39038e-10	1.2682
55545323	chr1:55545323:C:T	3.58676e-23	-2.20797	0.16252
55545437	chr1:55545437:C:CT	1.52337e-23	-2.21366	-0.688112
55545585	chr1:55545585:A:G	3.3326e-23	-2.11895	-4.84864e-09
55546172	chr1:55546172:T:C	1.19088e-22	0.9515	-1.79692
55546207	chr1:55546207:C:T	1.18469e-22	-7.39038e-10	-0.850639
55546470	chr1:55546470:C:T	1.3183e-21	-1.99076	3.54958
55546582	chr1:55546582:G:A	7.62473e-24	-2.21374	-1.38015
55546599	chr1:55546599:C:T	4.16124e-24	-2.13024	-2.06923
55546772	chr1:55546772:T:C	8.31967e-23	-1.73659	0.532517
55547013	chr1:55547013:T:C	1.12195e-22	0.957166	-1.86221
55547734	chr1:55547734:C:G	1.28141e-22	-0.772151	-4.84864e-09
55547874	chr1:55547874:C:T	2.87182e-23	-7.39038e-10	-2.26776
55548432	chr1:55548432:A:G	1.01468e-21	-7.39038e-10	1.29705
55548636	chr1:55548636:T:C	7.31391e-23	0.893692	-2.22662
55548683	chr1:55548683:T:TTAA	1.61913e-22	-7.39038e-10	-0.538227
55548734	chr1:55548734:T:C	4.4171e-23	-1.78561	-0.0516072
55548955	chr1:55548955:A:G	1.44485e-22	-0.652111	-4.84864e-09
55549005	chr1:55549005:C:A	4.6321e-23	-7.39038e-10	-1.78969
55549275	chr1:55549275:TGATATA:T	2.20707e-22	-1.75317	1.52472
55549455	chr1:55549455:C:T	7.62459e-23	-1.75395	0.46263
55549485	chr1:55549485:TG:T	8.95352e-21	-7.39038e-10	3.47452
55549687	chr1:55549687:TA:T	4.18227e-23	-2.20707	0.315227
55550242	chr1:55550242:C:T	1.60156e-23	-2.21137	-0.640353
55550335	chr1:55550335:C:G	3.07618e-23	-7.39038e-10	-2.19901
55550380	chr1:55550380:G:A	3.10365e-23	-7.39038e-10	-2.19012
55550720	chr1:55550720:A:G	6.37065e-23	-7.39038e-10	-1.471
55550922	chr1:55550922:C:T	9.1662e-22	-2.00565	3.20105
55551337	chr1:55551337:C:CT	2.70822e-23	-7.39038e-10	-2.32641
55551734	chr1:55551734:TAAATC:T	2.67444e-23	-2.21297	-0.125996
55551764	chr1:55551764:G:A	1.2978e-22	1.09455	-1.854
55551878	chr1:55551878:G:A	3.07618e-23	-7.39038e-10	-2.19901
55552075	chr1:55552075:C:T	3.62039e-23	-7.39038e-10	-2.03612
55552286	chr1:55552286:TC:T	4.48676e-24	-1.82291	-2.30125
55552874	chr1:55552874:A:G	2.8931e-23	-7.39038e-10	-2.26037
55552901	chr1:55552901:G:A	4.59265e-23	-1.79824	-4.84864e-09
55553039	chr1:55553039:C:T	3.01053e-23	-7.39038e-10	-2.22059
55553055	chr1:55553055:A:G	1.29589e-23	-2.20641	-0.857089
55553072	chr1:55553072:C:T	8.31347e-23	0.875899	-2.08072
55553397	chr1:55553397:T:A	2.86605e-23	-7.39038e-10	-2.26977
55553551	chr1:55553551:A:G	8.40947e-24	-2.13239	-1.36354
55553619	chr1:55553619:A:G	2.16528e-22	-1.81757	1.57001
55554007	chr1:55554007:G:A	1.21235e-23	-2.21398	-0.916157
55554924	chr1:55554924:C:A	2.85113e-23	-7.39038e-10	-2.27498
55555141	chr1:55555141:G:A	3.17663e-23	-7.39038e-10	-2.16688
55555258	chr1:55555258:C:A	7.19142e-23	0.665212	-2.01502
55555316	chr1:55555316:A:C	4.68686e-24	-2.2108	-1.86972
55555681	chr1:55555681:C:T	5.75894e-23	-7.39038e-10	-1.57195
55555884	chr1:55555884:C:T	1.44072e-22	-7.39038e-10	-0.65497
55556017	chr1:55556017:G:A	1.11038e-21	-7.39038e-10	1.38718
55556129	chr1:55556129:G:A	2.7551e-23	-7.39038e-10	-2.30925
55556511	chr1:55556511:A:G	5.78441e-24	-2.15635	-1.71377
55556641	chr1:55556641:C:T	3.28021e-24	-2.19976	-2.23762
55557104	chr1:55557104:C:G	3.00008e-21	-7.39038e-10	2.38111
55557172	chr1:55557172:C:T	1.38906e-22	-7.39038e-10	-0.691487
55557222	chr1:55557222:G:A	3.40847e-24	-2.20221	-2.19682
55557301	chr1:55557301:C:T	1.99336e-22	-1.82369	1.49339
55557660	chr1:55557660:A:G	1.30516e-23	-2.20061	-0.855764
55557988	chr1:55557988:G:A	3.27442e-23	-7.39038e-10	-2.13656
55558042	chr1:55558042:AG:A	1.25481e-22	1.22536	-2.0185
55558134	chr1:55558134:C:A	9.00254e-23	-7.39038e-10	-1.12519
55558135	chr1:55558135:T:C	3.39924e-23	-2.09915	-4.84864e-09
55558213	chr1:55558213:G:C	2.80399e-23	-7.39038e-10	-2.29166
55558867	chr1:55558867:C:T	3.18108e-23	-7.39038e-10	-2.16548
55559013	chr1:55559013:T:A	1.0797e-22	1.29109	-2.23452
55559057	chr1:55559057:A:G	1.99995e-23	-2.21153	-0.41805
55559233	chr1:55559233:G:A	1.61695e-22	-7.39038e-10	-0.539576
55559372	chr1:55559372:G:T	8.95933e-23	-7.39038e-10	-1.13001
55559755	chr1:55559755:C:T	2.36691e-23	-2.21384	-0.24728
55560076	chr1:55560076:A:G	1.3816e-22	-7.39038e-10	-0.696871
55561182	chr1:55561182:G:C	2.84027e-23	-7.39038e-10	-2.2788
55561320	chr1:55561320:T:A	3.71758e-23	-7.39038e-10	-2.00963
55561540	chr1:55561540:A:G	2.77156e-23	-7.39038e-10	-2.30329
55561581	chr1:55561581:TA:T	4.05346e-23	-7.39038e-10	-1.92313
55561682	chr1:55561682:G:A	2.22549e-23	-2.05488	-0.467844
55561758	chr1:55561758:G:C	2.32562e-22	-7.39038e-10	-0.176127
55562076	chr1:55562076:G:A	3.17341e-24	-2.17793	-2.29255
55562090	chr1:55562090:C:T	1.69142e-22	-7.39038e-10	-0.494547
55562091	chr1:55562091:G:A	4.04779e-23	-2.18736	0.262825
55562292	chr1:55562292:C:G	3.01107e-23	-7.39038e-10	-2.22041
55562662	chr1:55562662:C:G	3.69921e-24	-2.1963	-2.12086
55562800	chr1:55562800:G:A	4.64953e-23	-1.84544	0.0595024
55562856	chr1:55562856:G:T	9.1445e-23	0.873242	-1.98279
55563182	chr1:55563182:A:G	1.77338e-23	-2.18059	-0.569226
55563256	chr1:55563256:C:T	6.41124e-23	-1.46465	-4.84864e-09
55563458	chr1:55563458:T:C	3.25991e-23	-7.39038e-10	-2.141
55563558	chr1:55563558:T:C	3.98049e-23	-7.39038e-10	-1.9413
55563679	chr1:55563679:T:C	1.23018e-22	-0.812958	-4.84864e-09
55564029	chr1:55564029:T:C	1.37903e-22	1.21023	-1.90896
55564495	chr1:55564495:T:A	3.62443e-23	-2.18494	0.149933
55564678	chr1:55564678:G:A	1.50273e-23	-2.11492	-0.80049
55564738	chr1:55564738:C:T	2.69959e-23	-7.39038e-10	-2.3296
55565018	chr1:55565018:T:G	1.00741e-22	-7.39038e-10	-1.01273
55565034	chr1:55565034:C:T	2.82249e-23	-7.39038e-10	-2.28508
55565404	chr1:55565404:G:A	1.50219e-23	-2.105	-0.810774
55565408	chr1:55565408:A:C	2.3516e-22	-1.79356	1.62854
55565500	chr1:55565500:G:A	1.90214e-23	-2.16536	-0.51436
55565648	chr1:55565648:C:T	1.53734e-23	-2.12827	-0.764377
55565765	chr1:55565765:G:A	2.31981e-22	-1.80716	1.62854
55565815	chr1:55565815:C:T	5.65121e-23	-7.39038e-10	-1.59083
55565819	chr1:55565819:T:C	3.77738e-23	-2.14901	0.155339
55565996	chr1:55565996:G:C	3.04823e-23	-7.39038e-10	-2.20814
55566283	chr1:55566283:ATCT:A	3.2734e-23	-7.39038e-10	-2.13687
55566287	chr1:55566287:A:ATGAAGACAC	3.2734e-23	-7.39038e-10	-2.13687
55566457	chr1:55566457:C:T	3.72334e-23	-7.39038e-10	-2.00808
55566626	chr1:55566626:G:A	3.04823e-23	-7.39038e-10	-2.20814
55566656	chr1:55566656:C:T	1.00442e-23	-2.15699	-1.1613
55566814	chr1:55566814:C:T	3.04823e-23	-7.39038e-10	-2.20814
55566937	chr1:55566937:T:C	2.84139e-23	-7.39038e-10	-2.27841
55567095	chr1:55567095:C:A	9.24613e-24	-2.2131	-1.18798
55567109	chr1:55567109:G:A	2.04861e-21	-7.39038e-10	1.99963
55567260	chr1:55567260:C:T	4.94183e-23	-7.39038e-10	-1.72497
55567294	chr1:55567294:T:A	2.34531e-22	-1.80214	1.63444
55567465	chr1:55567465:C:T	1.49713e-23	-2.11528	-0.803872
55567472	chr1:55567472:T:A	3.04965e-23	-7.39038e-10	-2.20767
55567476	chr1:55567476:T:A	3.04823e-23	-7.39038e-10	-2.20814
55567617	chr1:55567617:C:T	1.37252e-23	-2.14357	-0.862482
55567828	chr1:55567828:G:C	2.34795e-22	-1.79511	1.62854
55567867	chr1:55567867:C:T	1.16269e-23	-2.19567	-0.976293
55567933	chr1:55567933:C:G	2.78089e-23	-7.39038e-10	-2.29993
55567968	chr1:55567968:C:T	3.14724e-23	-2.17617	-4.84864e-09
55568181	chr1:55568181:G:A	8.26055e-23	0.773398	-1.98461
55568259	chr1:55568259:C:T	4.39212e-24	-2.20574	-1.93974
55568444	chr1:55568444:T:C	1.00496e-22	1.10542	-2.12059
55568478	chr1:55568478:A:G	3.72636e-23	-7.39038e-10	-2.00727
55568947	chr1:55568947:C:T	3.73222e-24	-2.21308	-2.0952
55569038	chr1:55569038:T:C	2.80231e-23	-7.39038e-10	-2.29226
55569215	chr1:55569215:C:T	1.21048e-22	-7.39038e-10	-0.829098
55569414	chr1:55569414:G:T	2.69902e-23	-7.39038e-10	-2.32981
55569566	chr1:55569566:C:T	3.03892e-23	-2.2112	-4.84864e-09
55569592	chr1:55569592:A:G	2.70219e-23	-7.39038e-10	-2.32864
55570042	chr1:55570042:G:C	9.49651e-23	-7.39038e-10	-1.07178
55570050	chr1:55570050:A:C	9.48456e-23	-7.39038e-10	-1.07304
55570248	chr1:55570248:T:C	3.88388e-23	-7.39038e-10	-1.96587
55570273	chr1:55570273:A:C	4.10393e-23	-7.39038e-10	-1.91076
55570279	chr1:55570279:T:C	2.4008e-22	-2.1615	2.01719
55570442	chr1:55570442:C:T	4.7749e-24	-2.07245	-1.98946
55570967	chr1:55570967:G:A	2.9714e-23	-7.39038e-10	-2.23367
55571049	chr1:55571049:G:A	9.49651e-23	-7.39038e-10	-1.07178
55571281	chr1:55571281:G:A	1.72175e-23	-2.07228	-0.707079
55571283	chr1:55571283:T:C	2.93298e-23	-7.39038e-10	-2.24668
55571489	chr1:55571489:C:T	1.21268e-22	-7.39038e-10	-0.82728
55571651	chr1:55571651:C:T	6.47129e-24	-1.98368	-1.77423
55571657	chr1:55571657:A:G	3.08764e-23	-2.19529	-4.84864e-09
55571956	chr1:55571956:A:G	6.16017e-24	-1.88257	-1.92461
55572121	chr1:55572121:C:T	1.03822e-22	-2.08179	1.09918
55572409	chr1:55572409:A:G	9.9729e-23	-7.39038e-10	-1.02283
55572734	chr1:55572734:T:C	2.36276e-23	-1.77676	-0.686105
55573131	chr1:55573131:C:T	3.95812e-23	-7.39038e-10	-1.94693
55573244	chr1:55573244:A:C	1.1081e-22	-2.01047	1.09301
55573498	chr1:55573498:ATT:A	9.97662e-23	-7.39038e-10	-1.02246
55573674	chr1:55573674:C:G	1.68026e-23	-1.79092	-1.01283
55574759	chr1:55574759:C:T	2.14125e-22	-7.39038e-10	-0.258725
55574826	chr1:55574826:G:A	1.10591e-22	-7.39038e-10	-0.919443
55575187	chr1:55575187:C:T	3.48366e-23	-2.07462	-4.84864e-09
55575253	chr1:55575253:A:G	2.14917e-23	-1.78513	-0.772493
55575605	chr1:55575605:G:T	5.82301e-23	-7.39038e-10	-1.56088
55575869	chr1:55575869:C:T	2.7025e-23	-7.39038e-10	-2.32852
55576047	chr1:55576047:G:C	2.64618e-22	-2.16037	2.11337
55576152	chr1:55576152:T:C	2.17425e-23	-1.74582	-0.800194
55576288	chr1:55576288:A:C	9.92444e-23	-2.16247	1.13477
55576355	chr1:55576355:G:T	1.45043e-23	-1.99622	-0.954622
55576478	chr1:55576478:C:T	8.49338e-23	-2.16122	0.977806
55576515	chr1:55576515:G:A	5.84171e-23	-7.39038e-10	-1.55768
55576842	chr1:55576842:A:G	5.65252e-23	-2.17643	0.585828
55576871	chr1:55576871:A:G	2.03263e-23	-2.2077	-0.405667
55576985	chr1:55576985:G:A	1.60526e-23	-1.87806	-0.971357
55576986	chr1:55576986:C:T	4.62258e-23	-7.39038e-10	-1.79175
55577242	chr1:55577242:G:A	4.14667e-24	-1.93475	-2.26823
55577376	chr1:55577376:G:A	5.32431e-23	-7.39038e-10	-1.65042
55577377	chr1:55577377:A:G	6.94659e-24	-2.05005	-1.63699
55577455	chr1:55577455:A:G	3.40726e-22	-7.39038e-10	0.205793
55577515	chr1:55577515:T:C	3.72523e-24	-1.9942	-2.31596
55577692	chr1:55577692:G:A	7.41279e-23	-7.39038e-10	-1.31949
55577801	chr1:55577801:G:A	1.62862e-21	-2.21081	3.98101
55578128	chr1:55578128:A:G	9.57692e-23	-2.13646	1.07312
55578203	chr1:55578203:C:T	7.66541e-24	-1.97135	-1.61722
55578518	chr1:55578518:G:A	7.76337e-23	-7.39038e-10	-1.27328
55578613	chr1:55578613:T:A	8.78373e-22	-7.39038e-10	1.15279
55578623	chr1:55578623:A:G	5.02636e-24	-2.17967	-1.83092
55578647	chr1:55578647:C:G	1.10494e-22	-2.198	1.27768
55578700	chr1:55578700:G:A	3.01623e-23	-7.39038e-10	-2.21869
55579241	chr1:55579241:C:A	1.11334e-22	-2.20233	1.28958
55579762	chr1:55579762:G:A	4.55738e-23	-7.39038e-10	-1.80595
55580204	chr1:55580204:T:G	2.95492e-23	-7.39038e-10	-2.23923
55580206	chr1:55580206:A:G	2.95544e-23	-7.39038e-10	-2.23905
55580370	chr1:55580370:G:T	2.95492e-23	-7.39038e-10	-2.23923
55580386	chr1:55580386:T:C	2.95447e-23	-7.39038e-10	-2.23938
55580647	chr1:55580647:G:A	5.03601e-24	-2.04919	-1.95949
55580677	chr1:55580677:T:C	1.23193e-22	-7.39038e-10	-0.811536
55580732	chr1:55580732:G:A	9.36721e-24	-2.21079	-1.17728
55580816	chr1:55580816:C:T	3.09349e-23	-7.39038e-10	-2.1934
55581086	chr1:55581086:A:C	3.32673e-23	-2.20081	0.0800928
55581198	chr1:55581198:T:C	3.366e-23	-2.19849	0.0895145
55581662	chr1:55581662:A:G	2.95327e-23	-7.39038e-10	-2.23979
55581721	chr1:55581721:C:T	2.95492e-23	-7.39038e-10	-2.23923
55581865	chr1:55581865:C:T	5.34778e-24	-2.02381	-1.9248
55581930	chr1:55581930:T:C	1.06367e-23	-1.74152	-1.51946
55581932	chr1:55581932:C:T	2.87804e-23	-7.39038e-10	-2.26559
55582447	chr1:55582447:T:C	4.34163e-23	-2.20442	0.34997
55582479	chr1:55582479:C:A	1.19864e-22	-2.19561	1.35669
55582488	chr1:55582488:G:C	4.40036e-23	-7.39038e-10	-1.84102
55583033	chr1:55583033:T:C	2.70167e-23	-7.39038e-10	-2.32883
55583129	chr1:55583129:A:G	3.71513e-24	-2.15286	-2.16001
55583195	chr1:55583195:C:T	1.34841e-22	-7.39038e-10	-0.721189
55583222	chr1:55583222:C:T	5.44049e-24	-2.16544	-1.76598
55583929	chr1:55583929:G:A	1.94584e-22	-7.39038e-10	-0.354422
55584424	chr1:55584424:T:C	3.39339e-24	-2.20325	-2.20021
55584581	chr1:55584581:T:G	3.34083e-24	-2.20186	-2.21721
55584625	chr1:55584625:T:A	3.31687e-24	-2.19265	-2.23362
55585432	chr1:55585432:C:T	5.13409e-23	-2.12821	0.44141
55585655	chr1:55585655:C:T	3.56739e-23	-1.33905	-0.711813
55585686	chr1:55585686:T:C	3.40963e-24	-2.18392	-2.21476
55585902	chr1:55585902:C:T	4.34716e-22	-7.39038e-10	0.449407
55586405	chr1:55586405:G:A	3.35463e-24	-2.20397	-2.21098
55586635	chr1:55586635:G:A	3.2344e-23	-1.36233	-0.786527
55586677	chr1:55586677:A:T	3.07954e-24	-2.20247	-2.29804
55586895	chr1:55586895:C:G	4.95281e-24	-1.78717	-2.23816
55587185	chr1:55587185:C:T	1.71612e-23	-2.21212	-0.570518
55587711	chr1:55587711:C:T	1.70035e-23	-2.21035	-0.58152
55587958	chr1:55587958:G:A	4.9935e-22	-7.39038e-10	0.588022
55587965	chr1:55587965:G:A	1.47218e-23	-2.21283	-0.723124
55587980	chr1:55587980:C:T	3.96658e-23	-7.39038e-10	-1.9448
55589179	chr1:55589179:A:C	3.11255e-23	-2.18726	-4.84864e-09
55589192	chr1:55589192:A:C	5.69395e-24	-2.21195	-1.67393
55589517	chr1:55589517:A:G	4.81806e-24	-2.21062	-1.8423
55589790	chr1:55589790:A:C	3.36897e-23	-2.15353	0.045434
55589878	chr1:55589878:T:C	4.02327e-23	-7.39038e-10	-1.9306
55589900	chr1:55589900:C:A	2.89689e-23	-7.39038e-10	-2.25906
55590067	chr1:55590067:C:T	2.77179e-23	-7.39038e-10	-2.30321
55590604	chr1:55590604:G:A	5.05337e-23	-7.39038e-10	-1.70265
55590727	chr1:55590727:G:A	1.34321e-23	-1.93494	-1.0927
55590861	chr1:55590861:G:A	8.81356e-23	-7.39038e-10	-1.14641
55590925	chr1:55590925:T:C	6.12145e-23	-7.39038e-10	-1.5109
55591206	chr1:55591206:A:C	6.06576e-23	-7.39038e-10	-1.52004
55591222	chr1:55591222:A:AT	5.18517e-23	-7.39038e-10	-1.6769
55591230	chr1:55591230:G:A	1.0111e-22	-7.39038e-10	-1.00908
55591683	chr1:55591683:C:T	4.45078e-23	-2.18452	0.354898
55591697	chr1:55591697:C:T	9.75333e-23	-7.39038e-10	-1.04509
55591828	chr1:55591828:A:G	3.23115e-23	-1.87277	-0.277099
55591967	chr1:55591967:C:T	3.12417e-24	-2.20735	-2.27877
55592018	chr1:55592018:T:C	9.5397e-24	-2.21306	-1.15677
55592176	chr1:55592176:T:C	3.21799e-23	-1.89804	-0.255903
55592296	chr1:55592296:G:A	3.98092e-23	-2.21393	0.272739
55592317	chr1:55592317:G:C	3.64222e-24	-2.00315	-2.32955
55592482	chr1:55592482:A:G	3.16888e-24	-2.20493	-2.26698
55592565	chr1:55592565:G:A	3.72335e-23	-2.21366	0.205581
55592574	chr1:55592574:T:C	9.01043e-24	-1.95955	-1.46735
55592700	chr1:55592700:A:G	4.94701e-24	-1.70872	-2.31779
55592762	chr1:55592762:TGGTGG:T	2.70341e-23	-7.39038e-10	-2.32819
55592818	chr1:55592818:T:C	1.16024e-23	-2.21374	-0.96034
55592919	chr1:55592919:A:T	3.93155e-23	-2.21396	0.260292
55593162	chr1:55593162:T:C	1.04034e-23	-2.21267	-1.07049
55593327	chr1:55593327:CAA:C	4.94215e-24	-1.7617	-2.26579
55593381	chr1:55593381:G:A	4.00603e-23	-2.21383	0.278932
55593550	chr1:55593550:C:T	3.78611e-24	-1.96584	-2.32811
55593610	chr1:55593610:G:T	8.75594e-24	-2.21392	-1.24163
55593752	chr1:55593752:T:A	1.07362e-23	-2.2139	-1.03777
55594215	chr1:55594215:C:T	3.73324e-23	-2.00543	-4.84864e-09
55595278	chr1:55595278:T:A	5.5565e-23	-2.14767	0.539934
55595308	chr1:55595308:C:T	6.06567e-23	-2.15292	0.63286
55595458	chr1:55595458:A:C	4.30672e-22	-2.1546	2.59466
55595653	chr1:55595653:C:T	1.63699e-22	-7.39038e-10	-0.527257
55595763	chr1:55595763:A:G	2.36272e-22	-1.79809	1.63779
55596278	chr1:55596278:C:T	1.62247e-21	-7.39038e-10	1.76642
55596389	chr1:55596389:A:G	3.72477e-23	-7.39038e-10	-2.0077
55596431	chr1:55596431:T:C	6.37094e-22	-2.16139	2.99302
55596470	chr1:55596470:C:T	3.57585e-22	-2.19015	2.44423
55596636	chr1:55596636:T:C	1.70916e-21	-7.39038e-10	1.81847
55596927	chr1:55596927:A:G	6.10216e-22	-2.1442	2.93273
55597043	chr1:55597043:G:A	4.96624e-21	-7.39038e-10	2.88513
55597390	chr1:55597390:G:A	4.19796e-23	-7.39038e-10	-1.8881
55597779	chr1:55597779:C:A	3.51643e-22	-2.1964	2.43373
55597898	chr1:55597898:G:T	4.97888e-22	-2.13041	2.7155
55598060	chr1:55598060:G:A	1.77181e-20	-2.21091	6.36797
55598096	chr1:55598096:G:A	1.82803e-21	-7.39038e-10	1.88571
55598137	chr1:55598137:C:T	3.9858e-24	-2.06634	-2.17621
55598258	chr1:55598258:T:C	3.97419e-23	-7.39038e-10	-1.94288
55598386	chr1:55598386:A:T	2.0628e-22	-7.39038e-10	-0.29605
55598511	chr1:55598511:C:T	3.99557e-23	-7.39038e-10	-1.93751
55598756	chr1:55598756:A:G	5.75222e-22	-2.15159	2.88106
55598873	chr1:55598873:C:A	1.61984e-21	-7.39038e-10	1.7648
55598968	chr1:55598968:G:T	2.77391e-23	-2.14415	-0.158294
55599046	chr1:55599046:C:T	1.75662e-22	-7.39038e-10	-0.456727
55599240	chr1:55599240:C:T	1.90802e-22	-7.39038e-10	-0.374048
55599374	chr1:55599374:A:G	3.67722e-21	-7.39038e-10	2.58463
55599542	chr1:55599542:A:T	4.51379e-22	-2.14587	2.63289
55599543	chr1:55599543:C:T	4.59789e-22	-2.14358	2.64906
55600296	chr1:55600296:C:T	4.68193e-23	-7.39038e-10	-1.77899
55600733	chr1:55600733:G:A	1.63316e-22	-7.39038e-10	-0.529597
55600830	chr1:55600830:A:G	3.39426e-24	-2.21385	-2.18935
55600857	chr1:55600857:T:C	5.21205e-24	-1.99629	-1.97802
55600879	chr1:55600879:C:T	2.8227e-22	-2.1811	2.19868
55601473	chr1:55601473:C:A	3.96812e-23	-2.1859	0.24149
55601889	chr1:55601889:T:C	9.49761e-23	-2.21296	1.1413
55601978	chr1:55601978:A:G	3.34195e-24	-2.21374	-2.20499
55602042	chr1:55602042:G:A	2.13995e-23	-2.15452	-0.407401
55602065	chr1:55602065:C:A	2.03758e-21	-7.39038e-10	1.99423
55602221	chr1:55602221:G:A	1.15601e-23	-1.71637	-1.46136
55602503	chr1:55602503:G:A	1.84674e-23	-2.17518	-0.534094
55602603	chr1:55602603:G:T	7.73758e-23	-1.57376	0.297147
55602671	chr1:55602671:G:A	2.29432e-23	-1.86152	-0.630744
55602721	chr1:55602721:C:T	4.66563e-22	-2.14363	2.66374
55602825	chr1:55602825:T:C	5.26891e-23	-1.66088	-4.84864e-09
55602912	chr1:55602912:T:A	3.01646e-23	-2.20881	-0.00980865
55603208	chr1:55603208:G:GAA	4.39406e-23	-2.18467	0.342218
55603599	chr1:55603599:T:C	2.6992e-23	-7.39038e-10	-2.32975
55603843	chr1:55603843:C:T	4.08606e-24	-1.88913	-2.32857
55603918	chr1:55603918:C:T	2.69912e-23	-7.39038e-10	-2.32978
55604229	chr1:55604229:T:C	8.34171e-23	-2.17767	0.97624
55604696	chr1:55604696:C:A	2.69976e-23	-7.39038e-10	-2.32954
55604709	chr1:55604709:A:C	3.27173e-21	-2.19998	4.66777
55605223	chr1:55605223:A:G	7.87337e-23	-2.21387	0.954657
55605313	chr1:55605313:T:C	4.40998e-24	-1.90622	-2.2352
55605442	chr1:55605442:T:C	1.15079e-22	-7.39038e-10	-0.879667
55605743	chr1:55605743:A:G	3.74601e-23	-2.00201	-4.84864e-09
55605898	chr1:55605898:A:G	1.30914e-20	-2.13826	5.99269
55605989	chr1:55605989:C:T	1.3283e-20	-2.13922	6.00818
55606057	chr1:55606057:C:T	3.06015e-24	-2.18477	-2.32206
55606338	chr1:55606338:A:G	8.25173e-24	-1.93703	-1.57783
55606456	chr1:55606456:C:T	5.87254e-21	-7.39038e-10	3.05276
55606457	chr1:55606457:G:A	3.68157e-23	-7.39038e-10	-2.01936
55606657	chr1:55606657:C:T	7.97573e-24	-1.94827	-1.60061
55606881	chr1:55606881:C:A	1.17054e-20	-2.15352	5.89604
55606960	chr1:55606960:G:T	6.09225e-23	-7.39038e-10	-1.51568
55607019	chr1:55607019:C:T	5.57339e-23	-7.39038e-10	-1.6047
55607187	chr1:55607187:G:A	2.8037e-23	-7.39038e-10	-2.29176
55607427	chr1:55607427:C:G	1.15079e-22	-7.39038e-10	-0.879667
55607585	chr1:55607585:A:G	1.36763e-20	-2.14577	6.0439
55607655	chr1:55607655:C:A	1.1877e-20	-2.13164	5.88871
55607893	chr1:55607893:T:C	4.0086e-24	-1.90942	-2.32742
55608135	chr1:55608135:G:T	9.2905e-21	-7.39038e-10	3.51146
55608158	chr1:55608158:G:A	2.80284e-23	-7.39038e-10	-2.29207
55608253	chr1:55608253:C:T	8.01071e-24	-1.96112	-1.58339
55608447	chr1:55608447:A:G	1.52913e-20	-2.14614	6.1559
55608654	chr1:55608654:A:T	3.83543e-24	-1.97795	-2.30306
55608745	chr1:55608745:C:T	5.53829e-23	-7.39038e-10	-1.61101
55609206	chr1:55609206:A:G	2.33441e-23	-2.15445	-0.320492
55609538	chr1:55609538:C:T	7.699e-24	-1.89378	-1.69042
55610382	chr1:55610382:C:T	4.98912e-22	-2.13451	2.72165
55610511	chr1:55610511:G:A	2.71365e-23	-7.39038e-10	-2.3244
55610567	chr1:55610567:A:C	4.70765e-22	-2.12342	2.65249
55610626	chr1:55610626:C:A	2.36881e-22	-2.12728	1.96956
55611406	chr1:55611406:C:T	2.47216e-22	-2.21284	2.09782
55611525	chr1:55611525:T:C	2.69699e-23	-2.21051	-0.120053
55611651	chr1:55611651:G:A	1.98509e-23	-1.87221	-0.764829
55611694	chr1:55611694:G:A	2.59086e-20	-7.39038e-10	4.53704
55612140	chr1:55612140:G:A	7.4157e-24	-1.93201	-1.68967
55612303	chr1:55612303:T:C	3.02345e-24	-2.19381	-2.32508
55612437	chr1:55612437:C:T	4.1153e-23	-7.39038e-10	-1.90799
55612479	chr1:55612479:G:A	5.32243e-23	-1.78945	0.138674
55612558	chr1:55612558:C:T	3.01341e-23	-7.39038e-10	-2.21963
55612680	chr1:55612680:G:T	3.00603e-24	-2.19543	-2.32924
55612743	chr1:55612743:T:C	1.95691e-22	-2.15554	1.80679
55613151	chr1:55613151:G:A	4.79089e-23	-7.39038e-10	-1.75598
55613307	chr1:55613307:A:G	4.22409e-23	-7.39038e-10	-1.8819
55613597	chr1:55613597:G:A	5.13791e-24	-1.88031	-2.10833
55613674	chr1:55613674:T:C	2.97795e-24	-2.20721	-2.32684
55614210	chr1:55614210:T:A	7.68593e-24	-1.95897	-1.62693
55614509	chr1:55614509:C:A	5.16241e-23	-7.39038e-10	-1.6813
55614903	chr1:55614903:T:C	3.22581e-23	-2.20365	0.0521345
55615097	chr1:55615097:T:C	2.99585e-24	-2.19824	-2.32982
55615171	chr1:55615171:C:T	2.49932e-23	-1.8815	-0.525184
55615254	chr1:55615254:A:G	6.98585e-21	-7.39038e-10	3.22636
55615353	chr1:55615353:A:G	2.96954e-23	-7.39038e-10	-2.23429
55615445	chr1:55615445:G:T	3.55128e-23	-2.05539	-4.84864e-09
55615544	chr1:55615544:A:T	1.79213e-22	-2.14969	1.71298
55615698	chr1:55615698:G:A	2.28761e-22	-2.17464	1.98203
55615715	chr1:55615715:G:A	9.52161e-21	-7.39038e-10	3.53603
55616195	chr1:55616195:T:C	1.19778e-23	-1.45465	-1.68759
55617298	chr1:55617298:AT:A	8.65101e-23	-7.39038e-10	-1.16502
55617700	chr1:55617700:C:T	3.56218e-23	-7.39038e-10	-2.05233
55617710	chr1:55617710:T:C	5.29325e-24	-1.7418	-2.21705
55617931	chr1:55617931:C:T	5.11509e-24	-1.79969	-2.1934
55618167	chr1:55618167:C:T	9.71418e-23	-7.39038e-10	-1.04911
55618198	chr1:55618198:C:T	5.05174e-24	-1.79215	-2.21341
55618294	chr1:55618294:G:T	6.35023e-23	-7.39038e-10	-1.47421
55618461	chr1:55618461:A:G	3.97421e-23	-2.19856	0.255688
55618555	chr1:55618555:GATTGGATA:G	5.10914e-24	-1.74232	-2.25194
55618613	chr1:55618613:T:G	4.1246e-23	-2.20385	0.298121
55619041	chr1:55619041:T:C	8.78498e-24	-1.37868	-2.07356
55619287	chr1:55619287:C:A	9.94821e-23	-7.39038e-10	-1.02531
55619393	chr1:55619393:C:T	5.16053e-23	-1.71306	0.031395
55619401	chr1:55619401:A:G	1.01312e-22	-7.39038e-10	-1.00708
55619438	chr1:55619438:G:A	3.60695e-22	-7.39038e-10	0.262748
55619489	chr1:55619489:C:T	9.88083e-23	-7.39038e-10	-1.0321
55619885	chr1:55619885:G:A	3.6975e-24	-2.14588	-2.17175
55619897	chr1:55619897:A:G	5.42324e-24	-1.73726	-2.19733
55620210	chr1:55620210:A:G	4.66822e-24	-1.7567	-2.32781
55620596	chr1:55620596:C:T	1.70409e-21	-1.69129	3.50679
55620726	chr1:55620726:A:G	4.05991e-24	-2.20792	-2.01621
55621107	chr1:55621107:T:C	5.09345e-24	-1.76586	-2.23147
55621836	chr1:55621836:T:C	5.16393e-24	-1.78866	-2.19493
55621837	chr1:55621837:G:A	3.74252e-23	-7.39038e-10	-2.00294
55621925	chr1:55621925:T:C	9.16261e-23	-7.39038e-10	-1.10757
55622253	chr1:55622253:T:C	1.89793e-22	-7.39038e-10	-0.37935
55622370	chr1:55622370:A:G	2.89095e-22	-2.13843	2.1799
55622436	chr1:55622436:G:A	5.69195e-23	-1.74828	0.164633
55622664	chr1:55622664:A:G	5.25559e-23	-2.20348	0.54007
55623250	chr1:55623250:T:C	3.7739e-24	-2.12301	-2.17417
55623310	chr1:55623310:A:G	4.53968e-24	-1.7846	-2.32783
55623405	chr1:55623405:T:G	3.19175e-24	-2.13718	-2.32753
55623540	chr1:55623540:C:T	5.95892e-23	-1.70501	0.167202
55623541	chr1:55623541:G:A	2.70019e-23	-7.39038e-10	-2.32938
55623683	chr1:55623683:T:C	4.12879e-24	-1.8778	-2.32951
55623685	chr1:55623685:G:A	3.76447e-23	-1.99709	-4.84864e-09
55623760	chr1:55623760:T:C	3.6378e-22	-7.39038e-10	0.271263
55623810	chr1:55623810:T:C	2.42179e-22	-2.14221	2.0066
55623827	chr1:55623827:G:T	4.66778e-24	-1.78974	-2.29486
55624250	chr1:55624250:T:C	1.04196e-22	-7.39038e-10	-0.97901
55624316	chr1:55624316:T:G	3.84232e-24	-2.11785	-2.16136
55624650	chr1:55624650:C:T	3.23334e-24	-2.1405	-2.31127
55624841	chr1:55624841:G:A	9.46387e-24	-2.21112	-1.16669
55624876	chr1:55624876:T:C	4.80917e-23	-1.75218	-4.84864e-09
55624877	chr1:55624877:T:C	2.87036e-23	-1.81799	-0.45027
55624894	chr1:55624894:G:A	5.45098e-22	-2.15015	2.82583
55624947	chr1:55624947:T:C	3.43992e-23	-7.39038e-10	-2.08725
55625048	chr1:55625048:A:T	2.70121e-23	-7.39038e-10	-2.329
55625126	chr1:55625126:G:A	4.73485e-23	-1.76775	-4.84864e-09
55625184	chr1:55625184:T:G	1.05577e-22	-7.39038e-10	-0.965841
55625581	chr1:55625581:A:T	3.39248e-23	-7.39038e-10	-2.10114
55625918	chr1:55625918:A:G	3.25457e-23	-1.79783	-0.344807
55626194	chr1:55626194:G:A	8.61137e-24	-1.14276	-2.32945
55626408	chr1:55626408:G:A	6.458e-24	-1.72851	-2.03145
55626502	chr1:55626502:A:G	3.47813e-23	-7.39038e-10	-2.07621
55626722	chr1:55626722:T:C	9.29884e-21	-7.39038e-10	3.51236
55626745	chr1:55626745:C:T	2.75588e-23	-7.39038e-10	-2.30896
55626766	chr1:55626766:A:G	2.95815e-23	-7.39038e-10	-2.23814
55626960	chr1:55626960:C:T	6.57156e-23	-7.39038e-10	-1.43995
55627997	chr1:55627997:G:A	2.75518e-23	-7.39038e-10	-2.30922
55628606	chr1:55628606:A:G	5.626e-24	-1.76907	-2.12881
55628966	chr1:55628966:C:T	4.8302e-24	-2.11739	-1.93301
55629113	chr1:55629113:TTCTCTTCTCTCTCAAAGGTCACCATA:T	3.23468e-23	-7.39038e-10	-2.14877
55629216	chr1:55629216:G:T	1.4901e-23	-1.22605	-1.6978
55629516	chr1:55629516:T:C	2.79782e-23	-7.39038e-10	-2.29386
55629575	chr1:55629575:T:C	2.79344e-23	-7.39038e-10	-2.29543
55630271	chr1:55630271:C:T	8.32714e-24	-2.00063	-1.50514
55630272	chr1:55630272:G:A	1.83776e-23	-1.9554	-0.758752
55630302	chr1:55630302:A:C	1.53267e-23	-2.01043	-0.885262
55630786	chr1:55630786:A:T	3.00248e-23	-7.39038e-10	-2.22326
55631067	chr1:55631067:AC:A	2.78932e-23	-7.39038e-10	-2.2969
55631069	chr1:55631069:C:G	2.78552e-23	-7.39038e-10	-2.29826
55631246	chr1:55631246:A:G	3.07016e-23	-7.39038e-10	-2.20097
55631352	chr1:55631352:A:C	3.40083e-24	-2.16392	-2.23734
55631537	chr1:55631537:T:G	1.71686e-22	-0.479617	-4.84864e-09
55631833	chr1:55631833:C:T	1.51404e-22	-7.39038e-10	-0.605337
55632003	chr1:55632003:C:T	4.0773e-24	-2.14595	-2.0739
55632058	chr1:55632058:G:C	3.03478e-23	-2.21256	-4.84864e-09
55632333	chr1:55632333:A:T	2.74001e-23	-7.39038e-10	-2.31474
55632848	chr1:55632848:C:A	3.12966e-23	-7.39038e-10	-2.18178
55633142	chr1:55633142:T:G	3.23889e-23	-2.14747	-4.84864e-09
55633219	chr1:55633219:G:A	1.06464e-23	-2.21286	-1.0472
55633310	chr1:55633310:T:C	3.30339e-23	-2.19594	0.0681909
55633698	chr1:55633698:A:C	4.65981e-24	-2.00562	-2.08069
55633933	chr1:55633933:A:C	1.84905e-23	-1.48169	-1.22634
55634337	chr1:55634337:G:A	2.77215e-23	-7.39038e-10	-2.30308
55634532	chr1:55634532:A:C	4.38643e-23	-7.39038e-10	-1.84419
55634860	chr1:55634860:T:C	4.31451e-23	-7.39038e-10	-1.86072
55635221	chr1:55635221:G:A	2.18756e-22	-7.39038e-10	-0.237328
55635222	chr1:55635222:T:G	3.58003e-23	-7.39038e-10	-2.04733
55635324	chr1:55635324:G:A	3.75361e-24	-2.1519	-2.15067
55635591	chr1:55635591:A:G	4.2794e-23	-2.18724	0.31835
55635885	chr1:55635885:GTC:G	4.33107e-23	-1.85689	-4.84864e-09
55635924	chr1:55635924:T:C	1.85569e-23	-1.97286	-0.73158
55636102	chr1:55636102:A:G	1.82546e-23	-1.9771	-0.743763
55636777	chr1:55636777:C:G	1.14302e-22	-7.39038e-10	-0.886438
55636808	chr1:55636808:A:G	2.69979e-23	-7.39038e-10	-2.32953
55636902	chr1:55636902:G:T	3.98512e-23	-7.39038e-10	-1.94013
55637084	chr1:55637084:A:G	3.18823e-24	-2.15702	-2.3088
55637219	chr1:55637219:A:G	1.91858e-23	-1.96936	-0.701758
55637565	chr1:55637565:C:T	8.43918e-23	-7.39038e-10	-1.18982
55637657	chr1:55637657:A:C	3.06697e-23	-7.39038e-10	-2.20201
55637972	chr1:55637972:A:G	3.06688e-23	-7.39038e-10	-2.20204
55638125	chr1:55638125:G:A	3.10309e-23	-2.1903	-4.84864e-09
55638443	chr1:55638443:C:T	3.62083e-23	-7.39038e-10	-2.036
55638581	chr1:55638581:G:A	6.62939e-23	-2.1943	0.763108
55638909	chr1:55638909:G:A	2.09625e-23	-1.91865	-0.6639
55639263	chr1:55639263:C:T	1.52525e-22	-7.39038e-10	-0.597954
55639981	chr1:55639981:C:T	9.73393e-23	-7.39038e-10	-1.04708
55640111	chr1:55640111:C:A	8.8449e-23	-7.39038e-10	-1.14286
55640263	chr1:55640263:T:C	2.05376e-22	-7.39038e-10	-0.300442
55640397	chr1:55640397:C:T	4.99756e-23	-7.39038e-10	-1.71375
55640833	chr1:55640833:C:T	6.25102e-23	-2.18372	0.693759
55640927	chr1:55640927:C:T	6.38586e-23	-2.18119	0.712577
55640980	chr1:55640980:A:G	2.72725e-23	-7.39038e-10	-2.31941
55641004	chr1:55641004:G:A	5.84246e-23	-2.17423	0.616678
55641383	chr1:55641383:C:T	4.14085e-24	-2.1877	-2.01668
55641968	chr1:55641968:G:C	4.08567e-24	-2.18185	-2.03595
55642071	chr1:55642071:T:G	1.98492e-22	-7.39038e-10	-0.334535
55642301	chr1:55642301:T:C	3.02472e-23	-7.39038e-10	-2.21588
55642931	chr1:55642931:A:G	5.07338e-24	-2.06582	-1.93546
55643218	chr1:55643218:G:A	1.83057e-22	-7.39038e-10	-0.415488
55643813	chr1:55643813:G:A	6.41521e-23	-2.17005	0.706026
55644146	chr1:55644146:T:C	5.16486e-23	-7.39038e-10	-1.68082
55644259	chr1:55644259:A:T	4.82554e-23	-7.39038e-10	-1.74878
55644318	chr1:55644318:T:C	6.0839e-23	-7.39038e-10	-1.51706
55644358	chr1:55644358:A:G	4.10712e-23	-7.39038e-10	-1.90998
55644373	chr1:55644373:C:T	4.82613e-23	-7.39038e-10	-1.74866
55644459	chr1:55644459:T:C	7.82503e-23	-7.39038e-10	-1.26537
55644643	chr1:55644643:T:A	3.02101e-23	-7.39038e-10	-2.21711
55644683	chr1:55644683:A:G	4.26963e-23	-1.87117	-4.84864e-09
55644819	chr1:55644819:A:T	3.49022e-24	-2.17507	-2.20026
55645330	chr1:55645330:C:T	1.992e-22	-7.39038e-10	-0.330975
55645453	chr1:55645453:G:A	1.42584e-22	-7.39038e-10	-0.665357
55645497	chr1:55645497:T:C	4.87507e-24	-2.03391	-2.00724
55645525	chr1:55645525:C:T	2.825e-23	-7.39038e-10	-2.28419
55645830	chr1:55645830:C:G	3.56079e-24	-2.20665	-2.14866
55645947	chr1:55645947:A:G	3.28889e-23	-7.39038e-10	-2.13215
55646761	chr1:55646761:A:T	1.99556e-22	-7.39038e-10	-0.329193
55646813	chr1:55646813:T:C	2.81337e-23	-7.39038e-10	-2.28832
55646832	chr1:55646832:G:T	3.27707e-23	-2.13575	-4.84864e-09
55646835	chr1:55646835:T:C	1.992e-22	-7.39038e-10	-0.330975
55647089	chr1:55647089:G:A	3.66742e-23	-7.39038e-10	-2.02321
55647571	chr1:55647571:C:A	5.26346e-23	-7.39038e-10	-1.66191
55647897	chr1:55647897:G:A	2.00436e-22	-7.39038e-10	-0.324789
55647899	chr1:55647899:C:T	3.73266e-23	-7.39038e-10	-2.00558
55647961	chr1:55647961:T:C	4.70667e-23	-7.39038e-10	-1.77372
55648411	chr1:55648411:G:A	3.96403e-23	-7.39038e-10	-1.94544
55648412	chr1:55648412:G:A	2.72605e-23	-7.39038e-10	-2.31985
55648583	chr1:55648583:G:T	4.49041e-23	-7.39038e-10	-1.82076
55648657	chr1:55648657:A:C	7.04771e-24	-2.21169	-1.46089
55648663	chr1:55648663:A:T	4.50232e-23	-2.20415	0.386045
55648799	chr1:55648799:G:A	2.89503e-21	-7.39038e-10	2.34546
55648996	chr1:55648996:A:G	1.98675e-22	-7.39038e-10	-0.333614
55649145	chr1:55649145:A:T	7.10923e-24	-2.12847	-1.53542
55649288	chr1:55649288:C:T	5.23724e-23	-7.39038e-10	-1.66691
55649512	chr1:55649512:T:A	3.65181e-22	-7.39038e-10	0.275106
55649626	chr1:55649626:G:A	3.03557e-23	-7.39038e-10	-2.2123
55649713	chr1:55649713:A:G	5.55547e-24	-1.73041	-2.1801
55649754	chr1:55649754:T:G	3.22819e-23	-7.39038e-10	-2.15078
55650044	chr1:55650044:A:G	3.83903e-22	-7.39038e-10	0.325105
55650125	chr1:55650125:T:C	5.10326e-24	-1.91512	-2.08029
55650400	chr1:55650400:A:G	2.77112e-23	-7.39038e-10	-2.30345
55650460	chr1:55650460:G:C	2.88013e-23	-7.39038e-10	-2.26487
55650832	chr1:55650832:C:T	1.18545e-22	-0.224774	-0.625217
55650865	chr1:55650865:G:A	3.23033e-24	-2.20307	-2.24963
55651066	chr1:55651066:G:A	3.57069e-24	-2.19255	-2.15998
55651071	chr1:55651071:T:C	4.89322e-23	-7.39038e-10	-1.73485
55651450	chr1:55651450:A:G	1.45881e-22	-0.0639031	-0.578589
55652214	chr1:55652214:G:T	4.89774e-23	-7.39038e-10	-1.73393
55652432	chr1:55652432:C:A	2.7261e-23	-2.21394	-0.105893
55653448	chr1:55653448:G:C	4.89774e-23	-7.39038e-10	-1.73393
55653667	chr1:55653667:T:C	2.37572e-23	-2.18606	-0.27134
55653831	chr1:55653831:A:G	3.28598e-23	-7.39038e-10	-2.13303
55654488	chr1:55654488:C:A	9.15755e-23	0.160972	-1.26909
55654539	chr1:55654539:A:G	4.43858e-23	-7.39038e-10	-1.83237
55654623	chr1:55654623:C:T	5.34775e-23	-0.388757	-1.25727
55654624	chr1:55654624:G:A	2.27196e-22	-7.39038e-10	-0.199474
55654846	chr1:55654846:C:T	1.508e-23	-2.206	-0.705923
55655248	chr1:55655248:C:T	1.07405e-22	0.0240727	-0.972752
55655507	chr1:55655507:C:T	8.13508e-24	-1.89422	-1.63488
55655810	chr1:55655810:TTTATA:T	2.76603e-23	-7.39038e-10	-2.30529
55655943	chr1:55655943:G:C	2.28078e-22	-7.39038e-10	-0.195599
55656655	chr1:55656655:A:C	5.33382e-23	-1.96464	0.316007
55656836	chr1:55656836:C:A	1.13835e-23	-1.82865	-1.36447
55657112	chr1:55657112:GC:G	2.69827e-23	-7.39038e-10	-2.33009
55657130	chr1:55657130:A:C	6.72489e-23	-7.39038e-10	-1.41689
55657233	chr1:55657233:C:T	5.64223e-23	-1.59242	-4.84864e-09
55657493	chr1:55657493:A:G	1.86284e-23	-1.00622	-1.69438
55657522	chr1:55657522:T:TC	2.15144e-23	-1.10583	-1.45073
55657585	chr1:55657585:C:T	2.7114e-23	-7.39038e-10	-2.32524
55657883	chr1:55657883:A:T	2.74835e-23	-7.39038e-10	-2.3117
55658284	chr1:55658284:G:A	6.03518e-23	-7.39038e-10	-1.5251
55658739	chr1:55658739:G:T	2.70345e-23	-7.39038e-10	-2.32817
55659384	chr1:55659384:C:A	3.87893e-23	-7.39038e-10	-1.96714
55659775	chr1:55659775:G:A	7.60836e-23	-1.29345	-4.84864e-09
55660042	chr1:55660042:T:C	4.73915e-23	-1.76684	-4.84864e-09
55660217	chr1:55660217:G:A	6.8735e-23	-1.49211	0.0970855
55660564	chr1:55660564:T:C	2.59093e-22	-7.39038e-10	-0.0680989
55660596	chr1:55660596:G:A	1.13371e-22	-7.39038e-10	-0.894623
55660600	chr1:55660600:T:C	2.65626e-22	-7.39038e-10	-0.0431976
55660903	chr1:55660903:C:T	3.03856e-22	-7.39038e-10	0.0912679
55660932	chr1:55660932:C:A	3.14966e-23	-7.39038e-10	-2.17541
55660979	chr1:55660979:C:T	3.45155e-23	-2.08388	-4.84864e-09
55661250	chr1:55661250:A:T	2.9973e-23	-7.39038e-10	-2.22499
55661498	chr1:55661498:A:G	2.79064e-23	-1.90261	-0.39382
55661628	chr1:55661628:G:A	3.58175e-23	-7.39038e-10	-2.04685
55661683	chr1:55661683:C:A	3.61863e-23	-1.87696	-0.159644
55661800	chr1:55661800:A:C	3.49446e-18	-7.39038e-10	9.4414
55661830	chr1:55661830:T:A	2.90567e-23	-7.39038e-10	-2.25604
55662140	chr1:55662140:T:C	3.15691e-24	-2.20278	-2.27291
55662146	chr1:55662146:T:C	7.34841e-23	-1.50746	0.179241
55662872	chr1:55662872:A:T	3.33598e-24	-2.21002	-2.2105
55662900	chr1:55662900:G:A	2.79074e-23	-7.39038e-10	-2.29639
55662937	chr1:55662937:A:C	3.73444e-24	-2.20466	-2.10303
55663198	chr1:55663198:T:C	3.37254e-24	-2.21342	-2.1962
55663203	chr1:55663203:G:A	2.73706e-23	-7.39038e-10	-2.31582
55663417	chr1:55663417:A:T	4.80984e-22	-7.39038e-10	0.550548
55663861	chr1:55663861:G:A	8.77957e-22	-7.39038e-10	1.15231
55663885	chr1:55663885:G:A	8.01188e-22	-7.39038e-10	1.06081
55664811	chr1:55664811:T:A	1.58977e-22	-7.39038e-10	-0.556526
55664830	chr1:55664830:T:C	3.95175e-23	-7.39038e-10	-1.94854
55665001	chr1:55665001:A:T	4.48486e-23	-7.39038e-10	-1.82199
55665162	chr1:55665162:T:C	6.1621e-24	-2.17436	-1.63251
55665421	chr1:55665421:A:G	3.01731e-23	-7.39038e-10	-2.21834
55665753	chr1:55665753:T:C	2.99644e-23	-7.39038e-10	-2.22528
55666186	chr1:55666186:G:C	2.95842e-23	-1.68513	-0.552917
55667178	chr1:55667178:T:C	1.92432e-22	-7.39038e-10	-0.365542
55667688	chr1:55667688:T:A	8.68934e-23	-1.40792	0.247311
55667757	chr1:55667757:A:G	7.08793e-23	-1.86779	0.503483
55667881	chr1:55667881:A:T	3.45456e-23	-7.39038e-10	-2.08301
55667961	chr1:55667961:G:A	3.51634e-24	-2.21192	-2.15594
55668395	chr1:55668395:A:C	3.60489e-24	-2.21274	-2.13025
55668811	chr1:55668811:G:T	6.18265e-24	-2.16567	-1.63787
55668841	chr1:55668841:T:C	4.70836e-22	-7.39038e-10	0.529224
55669174	chr1:55669174:G:A	4.70836e-22	-7.39038e-10	0.529224
55669407	chr1:55669407:A:G	3.63177e-24	-2.21291	-2.12266
55669859	chr1:55669859:T:TA	1.67723e-21	-7.39038e-10	1.79961
55670101	chr1:55670101:T:C	3.7913e-23	-1.98999	-4.84864e-09
55670106	chr1:55670106:C:T	3.54609e-23	-7.39038e-10	-2.05686
55670382	chr1:55670382:C:T	3.0009e-23	-7.39038e-10	-2.22379
55670427	chr1:55670427:C:T	2.70138e-23	-7.39038e-10	-2.32894
55670554	chr1:55670554:G:A	2.76688e-23	-7.39038e-10	-2.30498
55670559	chr1:55670559:A:G	3.41392e-23	-7.39038e-10	-2.09484
55670743	chr1:55670743:G:C	3.63083e-24	-2.21317	-2.12266
55670808	chr1:55670808:G:A	2.63216e-22	-7.39038e-10	-0.0523121
55670889	chr1:55670889:C:G	2.70112e-23	-7.39038e-10	-2.32903
55671339	chr1:55671339:A:G	3.0009e-23	-7.39038e-10	-2.22379
55671572	chr1:55671572:A:G	3.90476e-24	-2.16037	-2.10272
55671865	chr1:55671865:G:A	3.26421e-23	-7.39038e-10	-2.13968
55671951	chr1:55671951:A:G	3.95545e-23	-2.14055	0.192946
55672123	chr1:55672123:C:T	3.0009e-23	-7.39038e-10	-2.22379
55672326	chr1:55672326:G:C	3.85747e-24	-2.20314	-2.07214
55672672	chr1:55672672:T:C	3.90847e-24	-2.15731	-2.10483
55672704	chr1:55672704:A:G	5.4457e-23	-1.95906	0.331183
55672933	chr1:55672933:G:A	3.20279e-24	-2.17207	-2.28919
55672971	chr1:55672971:G:A	9.18402e-24	-1.46441	-1.94341
55673012	chr1:55673012:G:A	2.73812e-23	-7.39038e-10	-2.31543
55673301	chr1:55673301:G:A	2.22218e-23	-1.98253	-0.541684
55673871	chr1:55673871:G:A	2.70357e-23	-7.39038e-10	-2.32813
55674008	chr1:55674008:A:G	3.41384e-24	-2.16198	-2.23547
55674079	chr1:55674079:A:G	3.56311e-24	-2.13847	-2.21618
55674097	chr1:55674097:C:T	1.23666e-23	-1.71898	-1.3913
55674109	chr1:55674109:G:A	4.06018e-23	-7.39038e-10	-1.92147
55674142	chr1:55674142:A:G	3.02092e-23	-7.39038e-10	-2.21714
55674499	chr1:55674499:A:G	4.10736e-23	-2.15505	0.245133
55674903	chr1:55674903:A:C	3.93784e-23	-2.14502	0.192946
55675235	chr1:55675235:G:A	2.78818e-23	-7.39038e-10	-2.29731
55675283	chr1:55675283:T:C	5.89026e-23	-7.39038e-10	-1.5494
55675513	chr1:55675513:T:A	5.59074e-23	-7.39038e-10	-1.60159
55675558	chr1:55675558:T:C	9.77012e-24	-2.2137	-1.13225
55675859	chr1:55675859:T:C	3.75617e-24	-2.20729	-2.0946
55675988	chr1:55675988:G:A	9.67103e-24	-2.21379	-1.14236
55676293	chr1:55676293:A:G	5.44087e-24	-2.14341	-1.78793
55676352	chr1:55676352:A:G	9.65429e-24	-2.21389	-1.14399
55676385	chr1:55676385:C:T	2.71515e-23	-7.39038e-10	-2.32385
55676448	chr1:55676448:G:A	3.95375e-23	-7.39038e-10	-1.94804
55676975	chr1:55676975:A:G	1.3334e-22	-7.39038e-10	-0.732385
55676994	chr1:55676994:T:C	2.71181e-23	-7.39038e-10	-2.32509
55677358	chr1:55677358:G:C	2.47729e-22	-7.39038e-10	-0.11295
55677536	chr1:55677536:A:G	4.82225e-23	-1.95795	0.208491
55677611	chr1:55677611:A:G	3.02783e-24	-2.18978	-2.32766
55677906	chr1:55677906:G:T	3.51255e-23	-2.06636	-4.84864e-09
55678017	chr1:55678017:T:C	9.80726e-24	-2.21353	-1.12864
55678047	chr1:55678047:G:A	1.3388e-22	-7.39038e-10	-0.72834
55678100	chr1:55678100:A:C	2.484e-22	-2.2139	2.10366
55678370	chr1:55678370:T:C	3.03536e-23	-7.39038e-10	-2.21237
55678489	chr1:55678489:T:C	2.52253e-22	-7.39038e-10	-0.0948537
55679029	chr1:55679029:T:C	1.02169e-23	-2.21376	-1.08748
55679046	chr1:55679046:T:A	3.83415e-23	-7.39038e-10	-1.97875
55679093	chr1:55679093:C:T	7.4245e-23	-1.36675	0.0488347
55679150	chr1:55679150:G:A	5.768e-24	-2.18197	-1.69099
55679325	chr1:55679325:C:G	5.70068e-24	-2.17236	-1.71234
55679356	chr1:55679356:A:G	9.65831e-24	-2.21384	-1.14363
55679992	chr1:55679992:G:C	9.69068e-24	-2.21392	-1.1402
55680002	chr1:55680002:C:G	2.98479e-23	-7.39038e-10	-2.22917
55680201	chr1:55680201:A:G	9.6917e-24	-2.21382	-1.1402
55680613	chr1:55680613:A:G	2.45442e-22	-7.39038e-10	-0.122226
55680777	chr1:55680777:G:T	2.16163e-23	-1.96054	-0.591296
55680815	chr1:55680815:T:C	3.69128e-23	-2.0013	-0.0154251
55681160	chr1:55681160:T:C	2.73396e-23	-7.39038e-10	-2.31695
55681569	chr1:55681569:G:A	3.033e-24	-2.19127	-2.32446
55682816	chr1:55682816:T:A	9.38865e-23	1.02893	-2.11213
55682974	chr1:55682974:G:C	3.03058e-24	-2.18873	-2.3278
55682989	chr1:55682989:T:C	4.82118e-23	-7.39038e-10	-1.74968
55683001	chr1:55683001:A:G	4.23124e-23	-2.14807	0.267863
55683295	chr1:55683295:A:G	3.03317e-24	-2.19177	-2.32391
55683431	chr1:55683431:T:A	3.47198e-23	-7.39038e-10	-2.07798
55683717	chr1:55683717:C:T	1.27902e-22	-7.39038e-10	-0.77402
55683902	chr1:55683902:A:G	6.49058e-24	-2.15895	-1.59598
55684511	chr1:55684511:C:A	8.75877e-23	-1.31069	0.158041
55684737	chr1:55684737:A:C	2.49296e-22	-7.39038e-10	-0.106644
55684941	chr1:55684941:A:T	2.45667e-22	-0.121308	-4.84864e-09
55685031	chr1:55685031:T:C	3.05586e-24	-2.18198	-2.32624
55685069	chr1:55685069:G:A	9.70884e-24	-2.15069	-1.20156
55685104	chr1:55685104:T:C	2.39847e-22	-2.21394	2.06865
55685175	chr1:55685175:C:T	7.58635e-24	-2.21376	-1.38518
55685336	chr1:55685336:A:T	2.15685e-23	-1.95835	-0.595707
55685347	chr1:55685347:C:A	2.7616e-23	-7.39038e-10	-2.30689
55685381	chr1:55685381:T:G	3.00327e-23	-7.39038e-10	-2.223
55685619	chr1:55685619:C:T	1.4128e-22	-7.39038e-10	-0.674539
55685730	chr1:55685730:C:G	2.73489e-23	-1.29003	-1.02658
55685781	chr1:55685781:C:T	3.0822e-23	-7.39038e-10	-2.19706
55685826	chr1:55685826:T:G	5.63865e-24	-2.16547	-1.73017
55685902	chr1:55685902:A:C	6.29899e-24	-2.16369	-1.62121
55686625	chr1:55686625:G:A	1.40575e-22	-7.39038e-10	-0.679548
55686901	chr1:55686901:G:A	3.13663e-23	-7.39038e-10	-2.17955
55687052	chr1:55687052:T:G	6.30711e-24	-2.1213	-1.66231
55687387	chr1:55687387:T:C	2.75405e-23	-7.39038e-10	-2.30963
55687563	chr1:55687563:C:T	3.35176e-23	-7.39038e-10	-2.11322
55687573	chr1:55687573:T:C	6.17859e-24	-2.13276	-1.67144
55687607	chr1:55687607:A:G	2.71768e-23	-7.39038e-10	-2.32292
55687788	chr1:55687788:A:T	2.80403e-23	-7.39038e-10	-2.29164
55688269	chr1:55688269:G:A	6.51742e-24	-2.19661	-1.55419
55688418	chr1:55688418:T:C	3.20139e-23	-7.39038e-10	-2.15912
55688644	chr1:55688644:A:G	6.61756e-24	-2.1006	-1.63496
55688734	chr1:55688734:G:T	3.34563e-23	-2.11505	-4.84864e-09
55688820	chr1:55688820:A:G	2.70618e-23	-7.39038e-10	-2.32716
55688966	chr1:55688966:T:G	6.68003e-24	-2.13204	-1.59412
55689091	chr1:55689091:A:G	4.25957e-23	-1.41618	-0.457357
55689156	chr1:55689156:A:G	1.14694e-22	-2.15087	1.26785
55689350	chr1:55689350:C:T	3.31829e-24	-2.16779	-2.25804
55689354	chr1:55689354:C:T	1.29365e-22	-2.13241	1.36975
55689480	chr1:55689480:T:C	2.72173e-23	-7.39038e-10	-2.32143
55689572	chr1:55689572:C:G	6.07873e-24	-2.11872	-1.70177
55689578	chr1:55689578:A:C	4.41126e-24	-2.14829	-1.99284
55689715	chr1:55689715:A:G	6.16119e-24	-2.12554	-1.68147
55689865	chr1:55689865:A:T	2.80193e-22	-7.39038e-10	0.0101942
55689870	chr1:55689870:A:G	1.30491e-23	-1.48065	-1.57591
55689916	chr1:55689916:A:T	6.04362e-24	-2.1228	-1.70348
55690148	chr1:55690148:G:A	3.01368e-23	-7.39038e-10	-2.21954
55690155	chr1:55690155:C:T	2.75028e-23	-7.39038e-10	-2.311
55690182	chr1:55690182:T:C	6.10398e-24	-2.12468	-1.69166
55690368	chr1:55690368:A:G	6.15996e-24	-2.11996	-1.68726
55690412	chr1:55690412:C:T	3.99463e-23	-7.39038e-10	-1.93775
55690755	chr1:55690755:C:T	3.04968e-24	-2.21122	-2.29903
55691130	chr1:55691130:G:A	5.88852e-24	-2.12671	-1.72558
55691182	chr1:55691182:T:C	3.85588e-22	-1.90151	2.23099
55691234	chr1:55691234:C:T	9.33148e-23	1.01133	-2.10064
55691302	chr1:55691302:G:C	3.90301e-23	-7.39038e-10	-1.96095
55691396	chr1:55691396:C:G	5.20025e-24	-2.108	-1.86858
55691397	chr1:55691397:A:T	3.42788e-24	-2.20085	-2.19249
55691481	chr1:55691481:G:A	3.6254e-23	-2.05714	0.0224015
55691670	chr1:55691670:C:T	3.38835e-23	-7.39038e-10	-2.10236
55691806	chr1:55691806:T:C	5.82423e-24	-2.13254	-1.73072
55691813	chr1:55691813:C:T	3.11371e-24	-2.17734	-2.31213
55692280	chr1:55692280:A:G	9.38837e-23	-2.05973	0.976503
55692563	chr1:55692563:A:G	1.14258e-22	-1.90613	1.01931
55693012	chr1:55693012:G:T	2.699e-23	-7.39038e-10	-2.32982
55693370	chr1:55693370:G:A	5.21564e-24	-2.12309	-1.85053
55693499	chr1:55693499:G:A	8.69e-23	-1.16734	0.00681007
55693537	chr1:55693537:G:T	4.62066e-23	-1.79216	-4.84864e-09
55693667	chr1:55693667:G:A	5.49717e-24	-2.1252	-1.79585
55693768	chr1:55693768:C:T	5.19104e-24	-2.12815	-1.85021
55695652	chr1:55695652:G:A	5.86979e-24	-2.20398	-1.65149
55695757	chr1:55695757:G:A	4.71949e-23	-1.30455	-0.466452
55695788	chr1:55695788:G:A	4.84625e-23	-1.28285	-0.461645
55695805	chr1:55695805:T:C	4.7635e-24	-2.12368	-1.94062
55695827	chr1:55695827:T:C	1.27642e-23	-1.46191	-1.61673
55695928	chr1:55695928:A:G	2.94408e-22	-7.39038e-10	0.0596813
55696061	chr1:55696061:A:C	3.19946e-23	-2.15972	-4.84864e-09
55696320	chr1:55696320:A:T	4.7786e-23	-1.32625	-0.432303
55696555	chr1:55696555:C:G	5.50818e-24	-2.12948	-1.78957
55696822	chr1:55696822:C:G	5.49954e-24	-2.12657	-1.79405
55696917	chr1:55696917:C:T	3.14229e-23	-7.39038e-10	-2.17775
55696956	chr1:55696956:A:T	2.76311e-23	-7.39038e-10	-2.30634
55697087	chr1:55697087:G:T	5.88998e-24	-2.20054	-1.65149
55697683	chr1:55697683:T:C	5.85477e-24	-2.20393	-1.6541
55697785	chr1:55697785:G:A	6.27722e-23	-1.27321	-0.212562
55697798	chr1:55697798:T:G	3.24916e-23	-7.39038e-10	-2.14431
55698046	chr1:55698046:G:A	5.26972e-24	-2.10663	-1.85668
55698183	chr1:55698183:C:T	4.89567e-24	-2.11399	-1.92295
55698311	chr1:55698311:G:A	5.72181e-24	-2.11706	-1.76394
55698346	chr1:55698346:A:G	2.8767e-22	-1.92904	1.96557
55698390	chr1:55698390:A:G	5.34462e-24	-2.11108	-1.83811
55698718	chr1:55698718:G:T	4.99397e-24	-2.10507	-1.91199
55698842	chr1:55698842:C:T	5.25676e-24	-2.10741	-1.85836
55698894	chr1:55698894:A:G	3.8642e-23	-7.39038e-10	-1.97094
55699164	chr1:55699164:T:G	5.3772e-23	-7.39038e-10	-1.64053
55700548	chr1:55700548:G:T	1.18528e-22	-1.91951	1.06937
55700553	chr1:55700553:A:G	5.81055e-24	-2.21031	-1.6553
55700592	chr1:55700592:A:G	3.46028e-23	-7.39038e-10	-2.08135
55700758	chr1:55700758:C:CT	3.89779e-23	-7.39038e-10	-1.96229
55700819	chr1:55700819:G:A	7.1777e-24	-1.64051	-2.0138
55701446	chr1:55701446:ATATACATTAGT:A	3.87731e-24	-2.11535	-2.15479
55701649	chr1:55701649:C:T	5.58374e-23	-7.39038e-10	-1.60284
55701830	chr1:55701830:T:C	2.12659e-22	-1.94718	1.68159
55701834	chr1:55701834:T:A	2.81671e-23	-7.39038e-10	-2.28713
55702073	chr1:55702073:G:C	2.94814e-23	-7.39038e-10	-2.24153
55702245	chr1:55702245:A:G	5.67409e-24	-2.08798	-1.80139
55702337	chr1:55702337:G:A	2.92543e-23	-7.39038e-10	-2.24926
55702575	chr1:55702575:C:G	3.41219e-23	-7.39038e-10	-2.09535
55702653	chr1:55702653:G:A	1.22305e-22	-7.39038e-10	-0.81877
55702719	chr1:55702719:A:G	9.98621e-23	-2.02636	1.00486
55702836	chr1:55702836:C:T	4.73549e-24	-2.12053	-1.94967
55702891	chr1:55702891:A:T	4.66001e-24	-2.13662	-1.94964
55702966	chr1:55702966:C:A	2.70211e-23	-7.39038e-10	-2.32867
55703130	chr1:55703130:T:C	5.87227e-24	-2.20355	-1.65149
55703484	chr1:55703484:G:C	6.054e-24	-2.02991	-1.79465
55703676	chr1:55703676:G:C	3.10664e-23	-7.39038e-10	-2.18916
55703902	chr1:55703902:C:T	1.12382e-21	1.39921	-4.84864e-09
55703922	chr1:55703922:G:A	4.73048e-23	-7.39038e-10	-1.76867
55704422	chr1:55704422:G:T	3.26905e-23	-7.39038e-10	-2.1382
55704505	chr1:55704505:G:A	5.47162e-24	-1.77613	-2.14958
55704851	chr1:55704851:G:A	2.78115e-23	-7.39038e-10	-2.29984
55704868	chr1:55704868:TG:T	5.87388e-24	-2.20328	-1.65149
55705206	chr1:55705206:T:A	2.70168e-23	-7.39038e-10	-2.32883
55705438	chr1:55705438:A:G	3.72766e-23	-7.39038e-10	-2.00692
55705604	chr1:55705604:G:A	5.9013e-24	-2.20805	-1.64206
55706058	chr1:55706058:G:A	1.99049e-23	-2.18243	-0.451892
55706104	chr1:55706104:T:C	2.73179e-23	-7.39038e-10	-2.31775
55706363	chr1:55706363:C:T	2.70231e-23	-7.39038e-10	-2.32859
55706384	chr1:55706384:G:A	1.79148e-23	-2.13829	-0.601367
55707760	chr1:55707760:AC:A	2.81362e-23	-7.39038e-10	-2.28823
55708217	chr1:55708217:C:T	4.00094e-23	-1.98486	0.048693
55708235	chr1:55708235:A:G	3.2479e-23	-7.39038e-10	-2.14469
55708630	chr1:55708630:A:T	5.29234e-24	-2.16665	-1.79237
55710003	chr1:55710003:C:T	2.81836e-23	-7.39038e-10	-2.28655
55710044	chr1:55710044:G:A	4.66821e-23	-7.39038e-10	-1.78193
55710736	chr1:55710736:A:G	2.71196e-23	-7.39038e-10	-2.32503
55710787	chr1:55710787:C:A	3.54198e-23	-7.39038e-10	-2.05801
55711308	chr1:55711308:GT:G	2.71368e-23	-7.39038e-10	-2.3244
55711338	chr1:55711338:C:G	3.31717e-23	-7.39038e-10	-2.12359
55711368	chr1:55711368:A:T	2.94408e-22	-7.39038e-10	0.0596813
55711397	chr1:55711397:A:G	2.90009e-23	-7.39038e-10	-2.25796
55711406	chr1:55711406:A:G	2.7108e-23	-7.39038e-10	-2.32546
55711631	chr1:55711631:T:G	2.71357e-23	-7.39038e-10	-2.32444
55711845	chr1:55711845:C:A	4.28799e-24	-2.13195	-2.03752
55711923	chr1:55711923:C:T	3.24792e-23	-7.39038e-10	-2.14469
55712009	chr1:55712009:ATACT:A	6.56672e-24	-1.69914	-2.04414
55712388	chr1:55712388:G:T	3.17541e-23	-7.39038e-10	-2.16726
55712457	chr1:55712457:A:G	6.01943e-23	-1.52771	-4.84864e-09
55712621	chr1:55712621:C:A	4.1731e-24	-2.13074	-2.06589
55712893	chr1:55712893:A:G	2.7667e-23	-7.39038e-10	-2.30505
55713031	chr1:55713031:G:A	3.5685e-21	-2.12918	4.68379
55713073	chr1:55713073:T:C	1.89871e-23	-1.67344	-1.00808
55713140	chr1:55713140:G:T	6.08439e-24	-2.05095	-1.76861
55713381	chr1:55713381:G:A	2.81836e-23	-7.39038e-10	-2.28655
55713538	chr1:55713538:ATGT:A	2.70118e-23	-7.39038e-10	-2.32901
55713722	chr1:55713722:A:G	9.84505e-23	-1.03573	-4.84864e-09
55713941	chr1:55713941:C:T	3.40501e-24	-2.14417	-2.25587
55714031	chr1:55714031:A:G	2.7322e-22	-2.12111	2.1061
55714237	chr1:55714237:T:C	6.40146e-23	-1.46617	-4.84864e-09
55714892	chr1:55714892:G:T	3.78038e-23	-1.99288	-4.84864e-09
55714994	chr1:55714994:A:G	2.7206e-23	-7.39038e-10	-2.32185
55715532	chr1:55715532:C:T	5.63276e-24	-1.9928	-1.90389
55715649	chr1:55715649:G:A	3.25036e-23	-2.14393	-4.84864e-09
55715810	chr1:55715810:A:T	9.84569e-22	-7.39038e-10	1.26692
55715947	chr1:55715947:T:C	3.57672e-23	-7.39038e-10	-2.04825
55716312	chr1:55716312:A:C	2.72335e-23	-7.39038e-10	-2.32084
55716358	chr1:55716358:C:A	5.89519e-24	-2.19966	-1.65149
55716424	chr1:55716424:C:T	3.00937e-23	-7.39038e-10	-2.22097
55716583	chr1:55716583:C:T	2.7013e-23	-7.39038e-10	-2.32897
55716817	chr1:55716817:A:C	5.60901e-24	-2.18321	-1.71771
55717302	chr1:55717302:C:T	5.92204e-24	-2.19387	-1.65273
55717345	chr1:55717345:A:C	2.7013e-23	-7.39038e-10	-2.32897
55717403	chr1:55717403:G:A	1.01699e-22	-7.39038e-10	-1.00327
55717490	chr1:55717490:A:C	9.09193e-24	-2.14084	-1.27706
55717721	chr1:55717721:G:T	3.40467e-23	-7.39038e-10	-2.09755
55718735	chr1:55718735:G:A	4.23833e-23	-7.39038e-10	-1.87853
55719354	chr1:55719354:C:T	9.56248e-23	-1.08044	0.015581
55719594	chr1:55719594:T:G	7.22136e-24	-2.18928	-1.45897
55720209	chr1:55720209:G:A	2.72008e-23	-7.39038e-10	-2.32204
55720517	chr1:55720517:A:G	1.79306e-23	-1.36173	-1.37705
55720585	chr1:55720585:A:G	9.94256e-24	-1.97216	-1.35631
55720876	chr1:55720876:A:C	2.7468e-23	-7.39038e-10	-2.31226
55720955	chr1:55720955:C:T	2.75567e-23	-7.39038e-10	-2.30904
55720957	chr1:55720957:G:A	2.76161e-23	-7.39038e-10	-2.30689
55721202	chr1:55721202:G:A	3.00152e-23	-7.39038e-10	-2.22358
55721314	chr1:55721314:G:A	2.73463e-23	-7.39038e-10	-2.3167
55721668	chr1:55721668:A:G	1.24146e-21	-1.30998	2.80874
55721721	chr1:55721721:A:G	4.73058e-23	-7.39038e-10	-1.76865
55722187	chr1:55722187:A:T	1.23951e-23	-1.6936	-1.41438
55722519	chr1:55722519:A:G	2.9898e-23	-7.39038e-10	-2.22749
55722820	chr1:55722820:G:T	6.78102e-24	-2.19172	-1.51944
55722908	chr1:55722908:G:A	3.2815e-23	-2.1344	-4.84864e-09
55723032	chr1:55723032:A:G	2.6985e-23	-7.39038e-10	-2.33
55723084	chr1:55723084:G:T	2.70237e-23	-7.39038e-10	-2.32857
55723410	chr1:55723410:T:A	9.42108e-24	-2.13279	-1.24954
55723438	chr1:55723438:A:G	3.57686e-23	-7.39038e-10	-2.04821
55723948	chr1:55723948:A:AT	3.85954e-24	-2.19649	-2.07824
55723952	chr1:55723952:G:A	2.73987e-23	-7.39038e-10	-2.31479
55724409	chr1:55724409:A:C	3.08787e-23	-7.39038e-10	-2.19522
55725273	chr1:55725273:C:T	8.96713e-23	-7.39038e-10	-1.12913
55725417	chr1:55725417:A:G	3.42642e-23	-7.39038e-10	-2.09118
55725424	chr1:55725424:C:G	3.87821e-24	-1.94059	-2.32933
55725907	chr1:55725907:G:A	4.11719e-24	-1.90914	-2.30098
55726409	chr1:55726409:A:T	2.70018e-23	-7.39038e-10	-2.32938
55726568	chr1:55726568:G:A	2.75375e-23	-7.39038e-10	-2.30974
55726710	chr1:55726710:T:C	4.51456e-23	-7.39038e-10	-1.81539
55727012	chr1:55727012:T:C	2.95559e-23	-7.39038e-10	-2.239
55727191	chr1:55727191:T:C	6.96405e-23	-7.39038e-10	-1.38194
55727346	chr1:55727346:A:G	3.289e-23	-2.13212	-4.84864e-09
55727722	chr1:55727722:C:T	2.60444e-23	-2.10787	-0.257618
55728196	chr1:55728196:A:AT	3.53212e-23	-1.49148	-0.569318
55730080	chr1:55730080:A:G	3.00384e-21	-2.08101	4.46337
55730173	chr1:55730173:C:A	9.64041e-22	-7.39038e-10	1.24585
55730225	chr1:55730225:C:A	1.06071e-21	-7.39038e-10	1.34141
55730454	chr1:55730454:G:A	2.85169e-22	-2.11385	2.14164
55730854	chr1:55730854:G:A	3.00024e-22	-1.72665	1.80523
55731005	chr1:55731005:C:T	1.52252e-23	-1.70419	-1.19815
55731094	chr1:55731094:A:G	7.9995e-22	-7.39038e-10	1.05926
55731205	chr1:55731205:G:A	4.01913e-23	-1.93163	-4.84864e-09
55731291	chr1:55731291:C:T	1.36796e-22	-1.94164	1.23484
55731505	chr1:55731505:T:C	5.73843e-23	-7.39038e-10	-1.57551
55731934	chr1:55731934:T:C	5.8727e-20	-7.39038e-10	5.35537
55732517	chr1:55732517:G:T	3.33509e-23	-0.645869	-1.47233
55732811	chr1:55732811:T:G	4.0041e-23	-7.39038e-10	-1.93538
55733671	chr1:55733671:CT:C	9.3799e-23	-1.08413	-4.84864e-09
55733868	chr1:55733868:C:T	3.01802e-23	-1.73029	-0.487805
55735351	chr1:55735351:C:T	1.2309e-23	-1.90511	-1.20984
55736932	chr1:55736932:G:A	7.30145e-23	-7.39038e-10	-1.33463
55738461	chr1:55738461:T:C	7.28161e-23	-7.39038e-10	-1.33735
55739175	chr1:55739175:A:G	4.14868e-22	-1.534	1.93667
55739245	chr1:55739245:C:T	5.78294e-23	-7.39038e-10	-1.56779
55739354	chr1:55739354:G:C	2.89147e-22	-2.13342	2.17507
55739918	chr1:55739918:G:T	5.82902e-23	-7.39038e-10	-1.55985
55739965	chr1:55739965:C:T	5.88206e-23	-7.39038e-10	-1.55079
55740041	chr1:55740041:C:T	2.72937e-23	-7.39038e-10	-2.31863
55740656	chr1:55740656:C:CTTCTG	3.02126e-23	-7.39038e-10	-2.21703
55740691	chr1:55740691:C:T	2.69827e-23	-7.39038e-10	-2.33009
55741196	chr1:55741196:C:G	3.02026e-23	-7.39038e-10	-2.21736
55742591	chr1:55742591:A:G	1.55983e-23	-2.214	-0.664121
55742758	chr1:55742758:A:G	1.28444e-22	-1.68842	0.918623
55742930	chr1:55742930:C:T	3.91398e-23	-1.95815	-4.84864e-09
55743178	chr1:55743178:C:T	4.34595e-23	-7.39038e-10	-1.85346
55743281	chr1:55743281:T:C	4.27641e-23	-7.39038e-10	-1.86959
55743358	chr1:55743358:T:A	4.35609e-23	-7.39038e-10	-1.85113
55744422	chr1:55744422:C:T	4.52941e-23	-7.39038e-10	-1.81211
55745144	chr1:55745144:T:C	4.04481e-22	-2.14001	2.51733
55745250	chr1:55745250:A:G	4.36777e-24	-2.05121	-2.09982
55745357	chr1:55745357:G:A	2.74593e-23	-7.39038e-10	-2.31258
55745544	chr1:55745544:C:T	3.1114e-24	-2.20702	-2.2832
55745552	chr1:55745552:G:A	3.1092e-24	-2.20717	-2.28375
55746103	chr1:55746103:G:A	7.16257e-22	-7.39038e-10	0.948753
55746295	chr1:55746295:C:T	3.09959e-23	-7.39038e-10	-2.19143
55746398	chr1:55746398:A:C	3.50458e-24	-2.10995	-2.26126
55746547	chr1:55746547:C:T	6.01075e-23	-7.39038e-10	-1.52915
55746755	chr1:55746755:G:A	3.36781e-24	-2.19234	-2.21868
55747437	chr1:55747437:G:T	4.48232e-22	-2.16283	2.64286
55747662	chr1:55747662:G:C	3.18991e-24	-2.20306	-2.26224
55748554	chr1:55748554:G:A	5.5258e-23	-7.39038e-10	-1.61327
55748797	chr1:55748797:T:G	7.33182e-23	-7.39038e-10	-1.33048
55749115	chr1:55749115:C:A	1.66465e-23	-1.37187	-1.44121
55749711	chr1:55749711:T:C	7.26602e-24	-1.94206	-1.70002
55749737	chr1:55749737:G:A	2.17207e-23	-2.21137	-0.335655
55749835	chr1:55749835:T:C	3.57258e-23	-2.04941	-4.84864e-09
55749872	chr1:55749872:A:G	5.28477e-23	-1.65787	-4.84864e-09
55749937	chr1:55749937:CTGAA:C	2.19223e-22	-1.97368	1.73849
55749954	chr1:55749954:T:C	5.88082e-24	-2.04521	-1.80837
55750221	chr1:55750221:T:C	4.56481e-23	-7.39038e-10	-1.80432
55750232	chr1:55750232:G:A	3.56712e-24	-2.04472	-2.3088
55750693	chr1:55750693:T:C	1.60627e-22	-1.76087	1.21466
55751115	chr1:55751115:T:C	4.45031e-23	-7.39038e-10	-1.82973
55751288	chr1:55751288:T:G	1.67103e-23	-1.95501	-0.854247
55751609	chr1:55751609:G:A	2.70147e-23	-7.39038e-10	-2.3289
55751937	chr1:55751937:T:C	3.57922e-23	-2.04755	-4.84864e-09
55752113	chr1:55752113:C:T	1.86342e-23	-1.97889	-0.721396
55752359	chr1:55752359:A:T	4.06058e-23	-7.39038e-10	-1.92137
55752428	chr1:55752428:G:A	2.83234e-23	-7.39038e-10	-2.2816
55752467	chr1:55752467:C:T	2.43699e-23	-2.02254	-0.409401
55752867	chr1:55752867:T:C	3.87978e-23	-1.96692	-4.84864e-09
55752925	chr1:55752925:A:G	3.56875e-24	-2.03231	-2.32076
55752965	chr1:55752965:A:G	3.69376e-23	-2.01605	-4.84864e-09
55753580	chr1:55753580:C:T	3.06439e-23	-2.20285	-4.84864e-09
55754121	chr1:55754121:A:G	1.31833e-22	-7.39038e-10	-0.743747
55754255	chr1:55754255:C:T	1.84055e-23	-1.99144	-0.721196
55754363	chr1:55754363:T:G	2.86736e-23	-7.39038e-10	-2.26931
55754730	chr1:55754730:C:T	4.33897e-23	-7.39038e-10	-1.85506
55754756	chr1:55754756:A:G	1.09002e-22	-1.78926	0.855347
55754951	chr1:55754951:T:A	2.27728e-22	-7.39038e-10	-0.197136
55755517	chr1:55755517:C:T	2.80386e-23	-7.39038e-10	-2.2917
55756390	chr1:55756390:A:T	1.2267e-23	-1.90645	-1.21192
55756445	chr1:55756445:G:A	1.2021e-23	-1.91465	-1.22398
55756481	chr1:55756481:T:C	1.1914e-23	-1.94292	-1.20465
55756769	chr1:55756769:C:T	3.69727e-23	-2.01511	-4.84864e-09
55756879	chr1:55756879:C:G	3.03847e-23	-7.39038e-10	-2.21135
55757548	chr1:55757548:A:G	1.45158e-22	-1.82426	1.1768
55757693	chr1:55757693:T:C	2.99331e-23	-7.39038e-10	-2.22632
55757867	chr1:55757867:G:A	3.73198e-23	-2.00576	-4.84864e-09
55758015	chr1:55758015:G:A	4.23688e-22	-2.20266	2.62637
55758102	chr1:55758102:C:T	4.15689e-24	-1.87765	-2.32287
55758302	chr1:55758302:A:G	3.45897e-23	-2.08173	-4.84864e-09
55759371	chr1:55759371:G:T	2.24815e-23	-2.03027	-0.482325
55759524	chr1:55759524:T:C	1.15556e-23	-1.93	-1.24811
55759796	chr1:55759796:A:C	2.25663e-22	-7.39038e-10	-0.206241
55759797	chr1:55759797:G:A	9.2801e-22	-7.39038e-10	1.20776
55760103	chr1:55760103:A:T	3.57294e-24	-2.03824	-2.31366
55760150	chr1:55760150:C:T	2.71085e-23	-7.39038e-10	-2.32544
55760705	chr1:55760705:A:G	1.14315e-23	-1.9531	-1.23581
55760757	chr1:55760757:C:T	1.36949e-22	-7.39038e-10	-0.705678
55760808	chr1:55760808:C:T	1.27614e-22	-7.39038e-10	-0.776272
55760999	chr1:55760999:A:G	1.9814e-23	-2.06592	-0.572976
55761053	chr1:55761053:C:T	3.59359e-24	-2.01794	-2.3282
55761601	chr1:55761601:C:T	4.2513e-23	-7.39038e-10	-1.87548
55761714	chr1:55761714:C:G	1.0969e-23	-1.89462	-1.33559
55761803	chr1:55761803:G:A	6.14364e-22	-7.39038e-10	0.795302
55762312	chr1:55762312:C:T	3.17995e-23	-2.16583	-4.84864e-09
55762570	chr1:55762570:A:G	1.35069e-23	-2.11482	-0.907266
55762777	chr1:55762777:T:C	2.86736e-23	-7.39038e-10	-2.26931
55762955	chr1:55762955:A:C	2.86825e-23	-7.39038e-10	-2.269
55763484	chr1:55763484:T:G	4.26091e-23	-7.39038e-10	-1.87322
55764016	chr1:55764016:A:G	9.96016e-24	-1.80988	-1.51682
55764102	chr1:55764102:T:C	1.68253e-22	-7.39038e-10	-0.499818
55764198	chr1:55764198:A:G	1.68844e-22	-7.39038e-10	-0.496308
55764494	chr1:55764494:C:T	4.10886e-23	-7.39038e-10	-1.90955
55765130	chr1:55765130:G:T	3.54051e-23	-2.05843	-4.84864e-09
55765266	chr1:55765266:C:T	3.64039e-23	-2.03061	-4.84864e-09
55765335	chr1:55765335:T:A	3.02072e-23	-7.39038e-10	-2.2172
55765870	chr1:55765870:G:A	2.74057e-23	-7.39038e-10	-2.31453
55766062	chr1:55766062:G:A	2.2811e-22	-7.39038e-10	-0.19546
55766139	chr1:55766139:G:A	3.42476e-23	-1.9704	-0.12127
55766311	chr1:55766311:C:T	1.28639e-23	-2.14537	-0.925496
55766382	chr1:55766382:C:G	8.1519e-24	-2.21162	-1.31542
55766524	chr1:55766524:T:C	3.05636e-23	-1.99112	-0.214353
55766548	chr1:55766548:C:T	2.42059e-23	-2.0043	-0.434394
55766610	chr1:55766610:T:C	3.6234e-23	-2.03529	-4.84864e-09
55766682	chr1:55766682:C:T	2.40268e-23	-2.00021	-0.445903
55767094	chr1:55767094:A:T	4.05364e-23	-7.39038e-10	-1.92308
55767390	chr1:55767390:A:T	2.1854e-23	-1.99876	-0.542148
55767470	chr1:55767470:G:A	3.03406e-23	-2.2128	-4.84864e-09
55767658	chr1:55767658:G:C	3.03348e-23	-2.21299	-4.84864e-09
55767928	chr1:55767928:A:G	8.6718e-24	-1.88351	-1.5817
55768318	chr1:55768318:T:C	2.86721e-23	-7.39038e-10	-2.26936
55768445	chr1:55768445:T:C	2.86736e-23	-7.39038e-10	-2.26931
55768494	chr1:55768494:T:C	2.17788e-22	-2.19788	1.95611
55769129	chr1:55769129:T:A	2.86736e-23	-7.39038e-10	-2.26931
55769549	chr1:55769549:C:T	3.02072e-23	-7.39038e-10	-2.2172
55769780	chr1:55769780:G:A	2.9167e-23	-7.39038e-10	-2.25225
55769846	chr1:55769846:C:T	4.22585e-24	-1.99573	-2.18833
55770090	chr1:55770090:A:G	3.4585e-24	-2.06719	-2.31726
55772137	chr1:55772137:C:T	5.50798e-23	-7.39038e-10	-1.6165
55772337	chr1:55772337:C:A	2.72767e-23	-7.39038e-10	-2.31925
55772846	chr1:55772846:CA:C	5.51269e-23	-7.39038e-10	-1.61565
55773379	chr1:55773379:C:T	2.80085e-23	-7.39038e-10	-2.29278
55774002	chr1:55774002:TAAG:T	3.03975e-23	-7.39038e-10	-2.21092
55774602	chr1:55774602:C:T	3.13189e-23	-2.18106	-4.84864e-09
55774605	chr1:55774605:C:T	1.19972e-23	-1.774	-1.36662
55775029	chr1:55775029:T:C	2.94211e-23	-1.97157	-0.272001
55776495	chr1:55776495:A:G	2.80606e-23	-7.39038e-10	-2.29092
55776905	chr1:55776905:T:C	3.10861e-23	-7.39038e-10	-2.18852
55776987	chr1:55776987:A:G	2.80386e-23	-7.39038e-10	-2.2917
55777384	chr1:55777384:G:A	2.85293e-23	-7.39038e-10	-2.27436
55777443	chr1:55777443:G:A	4.85568e-24	-2.09744	-1.9477
55777489	chr1:55777489:C:G	3.22745e-23	-7.39038e-10	-2.15101
55777687	chr1:55777687:A:G	3.78762e-24	-2.05828	-2.23527
55778170	chr1:55778170:A:C	3.23907e-23	-2.14742	-4.84864e-09
55779045	chr1:55779045:C:T	3.30589e-24	-2.15675	-2.27283
55779274	chr1:55779274:T:A	3.50755e-24	-2.04031	-2.33006
55779362	chr1:55779362:G:C	3.1578e-24	-2.14948	-2.32593
55780140	chr1:55780140:G:A	2.71476e-23	-7.39038e-10	-2.324
55780320	chr1:55780320:T:C	2.73728e-23	-7.39038e-10	-2.31574
55780674	chr1:55780674:T:C	3.46123e-23	-2.08108	-4.84864e-09
55781023	chr1:55781023:G:C	3.70515e-23	-7.39038e-10	-2.01298
55781048	chr1:55781048:T:C	2.80964e-23	-7.39038e-10	-2.28965
55781087	chr1:55781087:T:C	3.04448e-23	-7.39038e-10	-2.20937
55781181	chr1:55781181:G:T	6.85093e-22	-7.39038e-10	0.904269
55781335	chr1:55781335:G:A	4.16224e-23	-7.39038e-10	-1.89665
55781379	chr1:55781379:G:A	3.00398e-24	-2.20865	-2.3167
55781437	chr1:55781437:A:G	2.54748e-23	-2.19577	-0.191829
55782129	chr1:55782129:A:T	2.51035e-21	-7.39038e-10	2.20289
55782346	chr1:55782346:T:A	2.69898e-23	-7.39038e-10	-2.32983
55782364	chr1:55782364:A:C	2.72935e-23	-7.39038e-10	-2.31864
55782911	chr1:55782911:T:G	3.34431e-23	-7.39038e-10	-2.11544
55783349	chr1:55783349:G:A	2.72176e-23	-7.39038e-10	-2.32142
55783433	chr1:55783433:T:C	2.9589e-23	-7.39038e-10	-2.23788
55783658	chr1:55783658:C:T	2.71484e-23	-7.39038e-10	-2.32397
55783825	chr1:55783825:C:T	4.53943e-23	-1.8099	-4.84864e-09
55783832	chr1:55783832:T:G	1.58706e-23	-2.07043	-0.790392
55784607	chr1:55784607:T:C	1.59221e-23	-2.06888	-0.788698
55784776	chr1:55784776:A:C	3.27865e-24	-2.16701	-2.27084
55785122	chr1:55785122:A:G	8.57436e-23	-7.39038e-10	-1.17392
55785511	chr1:55785511:A:G	3.13893e-23	-7.39038e-10	-2.17882
55785764	chr1:55785764:G:C	3.03264e-23	-2.21327	-4.84864e-09
55785994	chr1:55785994:A:G	6.06279e-24	-1.8892	-1.93392
55786045	chr1:55786045:G:A	3.36921e-24	-2.15893	-2.25168
55786329	chr1:55786329:A:C	1.47083e-23	-1.13858	-1.79829
55786698	chr1:55786698:C:T	5.56735e-24	-1.68938	-2.21899
55786933	chr1:55786933:T:C	1.21054e-22	-7.39038e-10	-0.829047
55787032	chr1:55787032:A:G	2.75635e-23	-7.39038e-10	-2.30879
55787103	chr1:55787103:C:T	2.70283e-23	-7.39038e-10	-2.3284
55787312	chr1:55787312:TCG:T	3.44147e-24	-2.11999	-2.26939
55787506	chr1:55787506:C:T	2.70178e-23	-7.39038e-10	-2.32879
55787582	chr1:55787582:T:A	2.72974e-23	-7.39038e-10	-2.31849
55787837	chr1:55787837:A:C	2.72974e-23	-7.39038e-10	-2.31849
55787949	chr1:55787949:G:A	2.73022e-23	-7.39038e-10	-2.31832
55788077	chr1:55788077:T:C	2.84877e-23	-7.39038e-10	-2.27581
55788336	chr1:55788336:T:C	3.3798e-23	-2.17008	0.0651912
55788506	chr1:55788506:G:A	2.7118e-23	-7.39038e-10	-2.32509
55788566	chr1:55788566:C:T	3.03744e-23	-2.21169	-4.84864e-09
55788720	chr1:55788720:G:A	2.70101e-23	-7.39038e-10	-2.32908
55788951	chr1:55788951:A:T	5.01914e-23	-7.39038e-10	-1.70944
55789063	chr1:55789063:A:T	3.10346e-23	-2.19018	-4.84864e-09
55789084	chr1:55789084:G:T	3.03191e-23	-2.21351	-4.84864e-09
55789094	chr1:55789094:G:A	2.70498e-23	-7.39038e-10	-2.32761
55790813	chr1:55790813:A:G	1.5843e-22	-7.39038e-10	-0.559974
55791041	chr1:55791041:C:T	2.64236e-23	-2.20544	-0.145588
55791436	chr1:55791436:C:T	2.78045e-23	-7.39038e-10	-2.30009
55791676	chr1:55791676:G:A	2.75739e-23	-7.39038e-10	-2.30842
55791800	chr1:55791800:T:C	2.79435e-23	-7.39038e-10	-2.2951
55792645	chr1:55792645:A:T	2.72249e-23	-7.39038e-10	-2.32115
55792655	chr1:55792655:C:T	4.4594e-23	-2.20923	0.38154
55792732	chr1:55792732:A:G	6.22921e-23	-7.39038e-10	-1.49345
55793027	chr1:55793027:A:G	2.75493e-23	-7.39038e-10	-2.30931
55793196	chr1:55793196:TTAA:T	3.37584e-24	-2.14961	-2.25903
55793336	chr1:55793336:A:G	2.77433e-23	-7.39038e-10	-2.30229
55793601	chr1:55793601:G:A	3.12993e-23	-2.18169	-4.84864e-09
55793899	chr1:55793899:G:A	4.73703e-23	-7.39038e-10	-1.76729
55795141	chr1:55795141:C:T	3.0982e-23	-2.19188	-4.84864e-09
55795495	chr1:55795495:A:C	2.72335e-23	-7.39038e-10	-2.32084
55795499	chr1:55795499:G:A	3.13365e-24	-2.15329	-2.3298
55795557	chr1:55795557:C:A	2.75037e-23	-7.39038e-10	-2.31097
55795602	chr1:55795602:A:G	2.71277e-23	-7.39038e-10	-2.32473
55795800	chr1:55795800:C:T	3.03652e-23	-2.21199	-4.84864e-09
55796705	chr1:55796705:CAATAACTGT:GAATAACTGT	5.66511e-23	-1.58838	-4.84864e-09
55796757	chr1:55796757:A:T	9.49815e-24	-1.97499	-1.3992
55796810	chr1:55796810:T:C	1.52107e-21	-7.39038e-10	1.70188
55796910	chr1:55796910:T:C	2.70215e-23	-7.39038e-10	-2.32865
55797373	chr1:55797373:A:G	3.03088e-23	-2.21385	-4.84864e-09
55797396	chr1:55797396:C:G	7.81004e-23	-1.26729	-4.84864e-09
55797657	chr1:55797657:A:G	5.16586e-23	-2.1413	0.460676
55797839	chr1:55797839:A:C	2.70299e-23	-7.39038e-10	-2.32834
55797882	chr1:55797882:T:C	6.23162e-24	-1.97917	-1.81648
55798343	chr1:55798343:T:C	4.42152e-23	-1.83622	-4.84864e-09
55798579	chr1:55798579:A:C	9.7279e-24	-1.66132	-1.68897
55799602	chr1:55799602:C:T	8.97783e-23	-7.39038e-10	-1.12794
55800186	chr1:55800186:G:A	2.72196e-23	-7.39038e-10	-2.32135
55800609	chr1:55800609:C:T	2.71832e-23	-7.39038e-10	-2.32269
55800824	chr1:55800824:A:G	8.84548e-23	-2.17787	1.03508
55800891	chr1:55800891:A:T	3.09093e-23	-2.19423	-4.84864e-09
55801196	chr1:55801196:T:C	3.06822e-23	-2.2016	-4.84864e-09
55801297	chr1:55801297:A:G	3.09818e-23	-2.19189	-4.84864e-09
55801360	chr1:55801360:A:G	9.75902e-24	-2.07541	-1.27168
55801368	chr1:55801368:G:A	2.72196e-23	-7.39038e-10	-2.32135
55802288	chr1:55802288:C:T	2.70332e-23	-7.39038e-10	-2.32822
55802364	chr1:55802364:T:C	3.15959e-24	-2.1731	-2.30174
55802547	chr1:55802547:G:C	2.70499e-23	-7.39038e-10	-2.3276
55802735	chr1:55802735:C:T	3.07642e-23	-2.19893	-4.84864e-09
55803770	chr1:55803770:C:T	6.11465e-23	-2.19733	0.68532
55804284	chr1:55804284:T:A	9.77909e-24	-2.10512	-1.23992
55804483	chr1:55804483:G:A	2.77901e-23	-7.39038e-10	-2.3006
55804507	chr1:55804507:G:A	4.62553e-23	-1.79111	-4.84864e-09
55804544	chr1:55804544:C:T	5.31025e-23	-1.65306	-4.84864e-09
55804627	chr1:55804627:G:A	2.70101e-23	-7.39038e-10	-2.32908
55804735	chr1:55804735:T:C	1.8609e-23	-1.8168	-0.884846
55804738	chr1:55804738:T:C	4.4514e-23	-7.39038e-10	-1.82948
55804757	chr1:55804757:G:A	2.71484e-23	-7.39038e-10	-2.32397
55805081	chr1:55805081:C:G	6.50012e-23	-2.19884	0.747954
55805526	chr1:55805526:A:C	3.05536e-23	-2.2058	-4.84864e-09
55805759	chr1:55805759:A:C	2.96844e-23	-7.39038e-10	-2.23466
55805859	chr1:55805859:A:G	7.66734e-24	-1.82084	-1.76747
55806370	chr1:55806370:C:T	5.83959e-23	-1.55804	-4.84864e-09
55807114	chr1:55807114:C:G	8.30896e-24	-2.08093	-1.42702
55807331	chr1:55807331:C:T	1.11113e-23	-2.1074	-1.10993
55807333	chr1:55807333:T:C	3.58231e-23	-7.39038e-10	-2.04669
55807387	chr1:55807387:C:T	3.03044e-23	-2.21399	-4.84864e-09
55807521	chr1:55807521:C:T	3.25659e-23	-2.14202	-4.84864e-09
55807678	chr1:55807678:C:T	4.67611e-24	-2.16153	-1.92129
55807688	chr1:55807688:G:A	3.51434e-23	-7.39038e-10	-2.06585
55807785	chr1:55807785:T:C	1.49709e-23	-1.35961	-1.55957
55807838	chr1:55807838:G:A	2.70714e-23	-7.39038e-10	-2.32681
55808040	chr1:55808040:A:G	7.67753e-24	-1.80168	-1.78531
55808248	chr1:55808248:G:A	5.48387e-23	-2.14982	0.528926
55808810	chr1:55808810:G:A	6.84935e-23	-7.39038e-10	-1.39855
55809080	chr1:55809080:A:G	4.68547e-23	-1.77823	-4.84864e-09
55809382	chr1:55809382:A:G	4.24841e-23	-2.05628	0.180121
55809774	chr1:55809774:A:G	3.64684e-24	-2.14664	-2.18478
55809807	chr1:55809807:C:A	2.96715e-23	-7.39038e-10	-2.2351
55810203	chr1:55810203:C:T	7.48235e-22	-7.39038e-10	0.992432
55810761	chr1:55810761:T:A	9.43348e-23	-7.39038e-10	-1.07844
55810809	chr1:55810809:A:G	4.55338e-23	-7.39038e-10	-1.80683
55811851	chr1:55811851:C:A	2.77549e-23	-2.19726	-0.104613
55813815	chr1:55813815:T:C	2.71336e-23	-7.39038e-10	-2.32451
55813979	chr1:55813979:T:C	6.86026e-24	-2.13522	-1.56432
55814196	chr1:55814196:C:T	2.47834e-23	-2.1983	-0.216812
55815090	chr1:55815090:T:C	2.70808e-23	-7.39038e-10	-2.32646
55815144	chr1:55815144:C:G	3.41674e-23	-7.39038e-10	-2.09401
55815332	chr1:55815332:T:C	3.05549e-23	-2.20576	-4.84864e-09
55815565	chr1:55815565:C:A	3.23793e-24	-2.12458	-2.32577
55815590	chr1:55815590:C:T	3.11719e-23	-2.18577	-4.84864e-09
55815613	chr1:55815613:C:T	3.27072e-24	-2.13503	-2.30525
55817030	chr1:55817030:T:C	2.69838e-23	-7.39038e-10	-2.33005
55817322	chr1:55817322:C:A	3.20115e-23	-7.39038e-10	-2.15919
55817579	chr1:55817579:A:G	1.38178e-23	-2.07248	-0.926844
55817659	chr1:55817659:C:T	3.03207e-24	-2.20533	-2.31071
55818342	chr1:55818342:A:G	5.69462e-24	-2.0152	-1.87057
55818479	chr1:55818479:A:C	2.72124e-23	-7.39038e-10	-2.32161
55818832	chr1:55818832:C:T	3.33822e-23	-7.39038e-10	-2.11726
55819039	chr1:55819039:A:G	5.12973e-24	-2.07785	-1.91239
55819122	chr1:55819122:A:G	3.34529e-23	-2.11515	-4.84864e-09
55819157	chr1:55819157:G:C	6.03013e-24	-1.56158	-2.26694
55819315	chr1:55819315:G:A	5.21143e-24	-2.02759	-1.94685
55819654	chr1:55819654:A:G	6.028e-24	-2.01467	-1.8142
55819831	chr1:55819831:G:A	4.0329e-23	-1.92822	-4.84864e-09
55820274	chr1:55820274:A:C	3.06517e-23	-7.39038e-10	-2.2026
55820570	chr1:55820570:A:G	2.71104e-23	-7.39038e-10	-2.32537
55821240	chr1:55821240:G:A	3.2883e-23	-7.39038e-10	-2.13233
55821416	chr1:55821416:T:C	3.00655e-24	-2.20869	-2.3158
55821426	chr1:55821426:T:C	3.19841e-23	-7.39038e-10	-2.16005
55821833	chr1:55821833:A:G	5.93221e-24	-2.03329	-1.8116
55822051	chr1:55822051:G:T	2.96858e-24	-2.20734	-2.32986
55822065	chr1:55822065:G:A	2.91879e-21	-7.39038e-10	2.35364
55822443	chr1:55822443:G:A	5.83704e-24	-2.18872	-1.67234
55822510	chr1:55822510:A:C	3.50039e-23	-2.15187	0.08204
55823071	chr1:55823071:C:T	9.49782e-24	-2.10048	-1.27374
55823158	chr1:55823158:C:CT	5.83563e-23	-1.55872	-4.84864e-09
55823489	chr1:55823489:C:T	3.47019e-23	-7.39038e-10	-2.07849
55823502	chr1:55823502:G:T	3.46244e-23	-7.39038e-10	-2.08073
55823850	chr1:55823850:G:A	2.53327e-22	-2.08214	1.99153
55824048	chr1:55824048:AGCT:A	5.5142e-24	-2.18987	-1.72809
55824259	chr1:55824259:T:A	7.34519e-24	-1.97682	-1.65442
55824676	chr1:55824676:G:A	5.23862e-24	-2.01513	-1.9541
55824998	chr1:55824998:A:G	3.21518e-23	-2.15482	-4.84864e-09
55825074	chr1:55825074:C:T	3.00611e-24	-2.19538	-2.32926
55825324	chr1:55825324:A:G	7.22075e-24	-1.47529	-2.17303
55825492	chr1:55825492:T:G	6.43115e-24	-2.03257	-1.73156
55826129	chr1:55826129:G:A	2.70717e-23	-7.39038e-10	-2.3268
55826205	chr1:55826205:G:A	5.89708e-24	-2.0066	-1.84422
55826234	chr1:55826234:A:G	6.11648e-24	-1.99229	-1.82201
55826400	chr1:55826400:C:A	6.68273e-24	-1.57405	-2.15171
55826579	chr1:55826579:A:C	6.69249e-24	-2.20188	-1.52242
55826667	chr1:55826667:G:A	3.37364e-24	-2.21059	-2.1987
55826729	chr1:55826729:T:A	3.63163e-24	-2.00824	-2.32736
55826921	chr1:55826921:C:T	3.03042e-23	-2.214	-4.84864e-09
55827463	chr1:55827463:G:A	2.74255e-23	-7.39038e-10	-2.31381
55827702	chr1:55827702:T:C	8.38651e-24	-1.37679	-2.12187
55828302	chr1:55828302:C:T	3.98373e-24	-2.08859	-2.15448
55828381	chr1:55828381:T:C	8.34099e-23	-7.39038e-10	-1.20152
55828964	chr1:55828964:T:A	3.89068e-23	-7.39038e-10	-1.96412
55829129	chr1:55829129:G:A	3.98329e-23	-7.39038e-10	-1.94059
55829305	chr1:55829305:T:C	2.71249e-23	-7.39038e-10	-2.32484
55829348	chr1:55829348:G:A	3.52013e-24	-2.11081	-2.25597
55829430	chr1:55829430:TAC:T	3.37215e-23	-7.39038e-10	-2.10715
55829439	chr1:55829439:T:C	8.13444e-24	-1.40283	-2.12635
55829665	chr1:55829665:T:G	3.43783e-23	-7.39038e-10	-2.08786
55830063	chr1:55830063:AACTAAG:A	3.14214e-23	-2.1778	-4.84864e-09
55830154	chr1:55830154:C:T	2.88028e-23	-7.39038e-10	-2.26481
55830162	chr1:55830162:A:G	2.73444e-23	-7.39038e-10	-2.31677
55830186	chr1:55830186:G:A	2.9611e-24	-2.21004	-2.32968
55830436	chr1:55830436:A:G	3.78837e-23	-1.99076	-4.84864e-09
55830666	chr1:55830666:T:C	2.62916e-23	-1.74121	-0.614825
55830706	chr1:55830706:T:G	1.01376e-22	-7.39038e-10	-1.00645
55830710	chr1:55830710:G:A	3.11521e-23	-2.18641	-4.84864e-09
55830760	chr1:55830760:A:T	6.48072e-24	-1.90141	-1.85504
55830814	chr1:55830814:A:G	2.93426e-23	-7.39038e-10	-2.24625
55831198	chr1:55831198:A:T	2.95284e-23	-7.39038e-10	-2.23993
55831812	chr1:55831812:A:G	7.10355e-24	-1.5025	-2.16219
55832018	chr1:55832018:C:T	2.93962e-23	-7.39038e-10	-2.24442
55832021	chr1:55832021:T:C	7.12133e-23	-7.39038e-10	-1.35961
55832042	chr1:55832042:T:C	7.12133e-23	-7.39038e-10	-1.35961
55832105	chr1:55832105:A:G	2.89931e-23	-7.39038e-10	-2.25823
55832147	chr1:55832147:T:C	1.0349e-22	-7.39038e-10	-0.985809
55832154	chr1:55832154:T:C	2.89885e-23	-7.39038e-10	-2.25839
55832240	chr1:55832240:T:A	2.71524e-23	-7.39038e-10	-2.32382
55832368	chr1:55832368:G:A	3.22248e-23	-2.15255	-4.84864e-09
55832527	chr1:55832527:A:AGG	2.89418e-23	-7.39038e-10	-2.26
55832529	chr1:55832529:T:G	2.89418e-23	-7.39038e-10	-2.26
55832751	chr1:55832751:G:T	5.40817e-24	-1.86981	-2.06757
55833042	chr1:55833042:C:T	1.45985e-22	-0.641784	-4.84864e-09
55833223	chr1:55833223:G:C	4.03885e-23	-1.92674	-4.84864e-09
55833672	chr1:55833672:G:T	2.77253e-23	-7.39038e-10	-2.30294
55833748	chr1:55833748:A:T	5.09225e-23	-7.39038e-10	-1.69498
55833886	chr1:55833886:A:G	2.77407e-23	-7.39038e-10	-2.30239
55834107	chr1:55834107:C:T	2.67398e-23	-2.14628	-0.192857
55834460	chr1:55834460:G:A	2.87984e-23	-7.39038e-10	-2.26496
55835227	chr1:55835227:G:A	1.18582e-23	-2.15686	-0.995408
55835739	chr1:55835739:T:C	2.89879e-23	-7.39038e-10	-2.25841
55836009	chr1:55836009:G:A	2.70107e-23	-7.39038e-10	-2.32905
55836453	chr1:55836453:A:G	3.43758e-24	-2.06764	-2.32288
55836700	chr1:55836700:A:AT	2.96804e-24	-2.2077	-2.32968
55836706	chr1:55836706:C:T	2.99123e-24	-2.19992	-2.32968
55836905	chr1:55836905:A:G	4.13635e-23	-1.90289	-4.84864e-09
55837471	chr1:55837471:G:A	3.91889e-24	-1.93949	-2.31999
55837491	chr1:55837491:A:AT	3.73058e-23	-7.39038e-10	-2.00614
55837952	chr1:55837952:C:T	3.16136e-23	-7.39038e-10	-2.1717
55838185	chr1:55838185:C:T	8.62208e-23	-7.39038e-10	-1.16837
55838474	chr1:55838474:G:T	8.30997e-24	-2.20917	-1.29866
55838521	chr1:55838521:T:A	1.32076e-22	-7.39038e-10	-0.741912
55838830	chr1:55838830:T:C	3.03469e-24	-2.19095	-2.32422
55839577	chr1:55839577:G:C	3.20941e-23	-7.39038e-10	-2.15661
55839646	chr1:55839646:G:C	2.28557e-23	-2.14727	-0.348816
55839727	chr1:55839727:A:G	3.38626e-23	-2.10297	-4.84864e-09
55839782	chr1:55839782:T:C	2.97609e-23	-7.39038e-10	-2.23209
55840300	chr1:55840300:G:A	6.05512e-23	-1.5218	-4.84864e-09
55840318	chr1:55840318:C:T	2.8956e-23	-7.39038e-10	-2.25951
55840354	chr1:55840354:C:T	2.80977e-23	-7.39038e-10	-2.2896
55840812	chr1:55840812:A:G	2.79377e-23	-7.39038e-10	-2.29531
55841314	chr1:55841314:C:T	2.9787e-24	-2.20692	-2.32688
55841339	chr1:55841339:T:C	6.95667e-23	-7.39038e-10	-1.383
55841709	chr1:55841709:C:T	7.25703e-23	-7.39038e-10	-1.34073
55842050	chr1:55842050:C:G	1.11038e-22	-0.915413	-4.84864e-09
55842165	chr1:55842165:C:T	3.37377e-23	-7.39038e-10	-2.10667
55842197	chr1:55842197:C:T	3.72842e-23	-7.39038e-10	-2.00672
55842252	chr1:55842252:G:A	3.53684e-23	-2.05947	-4.84864e-09
55842445	chr1:55842445:G:T	2.95289e-24	-2.21255	-2.32995
55843286	chr1:55843286:C:T	4.8253e-23	-1.74883	-4.84864e-09
55844297	chr1:55844297:G:A	2.99913e-23	-7.39038e-10	-2.22438
55844754	chr1:55844754:C:T	3.64614e-24	-2.00175	-2.32986
55845192	chr1:55845192:C:T	5.82553e-20	-7.39038e-10	5.3473
55845265	chr1:55845265:C:T	1.96582e-22	-7.39038e-10	-0.344205
55845321	chr1:55845321:C:T	3.3752e-23	-7.39038e-10	-2.10625
55845504	chr1:55845504:G:A	2.86681e-23	-7.39038e-10	-2.2695
55845512	chr1:55845512:T:C	3.37316e-23	-7.39038e-10	-2.10685
55845656	chr1:55845656:A:G	9.3776e-23	-7.39038e-10	-1.08438
55845975	chr1:55845975:G:A	2.87059e-23	-7.39038e-10	-2.26818
55846004	chr1:55846004:T:C	5.97777e-23	-7.39038e-10	-1.53465
55846096	chr1:55846096:A:C	6.42034e-23	-1.46323	-4.84864e-09
55846136	chr1:55846136:C:T	3.1411e-23	-2.17813	-4.84864e-09
55846251	chr1:55846251:T:C	5.42137e-24	-2.16874	-1.7662
55846534	chr1:55846534:T:C	9.64943e-23	-7.39038e-10	-1.0558
55846723	chr1:55846723:A:G	5.36054e-24	-2.1763	-1.76992
55846970	chr1:55846970:T:C	2.70047e-23	-7.39038e-10	-2.32928
55847022	chr1:55847022:A:G	2.99687e-24	-2.19769	-2.33003
55847120	chr1:55847120:G:A	2.70025e-23	-7.39038e-10	-2.32936
55847178	chr1:55847178:T:C	2.70562e-23	-7.39038e-10	-2.32737
55847319	chr1:55847319:A:T	3.19347e-24	-2.16662	-2.29756
55847379	chr1:55847379:C:T	3.31189e-23	-7.39038e-10	-2.12518
55847500	chr1:55847500:A:T	4.93741e-24	-1.96552	-2.06293
55849085	chr1:55849085:C:T	2.7274e-23	-7.39038e-10	-2.31935
55849984	chr1:55849984:A:G	3.25424e-24	-2.14422	-2.30111
55850027	chr1:55850027:C:A	2.77884e-23	-7.39038e-10	-2.30067
55850236	chr1:55850236:A:G	2.94976e-24	-2.21388	-2.32968
55850285	chr1:55850285:A:G	2.5216e-23	-2.18103	-0.216779
55850288	chr1:55850288:G:C	4.07821e-24	-2.20109	-2.01853
55850505	chr1:55850505:C:G	3.12722e-23	-7.39038e-10	-2.18256
55851262	chr1:55851262:A:G	2.69827e-23	-7.39038e-10	-2.33009
55851418	chr1:55851418:A:T	2.8779e-23	-7.39038e-10	-2.26564
55852048	chr1:55852048:T:A	3.03085e-23	-2.21386	-4.84864e-09
55852161	chr1:55852161:G:A	2.62056e-23	-2.1964	-0.162915
55852201	chr1:55852201:C:T	3.98419e-24	-2.20093	-2.04202
55852297	chr1:55852297:T:C	3.37316e-23	-7.39038e-10	-2.10685
55852345	chr1:55852345:T:C	3.12037e-23	-2.18475	-4.84864e-09
55852385	chr1:55852385:G:T	3.06356e-23	-7.39038e-10	-2.20312
55852441	chr1:55852441:G:A	2.69831e-23	-7.39038e-10	-2.33008
55853584	chr1:55853584:G:C	4.65706e-24	-2.06144	-2.02546
55854546	chr1:55854546:C:T	3.05798e-23	-7.39038e-10	-2.20495
55854618	chr1:55854618:G:A	3.24914e-24	-2.1969	-2.24999
55855086	chr1:55855086:T:C	3.06471e-23	-7.39038e-10	-2.20275
55855200	chr1:55855200:A:C	2.76497e-23	-2.19293	-0.112744
55855379	chr1:55855379:A:G	3.06602e-23	-7.39038e-10	-2.20232
55855401	chr1:55855401:A:G	3.30992e-24	-2.20074	-2.22762
55855596	chr1:55855596:C:T	3.06356e-23	-7.39038e-10	-2.20312
55856116	chr1:55856116:A:G	7.01492e-24	-1.88039	-1.79686
55856315	chr1:55856315:C:T	3.06356e-23	-7.39038e-10	-2.20312
55856381	chr1:55856381:G:A	7.31836e-24	-1.85148	-1.78342
55856385	chr1:55856385:G:T	2.75237e-23	-7.39038e-10	-2.31024
55856423	chr1:55856423:A:G	3.06356e-23	-7.39038e-10	-2.20312
55856524	chr1:55856524:G:A	4.01616e-24	-2.20903	-2.02593
55856641	chr1:55856641:C:A	3.50859e-24	-2.21385	-2.15622
55856648	chr1:55856648:G:A	3.99852e-24	-2.20618	-2.03318
55856865	chr1:55856865:G:A	3.0426e-23	-7.39038e-10	-2.20999
55856972	chr1:55856972:A:C	2.9467e-23	-2.19119	-0.0508245
55857026	chr1:55857026:C:A	3.31865e-24	-2.20111	-2.22462
55857288	chr1:55857288:G:T	3.48648e-23	-7.39038e-10	-2.07381
55857468	chr1:55857468:G:C	2.94963e-24	-2.21392	-2.32968
55857846	chr1:55857846:C:A	2.75237e-23	-7.39038e-10	-2.31024
55857903	chr1:55857903:C:G	3.52022e-24	-2.20523	-2.16154
55858121	chr1:55858121:G:A	3.03382e-24	-2.19413	-2.32133
55858207	chr1:55858207:A:G	2.92212e-23	-2.18081	-0.0695875
55858797	chr1:55858797:G:A	6.16426e-23	-1.50393	-4.84864e-09
55858978	chr1:55858978:A:C	6.95234e-22	-7.39038e-10	0.918962
55859103	chr1:55859103:A:T	3.03795e-23	-2.21152	-4.84864e-09
55859503	chr1:55859503:C:T	6.97194e-24	-1.90112	-1.78227
55859557	chr1:55859557:G:A	4.98113e-23	-2.11732	0.400275
55860284	chr1:55860284:A:C	3.9665e-24	-2.2138	-2.0336
55860492	chr1:55860492:C:G	3.75456e-23	-2.1716	0.171876
55860533	chr1:55860533:T:C	3.10543e-23	-7.39038e-10	-2.18955
55860620	chr1:55860620:G:A	1.11199e-22	-2.14113	1.22716
55860803	chr1:55860803:A:G	1.63779e-23	-2.18984	-0.63951
55861362	chr1:55861362:T:C	6.34123e-23	-2.15194	0.676315
55861480	chr1:55861480:G:A	5.02852e-23	-2.13366	0.426084
55861568	chr1:55861568:G:T	6.71999e-24	-1.90669	-1.81351
55861724	chr1:55861724:T:G	2.99381e-24	-2.21319	-2.31555
55862565	chr1:55862565:G:T	6.03472e-24	-2.03927	-1.78848
55862795	chr1:55862795:C:T	2.75766e-23	-7.39038e-10	-2.30832
55862923	chr1:55862923:G:T	3.98264e-24	-2.21371	-2.02963
55863129	chr1:55863129:G:T	1.6556e-23	-2.18687	-0.631661
55863149	chr1:55863149:C:T	3.95128e-23	-2.16713	0.218472
55863271	chr1:55863271:T:C	2.95804e-23	-7.39038e-10	-2.23818
55863334	chr1:55863334:G:A	8.76411e-23	-7.39038e-10	-1.15204
55863364	chr1:55863364:G:A	2.79748e-23	-7.39038e-10	-2.29398
55863692	chr1:55863692:G:A	1.13031e-22	-2.13882	1.2412
55864213	chr1:55864213:A:T	2.87597e-23	-7.39038e-10	-2.26631
55864681	chr1:55864681:G:T	3.41445e-23	-7.39038e-10	-2.09468
55864816	chr1:55864816:A:G	2.70375e-23	-7.39038e-10	-2.32806
55865199	chr1:55865199:T:C	1.43571e-23	-2.19851	-0.762528
55865275	chr1:55865275:T:G	1.01489e-22	-2.14675	1.14141
55865962	chr1:55865962:A:G	8.20125e-24	-2.21021	-1.31079
55865993	chr1:55865993:G:A	2.99799e-24	-2.21179	-2.31555
55866401	chr1:55866401:A:G	3.09943e-23	-2.19148	-4.84864e-09
55866411	chr1:55866411:T:TC	7.19655e-24	-1.90052	-1.75117
55867119	chr1:55867119:G:T	3.2069e-23	-2.1574	-4.84864e-09
55867514	chr1:55867514:A:T	3.83988e-24	-2.21251	-2.06734
55867517	chr1:55867517:C:T	8.34397e-24	-2.19474	-1.30901
55867748	chr1:55867748:G:A	3.86049e-23	-1.97191	-4.84864e-09
55867975	chr1:55867975:T:C	6.68351e-24	-1.92902	-1.79663
55868742	chr1:55868742:TAGAC:T	6.75172e-24	-1.91056	-1.80492
55868853	chr1:55868853:A:T	6.52632e-23	-1.44686	-4.84864e-09
55869135	chr1:55869135:T:A	8.46087e-24	-2.18145	-1.30838
55869547	chr1:55869547:A:G	2.75614e-23	-7.39038e-10	-2.30887
55869571	chr1:55869571:A:G	3.23054e-24	-2.19754	-2.2551
55869759	chr1:55869759:C:G	7.07653e-24	-1.8891	-1.77941
55869812	chr1:55869812:T:C	4.07135e-24	-2.21389	-2.00743
55869863	chr1:55869863:T:A	3.71776e-23	-2.00958	-4.84864e-09
55870936	chr1:55870936:G:A	6.88844e-24	-1.93397	-1.76147
55871267	chr1:55871267:C:A	2.83495e-23	-7.39038e-10	-2.28068
55871419	chr1:55871419:G:A	2.90841e-23	-7.39038e-10	-2.25509
55871915	chr1:55871915:A:G	5.39167e-24	-2.1903	-1.75013
55871996	chr1:55871996:G:A	4.41387e-24	-2.15439	-1.98615
55872056	chr1:55872056:AAG:A	2.69987e-23	-7.39038e-10	-2.3295
55872475	chr1:55872475:T:A	2.96424e-20	-7.39038e-10	4.67167
55873027	chr1:55873027:A:C	9.44052e-24	-2.2048	-1.17547
55873285	chr1:55873285:G:C	2.94598e-20	-7.39038e-10	4.6655
55873625	chr1:55873625:C:T	5.96378e-24	-2.20577	-1.63381
55873854	chr1:55873854:A:G	2.60979e-23	-1.97762	-0.385807
55874155	chr1:55874155:G:A	8.40949e-24	-2.1976	-1.29832
55874242	chr1:55874242:T:C	2.70179e-23	-7.39038e-10	-2.32879
55874249	chr1:55874249:A:G	2.77649e-23	-1.95238	-0.349137
55874313	chr1:55874313:A:T	5.76279e-23	-1.78143	0.210152
55874483	chr1:55874483:T:C	4.98122e-24	-2.21306	-1.80655
55874713	chr1:55874713:G:A	2.70048e-23	-7.39038e-10	-2.32927
55874822	chr1:55874822:C:A	5.87356e-24	-2.20849	-1.64634
55874854	chr1:55874854:G:A	3.37265e-23	-7.39038e-10	-2.107
55876207	chr1:55876207:C:A	7.44297e-23	-1.66549	0.350055
55876335	chr1:55876335:C:T	8.5257e-24	-2.19808	-1.28412
55876379	chr1:55876379:G:T	4.76173e-24	-2.21163	-1.85304
55876495	chr1:55876495:G:C	8.6973e-24	-2.20206	-1.26022
55876724	chr1:55876724:A:C	9.10471e-23	-2.1956	1.08169
55876760	chr1:55876760:C:T	6.58059e-24	-2.21301	-1.52815
55876936	chr1:55876936:C:CAG	5.38728e-24	-2.08053	-1.86071
55876945	chr1:55876945:G:A	3.4094e-24	-2.07732	-2.32143
55876952	chr1:55876952:T:G	5.40873e-24	-2.07773	-1.85954
55876971	chr1:55876971:A:G	2.7027e-23	-7.39038e-10	-2.32845
55876991	chr1:55876991:A:G	2.92665e-23	-7.39038e-10	-2.24884
55877157	chr1:55877157:CT:C	3.34101e-24	-2.10326	-2.31576
55877205	chr1:55877205:T:C	3.70187e-24	-2.00207	-2.31438
55877617	chr1:55877617:A:C	1.37625e-23	-1.19295	-1.81039
55877914	chr1:55877914:A:G	2.9748e-23	-7.39038e-10	-2.23253
55877984	chr1:55877984:T:C	4.50797e-23	-7.39038e-10	-1.81685
55878002	chr1:55878002:T:C	3.94663e-24	-2.21331	-2.03911
55878188	chr1:55878188:T:C	3.2895e-23	-2.13196	-4.84864e-09
55878329	chr1:55878329:A:T	5.25761e-23	-7.39038e-10	-1.66302
55878407	chr1:55878407:G:A	3.33052e-23	-2.11957	-4.84864e-09
55878501	chr1:55878501:G:A	9.23225e-22	-7.39038e-10	1.20259
55878855	chr1:55878855:G:A	5.04277e-23	-1.71055	0.00580555
55879046	chr1:55879046:C:T	8.72257e-24	-2.04529	-1.41408
55879803	chr1:55879803:T:C	4.53389e-23	-1.81112	-4.84864e-09
55880344	chr1:55880344:G:A	4.25439e-23	-7.39038e-10	-1.87475
55880466	chr1:55880466:T:C	4.10691e-23	-7.39038e-10	-1.91003
55880535	chr1:55880535:AG:A	3.95139e-23	-7.39038e-10	-1.94863
55881051	chr1:55881051:T:TG	1.74458e-23	-1.91123	-0.85496
55881120	chr1:55881120:A:G	2.93401e-23	-7.39038e-10	-2.24633
55881800	chr1:55881800:T:C	7.85021e-24	-2.214	-1.35075
55881816	chr1:55881816:CT:C	3.05525e-23	-2.20584	-4.84864e-09
55881943	chr1:55881943:A:G	2.55824e-23	-2.15676	-0.22662
55882023	chr1:55882023:C:T	4.89265e-23	-2.14974	0.41477
55882110	chr1:55882110:C:G	1.46326e-22	-7.39038e-10	-0.639446
55882149	chr1:55882149:C:T	2.90767e-23	-7.39038e-10	-2.25535
55882176	chr1:55882176:C:T	4.41858e-23	-7.39038e-10	-1.83688
55882240	chr1:55882240:C:T	5.33243e-23	-7.39038e-10	-1.64889
55882427	chr1:55882427:T:G	3.57616e-23	-7.39038e-10	-2.04841
55882653	chr1:55882653:G:A	9.88023e-23	-7.39038e-10	-1.03216
55882816	chr1:55882816:G:T	6.46944e-23	-7.39038e-10	-1.45561
55882893	chr1:55882893:T:A	4.0027e-23	-7.39038e-10	-1.93573
55883231	chr1:55883231:G:A	9.50338e-24	-1.90499	-1.46865
55883735	chr1:55883735:C:G	7.44185e-24	-2.20218	-1.41599
55883828	chr1:55883828:T:C	2.7717e-23	-7.39038e-10	-2.30324
55884070	chr1:55884070:TA:T	2.85041e-23	-7.39038e-10	-2.27524
55884091	chr1:55884091:G:A	1.17292e-23	-1.81081	-1.35239
55884242	chr1:55884242:C:G	1.04008e-23	-2.19473	-1.08867
55884477	chr1:55884477:C:T	2.80971e-23	-7.39038e-10	-2.28962
55884729	chr1:55884729:A:T	2.70702e-23	-7.39038e-10	-2.32685
55885342	chr1:55885342:A:G	3.8774e-23	-1.96754	-4.84864e-09
55885410	chr1:55885410:T:A	2.80376e-23	-7.39038e-10	-2.29174
55886673	chr1:55886673:G:A	2.77427e-23	-7.39038e-10	-2.30231
55886700	chr1:55886700:T:G	2.82023e-22	-7.39038e-10	0.0167044
55886843	chr1:55886843:A:G	1.69413e-22	-7.39038e-10	-0.492947
55887078	chr1:55887078:C:T	2.70953e-23	-7.39038e-10	-2.32593
55887423	chr1:55887423:G:T	7.8671e-23	-2.17841	0.918394
55887525	chr1:55887525:C:G	2.8683e-23	-7.39038e-10	-2.26898
55887715	chr1:55887715:G:A	9.30551e-23	-1.09209	-4.84864e-09
55887773	chr1:55887773:T:C	4.28636e-23	-7.39038e-10	-1.86726
55887905	chr1:55887905:T:C	3.35546e-24	-2.12076	-2.29393
55888837	chr1:55888837:G:A	2.72674e-23	-7.39038e-10	-2.3196
55889572	chr1:55889572:G:A	2.86565e-23	-7.39038e-10	-2.26991
55889680	chr1:55889680:A:T	7.98563e-23	-1.995	0.749941
55889703	chr1:55889703:G:A	4.00522e-23	-7.39038e-10	-1.9351
55890045	chr1:55890045:AC:A	3.88606e-23	-1.96531	-4.84864e-09
55890183	chr1:55890183:C:T	3.51173e-23	-7.39038e-10	-2.06659
55890184	chr1:55890184:G:A	2.71788e-23	-7.39038e-10	-2.32285
55890254	chr1:55890254:A:G	2.84554e-23	-7.39038e-10	-2.27695
55890327	chr1:55890327:T:C	2.69954e-23	-7.39038e-10	-2.32962
55890510	chr1:55890510:G:T	2.69851e-23	-7.39038e-10	-2.33
55890815	chr1:55890815:T:C	3.12477e-23	-2.18334	-4.84864e-09
55890966	chr1:55890966:C:T	2.69859e-23	-7.39038e-10	-2.32997
55891347	chr1:55891347:G:T	4.28308e-23	-7.39038e-10	-1.86803
55891573	chr1:55891573:TC:T	2.70076e-23	-7.39038e-10	-2.32917
55891576	chr1:55891576:A:G	2.69881e-23	-7.39038e-10	-2.32989
55891632	chr1:55891632:A:G	3.4014e-22	-7.39038e-10	0.204072
55891850	chr1:55891850:T:TTTCTCTC	2.69987e-23	-7.39038e-10	-2.3295
55892131	chr1:55892131:TA:T	3.59917e-22	-7.39038e-10	0.260587
55892278	chr1:55892278:C:T	2.70372e-23	-7.39038e-10	-2.32807
55892324	chr1:55892324:A:G	3.12386e-23	-2.18363	-4.84864e-09
55892377	chr1:55892377:G:A	3.67522e-22	-7.39038e-10	0.281496
55892402	chr1:55892402:G:C	4.00676e-23	-1.93472	-4.84864e-09
55892431	chr1:55892431:C:T	2.70046e-23	-7.39038e-10	-2.32928
55892714	chr1:55892714:A:G	1.72068e-22	-7.39038e-10	-0.477396
55892724	chr1:55892724:C:T	3.58979e-24	-2.21259	-2.13461
55892755	chr1:55892755:G:A	1.21685e-22	-7.39038e-10	-0.823848
55893008	chr1:55893008:T:C	2.80993e-23	-7.39038e-10	-2.28954
55893267	chr1:55893267:G:A	2.81094e-23	-7.39038e-10	-2.28918
55893573	chr1:55893573:G:A	7.09847e-24	-2.20899	-1.45642
55893834	chr1:55893834:A:G	2.83774e-23	-7.39038e-10	-2.27969
55893924	chr1:55893924:A:G	4.27651e-24	-2.214	-1.95815
55893996	chr1:55893996:T:C	3.18288e-24	-2.2136	-2.2539
55894053	chr1:55894053:T:C	9.78244e-24	-2.02359	-1.3211
55894081	chr1:55894081:C:T	3.88491e-23	-1.9656	-4.84864e-09
55894140	chr1:55894140:T:A	9.78959e-24	-2.02286	-1.3211
55894279	chr1:55894279:C:T	3.01447e-23	-7.39038e-10	-2.21928
55894373	chr1:55894373:A:ATG	2.84554e-23	-7.39038e-10	-2.27695
55894448	chr1:55894448:C:T	2.69837e-23	-7.39038e-10	-2.33005
55894709	chr1:55894709:A:T	3.36728e-24	-2.10961	-2.30158
55895020	chr1:55895020:G:C	4.60544e-23	-7.39038e-10	-1.79546
55895483	chr1:55895483:G:GATTC	4.28814e-23	-7.39038e-10	-1.86685
55895484	chr1:55895484:G:A	2.84005e-23	-7.39038e-10	-2.27888
55895550	chr1:55895550:A:G	5.27119e-24	-2.21217	-1.75086
55895650	chr1:55895650:A:G	2.84292e-23	-7.39038e-10	-2.27787
55895828	chr1:55895828:C:T	3.04018e-23	-2.21078	-4.84864e-09
55895928	chr1:55895928:A:G	2.70464e-23	-7.39038e-10	-2.32773
55896329	chr1:55896329:C:T	3.27682e-23	-1.98426	-0.151568
55896338	chr1:55896338:A:C	2.69905e-23	-7.39038e-10	-2.3298
55896505	chr1:55896505:G:A	1.74295e-22	-7.39038e-10	-0.464535
55897005	chr1:55897005:A:G	4.28814e-23	-7.39038e-10	-1.86685
55897121	chr1:55897121:T:G	2.70454e-23	-7.39038e-10	-2.32777
55897221	chr1:55897221:C:T	2.69834e-23	-7.39038e-10	-2.33007
55897254	chr1:55897254:T:A	2.6999e-23	-7.39038e-10	-2.32948
55897332	chr1:55897332:A:G	2.7012e-23	-7.39038e-10	-2.32901
55897347	chr1:55897347:G:A	3.21458e-23	-2.15501	-4.84864e-09
55898023	chr1:55898023:A:G	3.0537e-23	-2.20635	-4.84864e-09
55898205	chr1:55898205:C:A	7.33066e-24	-2.20619	-1.42703
55898270	chr1:55898270:T:G	4.07738e-24	-2.21389	-2.00594
55898741	chr1:55898741:A:G	1.02944e-23	-1.90416	-1.38953
55898855	chr1:55898855:T:C	1.13608e-23	-1.83037	-1.36475
55898875	chr1:55898875:A:G	2.7832e-23	-7.39038e-10	-2.2991
55898975	chr1:55898975:C:T	3.46256e-24	-2.08957	-2.29371
55899249	chr1:55899249:A:T	2.78567e-23	-7.39038e-10	-2.29821
55899789	chr1:55899789:T:A	1.44184e-23	-2.1876	-0.76918
55899790	chr1:55899790:T:G	3.49877e-24	-2.07901	-2.29387
55900223	chr1:55900223:T:A	2.70203e-23	-7.39038e-10	-2.3287
55900409	chr1:55900409:A:G	3.4873e-24	-2.08204	-2.29411
55900435	chr1:55900435:G:A	9.98085e-23	-7.39038e-10	-1.02203
55900500	chr1:55900500:A:G	1.03027e-23	-2.00025	-1.29263
55900536	chr1:55900536:T:C	3.09922e-23	-2.09811	-0.0934445
55900698	chr1:55900698:A:G	3.34278e-23	-7.39038e-10	-2.1159
55901280	chr1:55901280:G:A	1.69556e-20	-7.39038e-10	4.11307
55901629	chr1:55901629:T:C	5.22447e-23	-7.39038e-10	-1.66935
55901711	chr1:55901711:C:T	1.01416e-23	-1.94391	-1.36473
55901712	chr1:55901712:G:A	1.07149e-21	-7.39038e-10	1.35152
55902098	chr1:55902098:G:A	7.42203e-24	-2.20828	-1.41255
55902102	chr1:55902102:G:A	3.65297e-23	-7.39038e-10	-2.02716
55902133	chr1:55902133:T:A	3.24303e-23	-2.14619	-4.84864e-09
55902369	chr1:55902369:G:A	2.70438e-23	-7.39038e-10	-2.32783
55902606	chr1:55902606:A:G	2.70434e-23	-7.39038e-10	-2.32784
55903024	chr1:55903024:A:C	2.93426e-23	-7.39038e-10	-2.24625
55903522	chr1:55903522:T:C	3.84406e-23	-1.97617	-4.84864e-09
55903782	chr1:55903782:A:C	2.71388e-23	-7.39038e-10	-2.32432
55904004	chr1:55904004:A:G	5.25713e-23	-7.39038e-10	-1.66312
55904129	chr1:55904129:G:A	2.71585e-23	-7.39038e-10	-2.32359
55904233	chr1:55904233:T:A	8.05256e-24	-1.96545	-1.57384
55904248	chr1:55904248:T:C	2.71252e-23	-7.39038e-10	-2.32482
55904801	chr1:55904801:G:A	1.06779e-23	-1.8923	-1.3648
55904883	chr1:55904883:T:C	1.05781e-23	-1.8802	-1.3863
55905053	chr1:55905053:T:C	4.34711e-23	-7.39038e-10	-1.85319
55905674	chr1:55905674:T:C	3.72458e-23	-7.39038e-10	-2.00775
55906039	chr1:55906039:T:A	3.7388e-24	-2.19234	-2.11418
55906433	chr1:55906433:T:C	3.08296e-23	-7.39038e-10	-2.19681
55906595	chr1:55906595:T:C	2.16621e-22	-7.39038e-10	-0.247135
55906603	chr1:55906603:T:C	1.1515e-22	-7.39038e-10	-0.87905
55906797	chr1:55906797:G:A	3.69094e-23	-2.01682	-4.84864e-09
55906850	chr1:55906850:C:T	3.70326e-23	-7.39038e-10	-2.01349
55906857	chr1:55906857:A:G	3.67211e-24	-2.06747	-2.25705
55907049	chr1:55907049:G:A	2.87248e-23	-7.39038e-10	-2.26752
55907150	chr1:55907150:G:A	2.87286e-23	-7.39038e-10	-2.26739
55907191	chr1:55907191:G:C	6.50069e-24	-2.2088	-1.54458
55907651	chr1:55907651:T:C	3.50354e-24	-2.11284	-2.25867
55907699	chr1:55907699:A:G	3.35492e-23	-7.39038e-10	-2.11227
55907766	chr1:55907766:G:C	3.49301e-23	-7.39038e-10	-2.07194
55907788	chr1:55907788:G:C	2.69827e-23	-7.39038e-10	-2.33009
55907899	chr1:55907899:A:C	3.90058e-23	-1.96158	-4.84864e-09
55907931	chr1:55907931:TA:T	2.74387e-23	-2.08734	-0.225993
55908139	chr1:55908139:T:A	2.70251e-23	-7.39038e-10	-2.32852
55908155	chr1:55908155:A:T	1.19252e-22	-7.39038e-10	-0.844049
55908638	chr1:55908638:G:T	1.05708e-23	-1.87316	-1.39403
55908703	chr1:55908703:C:A	1.64164e-22	-7.39038e-10	-0.524421
55909478	chr1:55909478:A:T	3.59927e-23	-2.04197	-4.84864e-09
55909607	chr1:55909607:C:T	1.01362e-23	-1.8713	-1.43787
55909661	chr1:55909661:A:G	3.41499e-23	-2.09452	-4.84864e-09
55909801	chr1:55909801:G:A	2.69975e-23	-7.39038e-10	-2.32954
55910246	chr1:55910246:C:T	2.71158e-23	-7.39038e-10	-2.32517
55910536	chr1:55910536:G:C	2.87286e-23	-7.39038e-10	-2.26739
55910750	chr1:55910750:G:A	5.46606e-23	-1.62414	-4.84864e-09
55911163	chr1:55911163:TC:T	3.30148e-23	-2.12833	-4.84864e-09
55911372	chr1:55911372:C:T	2.70605e-23	-7.39038e-10	-2.32721
55911561	chr1:55911561:C:T	4.10262e-23	-1.91108	-4.84864e-09
55912388	chr1:55912388:C:T	2.29778e-23	-2.07056	-0.420191
55912697	chr1:55912697:A:G	2.94998e-23	-7.39038e-10	-2.2409
55912927	chr1:55912927:A:G	1.86365e-23	-2.19105	-0.50911
55913380	chr1:55913380:G:A	2.94998e-23	-7.39038e-10	-2.2409
55913432	chr1:55913432:G:A	7.17287e-23	-7.39038e-10	-1.3524
55913577	chr1:55913577:C:T	9.50803e-23	-1.07056	-4.84864e-09
55913750	chr1:55913750:G:A	2.94998e-23	-7.39038e-10	-2.2409
55913814	chr1:55913814:T:C	3.54351e-23	-2.05758	-4.84864e-09
55913872	chr1:55913872:A:T	1.89179e-23	-2.18599	-0.499185
55913891	chr1:55913891:C:T	3.14468e-23	-7.39038e-10	-2.17699
55913973	chr1:55913973:T:C	3.16917e-23	-7.39038e-10	-2.16923
55914064	chr1:55914064:C:T	3.50247e-23	-7.39038e-10	-2.06923
55914172	chr1:55914172:C:A	3.40251e-23	-7.39038e-10	-2.09819
55914556	chr1:55914556:T:C	3.34852e-23	-2.214	0.0998212
55915007	chr1:55915007:A:G	3.85867e-24	-2.01816	-2.2568
55915327	chr1:55915327:C:T	2.75985e-23	-7.39038e-10	-2.30752
55915727	chr1:55915727:C:T	2.72383e-23	-7.39038e-10	-2.32066
55916017	chr1:55916017:G:T	2.73701e-23	-7.39038e-10	-2.31583
55917169	chr1:55917169:G:T	2.96929e-23	-7.39038e-10	-2.23438
55917302	chr1:55917302:T:C	2.1519e-23	-2.18511	-0.37124
55917365	chr1:55917365:TA:T	4.92516e-23	-7.39038e-10	-1.72834
55917614	chr1:55917614:C:T	3.42856e-23	-2.16132	0.0707632
55917721	chr1:55917721:A:G	3.28507e-24	-2.1465	-2.2894
55918309	chr1:55918309:T:C	2.09049e-23	-2.1895	-0.395809
55918313	chr1:55918313:T:C	2.19325e-23	-2.07927	-0.458049
55918494	chr1:55918494:G:C	1.353e-23	-2.17621	-0.844168
55919236	chr1:55919236:G:A	3.95768e-23	-1.94704	-4.84864e-09
55919510	chr1:55919510:A:AC	3.28697e-23	-2.13273	-4.84864e-09
55919825	chr1:55919825:G:A	2.02554e-23	-2.18463	-0.432228
55920068	chr1:55920068:A:G	3.7476e-23	-2.00158	-4.84864e-09
55920347	chr1:55920347:C:T	6.9822e-23	-1.37934	-4.84864e-09
55920478	chr1:55920478:T:C	4.79242e-23	-7.39038e-10	-1.75566
55920548	chr1:55920548:C:T	1.86631e-23	-2.18771	-0.511033
55920614	chr1:55920614:T:C	4.21395e-24	-1.90585	-2.28103
55920708	chr1:55920708:C:T	8.06506e-22	-7.39038e-10	1.06743
55921082	chr1:55921082:A:G	1.01e-23	-1.82062	-1.49213
55921569	chr1:55921569:C:T	2.70833e-23	-2.10549	-0.220881
55921612	chr1:55921612:G:A	9.84058e-24	-2.00793	-1.33084
55921622	chr1:55921622:T:C	2.71666e-23	-7.39038e-10	-2.3233
55921952	chr1:55921952:G:A	3.15602e-23	-2.17339	-4.84864e-09
55922507	chr1:55922507:G:A	8.29238e-22	-7.39038e-10	1.09522
55922705	chr1:55922705:T:C	2.95931e-23	-7.39038e-10	-2.23774
55922851	chr1:55922851:T:A	1.25092e-23	-2.19034	-0.908477
55923499	chr1:55923499:A:G	9.32386e-23	-1.09012	-4.84864e-09
55923521	chr1:55923521:T:C	5.18218e-24	-2.01087	-1.96919
55923663	chr1:55923663:T:C	2.95804e-23	-7.39038e-10	-2.23817
55924192	chr1:55924192:T:C	3.92024e-23	-7.39038e-10	-1.95655
55924268	chr1:55924268:T:C	2.2632e-23	-2.08965	-0.41627
55924483	chr1:55924483:G:T	9.23077e-23	-2.18186	1.0817
55924517	chr1:55924517:T:C	5.2214e-24	-1.77203	-2.20049
55924763	chr1:55924763:G:A	6.28103e-23	-7.39038e-10	-1.48517
55924914	chr1:55924914:A:G	3.29897e-23	-7.39038e-10	-2.12909
55925315	chr1:55925315:C:T	3.12207e-23	-7.39038e-10	-2.1842
55925377	chr1:55925377:T:G	3.6973e-22	-7.39038e-10	0.287488
55926337	chr1:55926337:G:A	7.25447e-23	-2.17328	0.832202
55926984	chr1:55926984:G:A	3.40425e-24	-2.15188	-2.24838
55927725	chr1:55927725:TA:T	7.94562e-23	-7.39038e-10	-1.25008
55928094	chr1:55928094:A:G	2.80242e-23	-7.39038e-10	-2.29222
55928449	chr1:55928449:G:A	4.84866e-23	-7.39038e-10	-1.744
55928450	chr1:55928450:C:A	4.99824e-23	-7.39038e-10	-1.71361
55928558	chr1:55928558:A:G	6.67343e-23	-2.18494	0.760371
55929010	chr1:55929010:G:A	1.21884e-23	-2.20359	-0.921206
55929665	chr1:55929665:A:T	2.98715e-23	-7.39038e-10	-2.22838
55930098	chr1:55930098:C:T	5.53544e-23	-1.77467	0.163145
55930411	chr1:55930411:A:G	7.64979e-23	-2.1643	0.876283
55930637	chr1:55930637:CA:C	5.58296e-23	-7.39038e-10	-1.60298
55930828	chr1:55930828:A:G	9.88095e-24	-2.19659	-1.13809
55930891	chr1:55930891:A:G	9.87006e-24	-2.19799	-1.13779
55930964	chr1:55930964:T:C	1.13921e-23	-2.16372	-1.02864
55931048	chr1:55931048:C:T	2.76279e-23	-7.39038e-10	-2.30646
55931208	chr1:55931208:C:T	3.84164e-23	-1.9768	-4.84864e-09
55932516	chr1:55932516:T:C	1.80208e-23	-1.1763	-1.55746
55932602	chr1:55932602:G:A	2.74489e-23	-7.39038e-10	-2.31296
55932905	chr1:55932905:T:A	3.89444e-23	-7.39038e-10	-1.96315
55933057	chr1:55933057:T:C	2.79888e-23	-7.39038e-10	-2.29348
55933164	chr1:55933164:C:T	2.08625e-23	-0.949706	-1.63763
55933193	chr1:55933193:G:A	1.88446e-23	-1.1763	-1.51276
55933504	chr1:55933504:A:C	5.08949e-22	-7.39038e-10	0.607062
55933624	chr1:55933624:G:A	1.89636e-23	-1.16311	-1.51966
55933881	chr1:55933881:G:C	1.03605e-22	-2.20157	1.21687
55933938	chr1:55933938:A:G	5.29938e-23	-7.39038e-10	-1.65511
55934089	chr1:55934089:T:C	1.87151e-23	-1.1763	-1.51966
55934240	chr1:55934240:T:C	2.86702e-23	-7.39038e-10	-2.26943
55934424	chr1:55934424:G:T	1.811e-23	-1.1763	-1.55252
55935087	chr1:55935087:C:T	2.78736e-23	-7.39038e-10	-2.29761
55935093	chr1:55935093:G:A	1.72482e-23	-1.25792	-1.51966
55935448	chr1:55935448:T:C	3.46978e-24	-2.14288	-2.23831
55935997	chr1:55935997:G:A	2.06498e-23	-1.22768	-1.3699
55936623	chr1:55936623:T:C	1.79982e-23	-1.2083	-1.52671
55937094	chr1:55937094:C:A	1.65608e-22	-7.39038e-10	-0.515665
55937283	chr1:55937283:A:G	9.10334e-23	-2.20235	1.08829
55937364	chr1:55937364:A:T	2.88228e-23	-7.39038e-10	-2.26412
55937406	chr1:55937406:C:T	2.10043e-22	-7.39038e-10	-0.277973
55937458	chr1:55937458:A:T	4.38993e-23	-2.15374	0.310353
55938017	chr1:55938017:A:G	1.0346e-23	-1.96792	-1.32077
55938032	chr1:55938032:G:GCC	3.30014e-23	-2.12874	-4.84864e-09
55938159	chr1:55938159:A:G	2.70097e-23	-7.39038e-10	-2.32909
55938798	chr1:55938798:G:A	5.09473e-24	-2.18916	-1.80792
55939052	chr1:55939052:T:G	5.12213e-24	-2.18469	-1.80703
55939107	chr1:55939107:T:C	5.34029e-24	-2.03605	-1.91396
55939124	chr1:55939124:T:C	5.24026e-24	-2.17759	-1.79133
55939222	chr1:55939222:C:T	6.12934e-23	-1.50961	-4.84864e-09
55939246	chr1:55939246:T:C	5.09789e-24	-2.18071	-1.81575
55939254	chr1:55939254:C:G	5.56037e-24	-2.17023	-1.73939
55939367	chr1:55939367:T:C	5.1983e-24	-2.17045	-1.80651
55939503	chr1:55939503:T:C	3.1836e-23	-2.16469	-4.84864e-09
55939875	chr1:55939875:G:A	5.93998e-24	-2.18682	-1.65676
55940072	chr1:55940072:A:G	5.14034e-24	-2.18918	-1.79899
55940498	chr1:55940498:A:T	5.28802e-24	-2.19376	-1.76608
55940721	chr1:55940721:C:T	5.2389e-24	-2.19163	-1.77755
55940776	chr1:55940776:A:G	5.21661e-24	-2.18647	-1.78697
55940851	chr1:55940851:C:T	8.78399e-24	-2.16629	-1.28607
55940860	chr1:55940860:A:G	5.23053e-24	-2.20065	-1.77012
55941033	chr1:55941033:C:T	5.37316e-24	-2.19836	-1.74551
55941114	chr1:55941114:G:C	5.11824e-24	-2.19173	-1.80075
55941138	chr1:55941138:A:G	5.51551e-24	-2.04665	-1.87107
55941162	chr1:55941162:A:G	5.22656e-24	-2.1933	-1.77823
55941347	chr1:55941347:G:A	5.12916e-24	-2.2108	-1.77954
55941554	chr1:55941554:A:G	5.54809e-24	-2.21142	-1.70042
55941565	chr1:55941565:G:A	5.20387e-24	-2.19508	-1.78081
55941840	chr1:55941840:T:C	3.12232e-24	-2.21381	-2.2729
55941849	chr1:55941849:T:A	5.01751e-24	-2.19245	-1.8199
55941850	chr1:55941850:T:A	4.76377e-24	-2.19679	-1.86745
55941864	chr1:55941864:T:C	4.33403e-23	-1.8562	-4.84864e-09
55941977	chr1:55941977:T:C	5.55201e-23	-7.39038e-10	-1.60854
55942635	chr1:55942635:G:A	3.79687e-23	-7.39038e-10	-1.98852
55943205	chr1:55943205:C:A	5.52026e-23	-1.61428	-4.84864e-09
55943454	chr1:55943454:T:C	4.93468e-24	-2.18827	-1.84073
55943472	chr1:55943472:A:G	3.92607e-23	-1.95506	-4.84864e-09
55943913	chr1:55943913:G:T	5.28374e-24	-2.18633	-1.77432
55943980	chr1:55943980:G:C	6.42845e-23	-1.98823	0.526259
55944050	chr1:55944050:A:G	4.87508e-24	-2.18962	-1.85153
55944156	chr1:55944156:G:A	9.68586e-23	-1.99155	0.939512
55944231	chr1:55944231:A:G	4.8775e-24	-2.18866	-1.85199
55944363	chr1:55944363:G:A	4.67705e-24	-2.18676	-1.89586
55944393	chr1:55944393:A:G	2.84109e-23	-7.39038e-10	-2.27851
55944642	chr1:55944642:G:A	4.90786e-24	-2.17732	-1.85713
55944866	chr1:55944866:TA:T	3.60835e-23	-2.03945	-4.84864e-09
55946408	chr1:55946408:T:C	3.4218e-24	-2.0965	-2.29862
55946416	chr1:55946416:A:T	3.2632e-24	-2.16755	-2.27503
55946547	chr1:55946547:A:G	6.99433e-24	-2.21202	-1.46817
55947452	chr1:55947452:A:G	3.72156e-23	-2.00856	-4.84864e-09
55947512	chr1:55947512:T:C	2.7223e-23	-7.39038e-10	-2.32122
55947664	chr1:55947664:T:C	2.7018e-23	-7.39038e-10	-2.32878
55947699	chr1:55947699:A:G	2.71457e-23	-7.39038e-10	-2.32407
55947745	chr1:55947745:A:C	2.7655e-23	-7.39038e-10	-2.30548
55947846	chr1:55947846:C:T	3.10371e-24	-2.20244	-2.29025
55948157	chr1:55948157:G:A	2.85918e-23	-7.39038e-10	-2.27216
55948380	chr1:55948380:G:A	3.57511e-23	-2.0487	-4.84864e-09
55948614	chr1:55948614:G:T	2.6983e-23	-7.39038e-10	-2.33008
55948683	chr1:55948683:T:C	3.05678e-23	-7.39038e-10	-2.20534
55948785	chr1:55948785:G:A	3.65874e-24	-2.0053	-2.32287
55948897	chr1:55948897:T:C	3.39243e-23	-2.10116	-4.84864e-09
55948908	chr1:55948908:T:A	3.58424e-24	-2.02593	-2.32281
55949099	chr1:55949099:G:A	3.48007e-23	-2.07565	-4.84864e-09
55949210	chr1:55949210:A:G	1.32775e-23	-1.40374	-1.63547
55949314	chr1:55949314:C:T	2.6727e-23	-0.966978	-1.37263
55949539	chr1:55949539:T:A	3.62159e-24	-2.01549	-2.32288
55949674	chr1:55949674:A:G	4.18993e-24	-2.17436	-2.01824
55949699	chr1:55949699:A:T	1.17697e-22	0.997901	-1.85507
55949828	chr1:55949828:G:A	5.05781e-24	-1.67524	-2.32911
55949841	chr1:55949841:G:T	3.73034e-24	-2.01469	-2.2941
55949922	chr1:55949922:C:T	2.83089e-23	-7.39038e-10	-2.28211
55951062	chr1:55951062:A:G	2.75695e-23	-7.39038e-10	-2.30858
55951065	chr1:55951065:A:G	1.27951e-23	-1.13062	-1.94561
55951332	chr1:55951332:T:G	3.1037e-24	-2.19047	-2.30222
55951617	chr1:55951617:T:G	3.19265e-23	-7.39038e-10	-2.16185
55951815	chr1:55951815:G:A	1.51438e-21	3.36733	-1.66986
55951986	chr1:55951986:G:A	4.59355e-23	-1.10186	-0.696185
55952004	chr1:55952004:T:C	3.68436e-24	-1.99864	-2.32255
55952035	chr1:55952035:A:G	1.15811e-23	-1.54431	-1.63161
55952268	chr1:55952268:G:A	3.71418e-24	-1.9901	-2.32303
55952380	chr1:55952380:C:T	2.83098e-23	-7.39038e-10	-2.28208
55952579	chr1:55952579:G:A	3.66579e-24	-2.20376	-2.12248
55952653	chr1:55952653:A:G	2.03885e-23	-1.23738	-1.37293
55952809	chr1:55952809:T:TACTG	4.53192e-23	-2.20473	0.39318
55952928	chr1:55952928:A:G	3.64637e-24	-2.00874	-2.32281
55953712	chr1:55953712:T:C	3.3499e-23	-7.39038e-10	-2.11377
55953725	chr1:55953725:A:T	2.74839e-23	-7.39038e-10	-2.31169
55953858	chr1:55953858:G:A	1.88294e-23	-1.31896	-1.37091
55954079	chr1:55954079:G:A	4.95715e-24	-2.04858	-1.97587
55954154	chr1:55954154:T:C	1.62418e-21	3.12718	-1.35971
55954221	chr1:55954221:C:T	2.75146e-23	-7.39038e-10	-2.31057
55954250	chr1:55954250:C:T	2.82906e-23	-7.39038e-10	-2.28276
55954425	chr1:55954425:A:C	3.50188e-23	-2.0694	-4.84864e-09
55954520	chr1:55954520:T:G	1.25472e-21	2.96225	-1.45287
55954854	chr1:55954854:T:G	4.01094e-23	-1.35169	-0.581987
55954883	chr1:55954883:G:A	2.77342e-23	-7.39038e-10	-2.30262
55955349	chr1:55955349:C:T	4.33803e-23	-7.39038e-10	-1.85528
55955464	chr1:55955464:T:C	3.69146e-23	-2.21055	0.193875
55955640	chr1:55955640:A:T	2.75453e-23	-7.39038e-10	-2.30945
55955726	chr1:55955726:C:T	1.27119e-21	2.91908	-1.39666
55956106	chr1:55956106:C:T	6.24059e-23	-7.39038e-10	-1.49163
55956519	chr1:55956519:G:A	2.72505e-23	-7.39038e-10	-2.32021
55956589	chr1:55956589:T:C	3.20813e-23	-7.39038e-10	-2.15701
55956721	chr1:55956721:C:T	4.48991e-24	-2.17471	-1.94874
55956788	chr1:55956788:G:T	2.74606e-23	-7.39038e-10	-2.31253
55957100	chr1:55957100:TTG:T	4.08307e-24	-2.19775	-2.02068
55957392	chr1:55957392:T:C	3.42785e-23	-2.09077	-4.84864e-09
55957495	chr1:55957495:C:T	1.84362e-23	-1.22229	-1.48868
55958238	chr1:55958238:CA:C	3.40284e-23	-7.39038e-10	-2.09809
55958298	chr1:55958298:A:G	1.18067e-22	-7.39038e-10	-0.854035
55959806	chr1:55959806:C:A	2.83948e-23	-7.39038e-10	-2.27908
55960510	chr1:55960510:A:G	2.74758e-23	-7.39038e-10	-2.31198
55960892	chr1:55960892:C:G	3.99975e-23	-7.39038e-10	-1.93647
55961165	chr1:55961165:G:A	1.4039e-22	-2.16858	1.48772
55961486	chr1:55961486:T:C	2.72136e-23	-7.39038e-10	-2.32157
55961700	chr1:55961700:C:G	1.2655e-21	2.96662	-1.44868
55961727	chr1:55961727:G:A	1.41926e-22	-2.17652	1.50654
55961753	chr1:55961753:C:T	3.14892e-23	-2.17564	-4.84864e-09
55962100	chr1:55962100:C:T	1.02686e-22	-1.30187	0.308257
55962621	chr1:55962621:A:G	2.87242e-23	-7.39038e-10	-2.26754
55962887	chr1:55962887:G:T	2.69856e-23	-7.39038e-10	-2.32998
55963261	chr1:55963261:C:A	2.21992e-23	-0.780772	-1.74446
55963291	chr1:55963291:C:T	3.17446e-23	-7.39038e-10	-2.16756
55963301	chr1:55963301:C:T	3.16452e-23	-7.39038e-10	-2.1707
55963302	chr1:55963302:A:G	1.55051e-23	-1.56179	-1.32233
55963834	chr1:55963834:G:A	8.36405e-23	-1.19876	-4.84864e-09
55963996	chr1:55963996:C:T	3.45297e-23	-2.08347	-4.84864e-09
55964456	chr1:55964456:A:G	3.89286e-24	-2.15167	-2.11447
55964520	chr1:55964520:A:G	2.75802e-22	1.13658	-1.14218
55965003	chr1:55965003:A:G	9.35195e-22	-7.39038e-10	1.21547
55965069	chr1:55965069:T:C	3.22166e-24	-2.12558	-2.32981
55965476	chr1:55965476:C:T	3.46112e-23	-2.08111	-4.84864e-09
55965675	chr1:55965675:T:C	3.12041e-23	-2.18474	-4.84864e-09
55966183	chr1:55966183:C:G	3.95607e-23	-7.39038e-10	-1.94745
55966282	chr1:55966282:G:A	2.96524e-23	-7.39038e-10	-2.23574
55966476	chr1:55966476:C:T	3.48389e-23	-2.07455	-4.84864e-09
55966481	chr1:55966481:T:C	2.39568e-23	-2.08782	-0.361211
55966511	chr1:55966511:G:A	4.66871e-24	-1.94383	-2.14057
55966542	chr1:55966542:T:C	1.43684e-23	-1.57101	-1.38924
55966734	chr1:55966734:G:A	2.69997e-23	-7.39038e-10	-2.32946
55966851	chr1:55966851:T:C	2.7521e-23	-7.39038e-10	-2.31034
55966915	chr1:55966915:C:T	1.85094e-23	-1.69925	-1.00776
55967070	chr1:55967070:A:T	4.44366e-22	-0.743043	1.21441
55968019	chr1:55968019:C:G	2.7485e-23	-7.39038e-10	-2.31165
55968212	chr1:55968212:G:A	3.23577e-23	-7.39038e-10	-2.14843
55968560	chr1:55968560:G:A	1.88343e-23	-1.47662	-1.21299
55969019	chr1:55969019:C:T	2.71168e-23	-7.39038e-10	-2.32513
55969038	chr1:55969038:G:A	2.07024e-23	-1.56003	-1.03501
55969377	chr1:55969377:A:G	3.45244e-23	-2.08362	-4.84864e-09
55969669	chr1:55969669:G:A	2.53279e-22	-1.38326	1.29246
55970114	chr1:55970114:C:A	1.50048e-23	-1.45963	-1.45728
55970769	chr1:55970769:G:A	2.74534e-23	-7.39038e-10	-2.3128
55971460	chr1:55971460:A:G	2.77424e-23	-7.39038e-10	-2.30232
55971544	chr1:55971544:A:T	3.46932e-23	-2.07874	-4.84864e-09
55971648	chr1:55971648:A:T	2.73726e-23	-7.39038e-10	-2.31574
55971857	chr1:55971857:G:A	2.91134e-23	-7.39038e-10	-2.25409
55971947	chr1:55971947:C:T	2.84361e-23	-7.39038e-10	-2.27763
55972012	chr1:55972012:G:A	7.00949e-23	-7.39038e-10	-1.37544
55972068	chr1:55972068:G:A	6.48576e-24	-2.0466	-1.70907
55972271	chr1:55972271:G:T	3.3893e-24	-2.10081	-2.30385
55972299	chr1:55972299:T:C	5.00511e-24	-1.76892	-2.24591
55972341	chr1:55972341:C:T	7.87829e-23	-1.01597	-0.242618
55972434	chr1:55972434:G:C	5.10992e-23	-7.39038e-10	-1.69152
55973510	chr1:55973510:C:G	2.80874e-23	-7.39038e-10	-2.28996
55973571	chr1:55973571:C:T	1.06907e-23	-1.51689	-1.73903
55973683	chr1:55973683:C:T	3.76114e-23	-7.39038e-10	-1.99798
55973687	chr1:55973687:T:C	3.79819e-24	-1.96337	-2.32739
55973753	chr1:55973753:A:G	1.09145e-23	-1.51945	-1.71575
55973792	chr1:55973792:G:A	4.32243e-24	-2.18065	-1.98082
55973900	chr1:55973900:A:G	3.13599e-23	-2.17976	-4.84864e-09
55974032	chr1:55974032:C:A	2.72669e-23	-7.39038e-10	-2.31961
55974163	chr1:55974163:T:C	4.4054e-23	-2.01004	0.170174
55974274	chr1:55974274:T:C	7.86182e-24	-1.58932	-1.97395
55974529	chr1:55974529:G:A	1.09185e-23	-1.51908	-1.71575
55974788	chr1:55974788:A:C	7.19838e-24	-1.62551	-2.02592
55974870	chr1:55974870:C:A	8.29885e-24	-1.53713	-1.97204
55974945	chr1:55974945:C:T	3.42031e-23	-2.09297	-4.84864e-09
55975122	chr1:55975122:G:T	6.6083e-23	-7.39038e-10	-1.43437
55975208	chr1:55975208:G:A	4.02858e-23	-1.92929	-4.84864e-09
55975764	chr1:55975764:A:C	3.28604e-23	-7.39038e-10	-2.13302
55976049	chr1:55976049:A:G	1.1201e-23	-1.49712	-1.71217
55976499	chr1:55976499:A:C	2.70248e-23	-7.39038e-10	-2.32853
55976947	chr1:55976947:G:A	3.38578e-23	-2.10312	-4.84864e-09
55977028	chr1:55977028:T:A	7.75008e-24	-1.52745	-2.05013
55977176	chr1:55977176:A:G	4.51083e-23	-1.81622	-4.84864e-09
55977242	chr1:55977242:A:T	9.92155e-24	-1.45317	-1.8774
55977591	chr1:55977591:C:G	4.48762e-23	-2.0245	0.20312
55977615	chr1:55977615:T:A	3.27771e-23	-7.39038e-10	-2.13556
55977643	chr1:55977643:A:T	2.69878e-23	-7.39038e-10	-2.3299
55977692	chr1:55977692:A:G	4.92528e-23	-2.00129	0.272971
55977827	chr1:55977827:A:G	4.60236e-24	-2.17599	-1.92273
55978510	chr1:55978510:C:G	8.22007e-24	-1.47209	-2.04662
55978611	chr1:55978611:C:T	7.88745e-24	-1.43856	-2.12146
55978776	chr1:55978776:C:T	1.09014e-23	-1.47942	-1.75698
55978872	chr1:55978872:TG:T	1.45375e-22	-1.15094	0.504965
55979903	chr1:55979903:G:T	3.81685e-23	-7.39038e-10	-1.98327
55980112	chr1:55980112:C:T	3.50493e-23	-7.39038e-10	-2.06853
55980499	chr1:55980499:T:C	1.15294e-22	-0.877804	-4.84864e-09
55980623	chr1:55980623:G:A	3.75803e-24	-2.20692	-2.09447
55980920	chr1:55980920:A:G	8.43111e-24	-1.39971	-2.09365
55981320	chr1:55981320:C:T	8.16227e-24	-1.43365	-2.09212
55982598	chr1:55982598:C:T	5.43316e-23	-7.39038e-10	-1.63018
55982646	chr1:55982646:A:G	1.03412e-22	-7.39038e-10	-0.986561
55982682	chr1:55982682:A:G	2.16419e-23	-2.19829	-0.352362
55982737	chr1:55982737:T:C	3.83647e-23	-1.66199	-0.316161
55982827	chr1:55982827:T:C	9.12595e-24	-1.84493	-1.56923
55983673	chr1:55983673:G:A	4.21494e-23	-2.18562	0.301549
55983827	chr1:55983827:T:C	2.73423e-23	-7.39038e-10	-2.31685
55983839	chr1:55983839:A:C	3.27966e-23	-7.39038e-10	-2.13496
55983924	chr1:55983924:T:A	4.06787e-23	-1.91958	-4.84864e-09
55983925	chr1:55983925:G:A	2.70995e-23	-7.39038e-10	-2.32577
55983993	chr1:55983993:T:A	5.97603e-24	-1.9157	-1.92183
55984294	chr1:55984294:T:C	4.43427e-23	-7.39038e-10	-1.83334
55984315	chr1:55984315:A:G	2.71003e-23	-7.39038e-10	-2.32574
55984572	chr1:55984572:C:T	2.97449e-23	-7.39038e-10	-2.23263
55984657	chr1:55984657:C:T	2.79833e-23	-7.39038e-10	-2.29368
55984659	chr1:55984659:C:T	3.59923e-22	-7.39038e-10	0.260603
55984833	chr1:55984833:T:C	4.13397e-23	-1.90346	-4.84864e-09
55985231	chr1:55985231:C:T	3.81415e-23	-7.39038e-10	-1.98398
55985332	chr1:55985332:T:C	3.00012e-23	-7.39038e-10	-2.22405
55985379	chr1:55985379:T:C	2.7004e-23	-7.39038e-10	-2.3293
55985656	chr1:55985656:T:C	4.14574e-23	-1.62575	-0.274873
55985931	chr1:55985931:G:A	4.36215e-23	-1.84974	-4.84864e-09
55986119	chr1:55986119:A:G	2.4296e-22	-7.39038e-10	-0.13239
55986269	chr1:55986269:T:G	4.09231e-23	-1.91359	-4.84864e-09
55986378	chr1:55986378:T:G	7.68466e-23	-7.39038e-10	-1.28347
55986639	chr1:55986639:C:T	4.16263e-23	-1.89655	-4.84864e-09
55986804	chr1:55986804:A:G	2.80123e-23	-7.39038e-10	-2.29264
55987594	chr1:55987594:A:G	3.08501e-23	-7.39038e-10	-2.19615
55987724	chr1:55987724:G:A	1.77977e-23	-2.13753	-0.608687
55987840	chr1:55987840:G:A	3.81473e-23	-7.39038e-10	-1.98383
55988219	chr1:55988219:A:G	4.15198e-23	-1.70368	-0.195436
55988338	chr1:55988338:A:T	2.72391e-23	-7.39038e-10	-2.32063
55988478	chr1:55988478:C:T	4.00823e-23	-1.93435	-4.84864e-09
55988507	chr1:55988507:A:G	3.33077e-23	-7.39038e-10	-2.1195
55988693	chr1:55988693:A:G	3.2473e-23	-2.16374	0.01886
55989198	chr1:55989198:C:T	2.71042e-23	-7.39038e-10	-2.3256
55989394	chr1:55989394:T:C	2.9077e-23	-7.39038e-10	-2.25534
55989679	chr1:55989679:A:G	4.26617e-23	-1.87198	-4.84864e-09
55990561	chr1:55990561:G:A	5.07596e-23	-7.39038e-10	-1.69818
55990709	chr1:55990709:G:A	2.99231e-23	-7.39038e-10	-2.22665
55990999	chr1:55990999:AAAC:A	3.35402e-23	-1.78039	-0.332153
55991259	chr1:55991259:T:C	1.12018e-22	-7.39038e-10	-0.906625
55991958	chr1:55991958:T:C	2.70707e-23	-7.39038e-10	-2.32684
55992194	chr1:55992194:A:G	2.84278e-23	-7.39038e-10	-2.27792
55992221	chr1:55992221:C:T	3.68481e-24	-2.09725	-2.22382
55992595	chr1:55992595:T:C	2.71622e-23	-7.39038e-10	-2.32346
55992607	chr1:55992607:C:T	3.22104e-23	-2.153	-4.84864e-09
55992782	chr1:55992782:C:A	3.53563e-23	-7.39038e-10	-2.05981
55993264	chr1:55993264:A:G	3.03725e-24	-2.21311	-2.30122
55993269	chr1:55993269:C:T	6.93736e-23	-1.38578	-4.84864e-09
55993418	chr1:55993418:C:A	2.70112e-23	-7.39038e-10	-2.32903
55993516	chr1:55993516:T:G	3.05314e-24	-2.20973	-2.29938
55993686	chr1:55993686:T:C	2.7069e-23	-7.39038e-10	-2.3269
55993891	chr1:55993891:G:T	3.10141e-23	-7.39038e-10	-2.19084
55994014	chr1:55994014:C:T	1.95469e-22	-0.349885	-4.84864e-09
55994063	chr1:55994063:G:A	3.41987e-23	-7.39038e-10	-2.0931
55994493	chr1:55994493:T:C	2.79833e-23	-7.39038e-10	-2.29368
55994518	chr1:55994518:CT:C	3.43578e-23	-2.08846	-4.84864e-09
55994520	chr1:55994520:T:C	3.43505e-23	-2.08867	-4.84864e-09
55994756	chr1:55994756:C:T	2.70368e-23	-7.39038e-10	-2.32809
55994779	chr1:55994779:T:C	3.0894e-24	-2.18314	-2.31417
55994872	chr1:55994872:G:A	2.70597e-23	-7.39038e-10	-2.32724
55995017	chr1:55995017:C:T	4.50842e-23	-7.39038e-10	-1.81675
55995224	chr1:55995224:C:T	2.71041e-23	-7.39038e-10	-2.3256
55995708	chr1:55995708:C:T	2.75277e-23	-7.39038e-10	-2.31009
55995811	chr1:55995811:C:T	3.21338e-24	-2.14232	-2.31564
55995812	chr1:55995812:G:A	1.97466e-23	-2.06668	-0.575626
55995855	chr1:55995855:C:T	3.44352e-23	-2.08621	-4.84864e-09
55995913	chr1:55995913:G:A	9.54356e-24	-1.59022	-1.7792
55996137	chr1:55996137:C:T	3.42978e-23	-7.39038e-10	-2.09021
55996138	chr1:55996138:G:A	3.64435e-24	-2.12476	-2.20734
55996284	chr1:55996284:C:T	1.02379e-23	-1.84791	-1.45128
55996307	chr1:55996307:G:A	3.12377e-24	-2.20458	-2.28167
55996605	chr1:55996605:C:T	2.73721e-23	-7.39038e-10	-2.31576
55996714	chr1:55996714:A:C	3.59397e-23	-2.04344	-4.84864e-09
55996780	chr1:55996780:T:C	2.70833e-23	-7.39038e-10	-2.32637
55997584	chr1:55997584:C:T	4.39328e-23	-1.84263	-4.84864e-09
55997705	chr1:55997705:T:C	3.13234e-24	-2.21183	-2.27168
55997791	chr1:55997791:C:A	3.22672e-23	-2.15124	-4.84864e-09
55997981	chr1:55997981:T:C	3.19906e-24	-2.20417	-2.25826
55998149	chr1:55998149:T:C	2.70753e-23	-7.39038e-10	-2.32667
55998241	chr1:55998241:T:C	3.7466e-23	-2.00185	-4.84864e-09
55998370	chr1:55998370:C:T	3.26608e-24	-2.12606	-2.31564
55998860	chr1:55998860:C:T	2.84557e-23	-7.39038e-10	-2.27694
55999204	chr1:55999204:A:G	3.42494e-23	-7.39038e-10	-2.09162
55999374	chr1:55999374:T:C	2.7856e-23	-7.39038e-10	-2.29824
55999411	chr1:55999411:T:C	2.71076e-23	-7.39038e-10	-2.32547
55999530	chr1:55999530:A:T	1.22464e-22	-7.39038e-10	-0.817466
55999714	chr1:55999714:G:T	2.72484e-23	-7.39038e-10	-2.32029
55999804	chr1:55999804:A:G	2.91037e-23	-7.39038e-10	-2.25442
55999864	chr1:55999864:AG:A	3.06788e-23	-7.39038e-10	-2.20171
56000149	chr1:56000149:T:C	2.69911e-23	-7.39038e-10	-2.32978
56000165	chr1:56000165:T:C	3.07842e-23	-2.19829	-4.84864e-09
56000600	chr1:56000600:T:A	8.36783e-24	-2.21365	-1.28724
56000656	chr1:56000656:T:C	2.69824e-23	-7.39038e-10	-2.3301
56000772	chr1:56000772:T:C	1.00571e-22	-7.39038e-10	-1.01442
56000826	chr1:56000826:C:A	2.89801e-23	-2.1524	-0.106279
56000882	chr1:56000882:C:A	1.79736e-23	-2.15746	-0.578925
56001052	chr1:56001052:G:A	1.79024e-23	-2.15557	-0.584782
56001236	chr1:56001236:G:A	3.03782e-24	-2.21399	-2.30016
56001323	chr1:56001323:G:T	3.03566e-24	-2.21371	-2.30115
56001973	chr1:56001973:A:G	3.69357e-23	-7.39038e-10	-2.01611
56002130	chr1:56002130:A:G	3.24476e-23	-7.39038e-10	-2.14566
56002631	chr1:56002631:G:A	3.14059e-24	-2.2077	-2.27318
56002913	chr1:56002913:A:G	3.5355e-23	-7.39038e-10	-2.05985
56002977	chr1:56002977:G:A	2.71656e-23	-7.39038e-10	-2.32333
56003000	chr1:56003000:T:C	2.70766e-23	-7.39038e-10	-2.32662
56004384	chr1:56004384:C:T	3.53198e-23	-7.39038e-10	-2.06084
56004613	chr1:56004613:T:C	3.07378e-24	-2.21199	-2.29039
56004624	chr1:56004624:T:G	5.53793e-23	-1.61108	-4.84864e-09
56004927	chr1:56004927:G:A	9.21521e-24	-2.21396	-1.19047
56005074	chr1:56005074:G:A	3.12061e-23	-7.39038e-10	-2.18467
56006510	chr1:56006510:A:G	3.10335e-23	-7.39038e-10	-2.19022
56006653	chr1:56006653:T:A	2.72311e-23	-7.39038e-10	-2.32093
56006943	chr1:56006943:G:A	2.73468e-23	-7.39038e-10	-2.31668
56007194	chr1:56007194:A:G	2.72229e-23	-7.39038e-10	-2.32123
56007360	chr1:56007360:C:T	3.3141e-23	-2.12451	-4.84864e-09
56007361	chr1:56007361:C:T	3.30839e-23	-2.12624	-4.84864e-09
56007667	chr1:56007667:T:C	2.94481e-23	-7.39038e-10	-2.24266
56008081	chr1:56008081:T:G	3.08157e-24	-2.21346	-2.28639
56008544	chr1:56008544:C:A	3.06642e-24	-2.21034	-2.29443
56008663	chr1:56008663:T:C	3.07654e-23	-2.19889	-4.84864e-09
56008842	chr1:56008842:G:A	1.20989e-22	-7.39038e-10	-0.829589
56009008	chr1:56009008:A:ACAT	3.10068e-24	-2.21199	-2.28168
56009553	chr1:56009553:A:T	1.05694e-23	-1.81271	-1.45462
56009645	chr1:56009645:G:A	3.06368e-23	-7.39038e-10	-2.20309
56010312	chr1:56010312:T:C	3.09159e-24	-2.20955	-2.28705
56010379	chr1:56010379:C:A	3.06056e-23	-7.39038e-10	-2.2041
56010499	chr1:56010499:G:A	5.80662e-23	-7.39038e-10	-1.5637
56011510	chr1:56011510:G:A	9.45846e-23	-7.39038e-10	-1.07579
56011567	chr1:56011567:A:G	3.12945e-24	-2.20784	-2.27659
56011720	chr1:56011720:G:A	3.13968e-24	-2.20773	-2.27344
56011723	chr1:56011723:G:T	1.07636e-23	-1.80032	-1.44879
56011796	chr1:56011796:A:G	1.0919e-23	-1.77908	-1.4557
56011846	chr1:56011846:A:T	2.77529e-23	-7.39038e-10	-2.30194
56012144	chr1:56012144:C:A	2.80232e-23	-7.39038e-10	-2.29225
56012369	chr1:56012369:G:A	1.60617e-23	-2.1333	-0.715546
56012610	chr1:56012610:G:A	2.83212e-23	-7.39038e-10	-2.28168
56012894	chr1:56012894:T:G	1.21544e-22	-7.39038e-10	-0.825009
56012901	chr1:56012901:G:A	2.71656e-23	-7.39038e-10	-2.32333
56014614	chr1:56014614:C:T	6.40916e-23	-7.39038e-10	-1.46497
56014943	chr1:56014943:T:A	3.56149e-23	-7.39038e-10	-2.05252
56015091	chr1:56015091:C:A	3.40557e-23	-2.09729	-4.84864e-09
56015239	chr1:56015239:A:G	3.38543e-23	-2.10322	-4.84864e-09
56015367	chr1:56015367:G:C	3.29637e-23	-2.12988	-4.84864e-09
56015604	chr1:56015604:G:T	3.13071e-24	-2.2109	-2.27312
56015655	chr1:56015655:A:G	2.6988e-23	-7.39038e-10	-2.32989
56016174	chr1:56016174:G:C	2.82695e-23	-7.39038e-10	-2.2835
56016496	chr1:56016496:T:C	1.39489e-23	-2.0789	-0.910984
56016841	chr1:56016841:A:G	2.25875e-23	-2.06737	-0.440524
56016903	chr1:56016903:T:C	2.71629e-23	-7.39038e-10	-2.32343
56017067	chr1:56017067:A:G	2.71656e-23	-7.39038e-10	-2.32333
56017073	chr1:56017073:T:C	2.7146e-23	-7.39038e-10	-2.32405
56017128	chr1:56017128:G:A	1.24456e-22	-7.39038e-10	-0.801332
56017257	chr1:56017257:A:T	2.83249e-23	-7.39038e-10	-2.28155
56017322	chr1:56017322:G:C	5.30358e-23	-7.39038e-10	-1.65432
56018098	chr1:56018098:G:T	2.8172e-23	-7.39038e-10	-2.28696
56018099	chr1:56018099:C:T	4.33904e-23	-7.39038e-10	-1.85505
56018596	chr1:56018596:A:G	3.14171e-24	-2.1567	-2.32382
56018933	chr1:56018933:T:A	2.95356e-23	-2.15659	-0.0831033
56019004	chr1:56019004:A:G	3.20155e-24	-2.13634	-2.32531
56019419	chr1:56019419:G:A	3.23251e-23	-2.14944	-4.84864e-09
56019449	chr1:56019449:A:C	3.12061e-23	-7.39038e-10	-2.18467
56019740	chr1:56019740:T:C	5.49833e-23	-7.39038e-10	-1.61826
56019952	chr1:56019952:T:C	3.15993e-24	-2.14955	-2.32519
56020144	chr1:56020144:T:C	3.18519e-24	-2.14914	-2.31763
56021078	chr1:56021078:G:C	3.09292e-23	-7.39038e-10	-2.19358
56021366	chr1:56021366:A:G	2.36666e-23	-1.98501	-0.476208
56021996	chr1:56021996:T:C	3.22805e-24	-2.13852	-2.31489
56022050	chr1:56022050:TTGAG:T	3.92481e-23	-7.39038e-10	-1.95538
56022101	chr1:56022101:A:G	2.73297e-23	-7.39038e-10	-2.31731
56022128	chr1:56022128:C:T	6.52847e-23	-7.39038e-10	-1.44653
56022406	chr1:56022406:C:T	2.71656e-23	-7.39038e-10	-2.32333
56023140	chr1:56023140:T:C	6.58438e-24	-2.15708	-1.58351
56023241	chr1:56023241:G:A	2.71656e-23	-7.39038e-10	-2.32333
56023286	chr1:56023286:C:T	5.80662e-23	-7.39038e-10	-1.5637
56023421	chr1:56023421:A:G	3.11169e-24	-2.16146	-2.32866
56023698	chr1:56023698:T:C	2.89524e-23	-7.39038e-10	-2.25963
56024402	chr1:56024402:A:C	5.47482e-24	-2.02794	-1.89719
56024449	chr1:56024449:T:A	4.46733e-23	-7.39038e-10	-1.82591
56024886	chr1:56024886:G:A	3.29614e-23	-2.12995	-4.84864e-09
56025105	chr1:56025105:C:T	1.31435e-23	-1.98702	-1.06234
56025637	chr1:56025637:A:T	2.72055e-23	-7.39038e-10	-2.32187
56025717	chr1:56025717:T:C	4.42021e-24	-2.14902	-1.99008
56025828	chr1:56025828:G:C	3.15573e-24	-2.14925	-2.32682
56026489	chr1:56026489:C:T	4.78525e-24	-2.05643	-2.00332
56027280	chr1:56027280:T:C	4.41563e-23	-7.39038e-10	-1.83755
56027306	chr1:56027306:G:A	3.76157e-24	-2.12116	-2.17928
56027433	chr1:56027433:G:A	4.76952e-24	-2.06045	-2.00259
56027523	chr1:56027523:T:C	4.4736e-23	-7.39038e-10	-1.82451
56027588	chr1:56027588:G:A	3.10192e-23	-7.39038e-10	-2.19068
56027702	chr1:56027702:T:A	2.69886e-23	-7.39038e-10	-2.32987
56027763	chr1:56027763:G:C	7.11481e-22	-2.2034	3.14546
56028255	chr1:56028255:G:A	2.83249e-23	-7.39038e-10	-2.28155
56028346	chr1:56028346:C:T	3.46999e-23	-2.00643	-0.0721241
56028597	chr1:56028597:T:C	3.46961e-23	-2.07866	-4.84864e-09
56028790	chr1:56028790:A:G	3.13418e-23	-7.39038e-10	-2.18033
56028850	chr1:56028850:A:G	3.56863e-23	-7.39038e-10	-2.05052
56029097	chr1:56029097:C:T	3.51733e-23	-7.39038e-10	-2.065
56029281	chr1:56029281:A:G	3.17692e-23	-2.16679	-4.84864e-09
56029344	chr1:56029344:C:T	3.18802e-23	-7.39038e-10	-2.1633
56029694	chr1:56029694:CTGAG:C	4.04171e-24	-2.14284	-2.08578
56029897	chr1:56029897:G:A	3.62514e-23	-7.39038e-10	-2.03481
56029907	chr1:56029907:C:T	4.06397e-23	-7.39038e-10	-1.92054
56030573	chr1:56030573:C:T	3.59099e-24	-2.09257	-2.25429
56030861	chr1:56030861:A:G	2.96042e-23	-7.39038e-10	-2.23737
56031106	chr1:56031106:T:C	4.02315e-23	-7.39038e-10	-1.93064
56031447	chr1:56031447:T:C	3.81917e-23	-7.39038e-10	-1.98267
56031612	chr1:56031612:G:A	3.39958e-23	-7.39038e-10	-2.09905
56032117	chr1:56032117:C:T	4.79145e-24	-2.06995	-1.98851
56032179	chr1:56032179:T:G	3.1086e-23	-2.18853	-4.84864e-09
56032214	chr1:56032214:A:G	3.33321e-23	-2.11877	-4.84864e-09
56032631	chr1:56032631:A:T	2.69886e-23	-7.39038e-10	-2.32987
56032859	chr1:56032859:G:A	2.70213e-23	-7.39038e-10	-2.32866
56033133	chr1:56033133:C:T	1.10355e-22	-1.2668	0.345215
56033244	chr1:56033244:C:T	4.34384e-24	-2.12524	-2.03129
56033365	chr1:56033365:C:A	3.39258e-23	-7.39038e-10	-2.10111
56033366	chr1:56033366:C:A	4.70606e-23	-7.39038e-10	-1.77385
56033586	chr1:56033586:G:A	2.88591e-23	-7.39038e-10	-2.26286
56033805	chr1:56033805:C:T	3.8778e-23	-7.39038e-10	-1.96743
56033863	chr1:56033863:G:A	4.78862e-23	-2.01958	0.263124
56035077	chr1:56035077:G:A	3.11841e-24	-2.15789	-2.33007
56035356	chr1:56035356:T:C	5.20112e-23	-2.01051	0.33668
56035777	chr1:56035777:C:T	3.95167e-23	-7.39038e-10	-1.94856
56036211	chr1:56036211:G:A	2.69835e-23	-7.39038e-10	-2.33006
56036554	chr1:56036554:G:A	5.85444e-23	-2.05445	0.498946
56036567	chr1:56036567:G:C	5.16683e-24	-2.09333	-1.8897
56036802	chr1:56036802:A:C	1.14079e-22	-7.39038e-10	-0.888393
56036855	chr1:56036855:A:C	4.82929e-24	-2.17469	-1.87589
56037353	chr1:56037353:T:C	4.12891e-23	-7.39038e-10	-1.90469
56037372	chr1:56037372:C:T	2.69847e-23	-7.39038e-10	-2.33002
56037582	chr1:56037582:A:G	4.31467e-23	-7.39038e-10	-1.86068
56038200	chr1:56038200:C:T	2.72078e-23	-7.39038e-10	-2.32178
56038355	chr1:56038355:T:A	4.71675e-24	-2.14554	-1.92863
56038437	chr1:56038437:T:C	4.79779e-24	-2.14932	-1.90781
56038559	chr1:56038559:T:C	3.79381e-23	-7.39038e-10	-1.98933
56039051	chr1:56039051:G:A	3.19039e-23	-2.12188	-0.0406824
56039056	chr1:56039056:A:G	3.03907e-23	-2.21115	-4.84864e-09
56039263	chr1:56039263:ACT:A	4.40898e-23	-7.39038e-10	-1.83906
56039465	chr1:56039465:C:T	2.69916e-23	-7.39038e-10	-2.32976
56039628	chr1:56039628:G:A	6.00601e-24	-2.20756	-1.62496
56040453	chr1:56040453:G:A	5.78829e-24	-2.12368	-1.74577
56040828	chr1:56040828:G:A	3.62769e-23	-7.39038e-10	-2.0341
56040891	chr1:56040891:C:A	8.81753e-24	-2.12368	-1.32486
56040893	chr1:56040893:T:C	4.93303e-23	-7.39038e-10	-1.72675
56041326	chr1:56041326:T:C	2.69996e-23	-7.39038e-10	-2.32946
56041430	chr1:56041430:C:G	4.07379e-23	-7.39038e-10	-1.91813
56041687	chr1:56041687:C:G	2.79306e-23	-7.39038e-10	-2.29556
56041742	chr1:56041742:G:A	3.73535e-23	-7.39038e-10	-2.00486
56042368	chr1:56042368:G:A	3.49854e-23	-2.13975	0.0693956
56042388	chr1:56042388:CT:C	4.70702e-24	-2.10757	-1.96867
56042391	chr1:56042391:G:A	4.71267e-24	-2.10637	-1.96867
56042613	chr1:56042613:A:G	2.69901e-23	-7.39038e-10	-2.32982
56042691	chr1:56042691:A:G	3.22701e-23	-7.39038e-10	-2.15115
56042888	chr1:56042888:A:G	1.22516e-22	-7.39038e-10	-0.817044
56043216	chr1:56043216:A:G	3.42099e-23	-7.39038e-10	-2.09277
56043250	chr1:56043250:A:T	8.32793e-24	-2.13685	-1.36882
56043375	chr1:56043375:C:T	8.6552e-24	-2.14267	-1.32445
56043508	chr1:56043508:G:A	3.03076e-23	-2.21389	-4.84864e-09
56044291	chr1:56044291:T:A	5.84582e-24	-2.15735	-1.70221
56044412	chr1:56044412:G:A	2.94724e-23	-7.39038e-10	-2.24183
56044892	chr1:56044892:T:A	4.35623e-23	-7.39038e-10	-1.85109
56045121	chr1:56045121:A:G	3.194e-23	-2.16143	-4.84864e-09
56045212	chr1:56045212:A:C	3.32519e-23	-2.12117	-4.84864e-09
56045810	chr1:56045810:C:T	4.25933e-23	-2.09014	0.216553
56046086	chr1:56046086:A:G	4.08592e-23	-7.39038e-10	-1.91515
56047140	chr1:56047140:G:A	3.17183e-23	-2.16839	-4.84864e-09
56047186	chr1:56047186:C:T	2.89575e-23	-7.39038e-10	-2.25946
56047225	chr1:56047225:G:A	4.38507e-23	-2.10389	0.259398
56047305	chr1:56047305:A:G	3.35453e-23	-2.13046	0.0180659
56047344	chr1:56047344:G:A	3.9824e-23	-7.39038e-10	-1.94082
56047981	chr1:56047981:G:T	8.38448e-24	-2.11901	-1.37989
56048003	chr1:56048003:T:C	3.16946e-23	-2.16914	-4.84864e-09
56048272	chr1:56048272:A:T	8.68527e-24	-2.1344	-1.32926
56048326	chr1:56048326:T:A	8.12209e-24	-2.1549	-1.37579
56048658	chr1:56048658:T:C	2.89783e-23	-7.39038e-10	-2.25874
56048872	chr1:56048872:G:T	3.59823e-23	-7.39038e-10	-2.04226
56049078	chr1:56049078:G:C	3.80585e-23	-7.39038e-10	-1.98616
56049671	chr1:56049671:T:A	8.49473e-24	-2.13911	-1.34673
56049702	chr1:56049702:A:G	4.71143e-23	-2.10809	0.335381
56049826	chr1:56049826:C:T	8.7938e-24	-2.14201	-1.30923
56049906	chr1:56049906:C:T	3.81227e-23	-7.39038e-10	-1.98448
56049957	chr1:56049957:C:A	9.16719e-24	-2.12301	-1.28665
56050063	chr1:56050063:G:A	1.66335e-22	-0.511285	-4.84864e-09
56050193	chr1:56050193:A:G	2.69916e-23	-7.39038e-10	-2.32976
56050563	chr1:56050563:T:A	3.34682e-24	-2.18931	-2.22797
56050707	chr1:56050707:A:G	3.40498e-23	-2.13687	0.039412
56050751	chr1:56050751:T:C	3.90676e-23	-7.39038e-10	-1.95999
56050863	chr1:56050863:C:T	4.56283e-23	-7.39038e-10	-1.80476
56051062	chr1:56051062:T:G	5.59135e-24	-2.20602	-1.69804
56051075	chr1:56051075:T:C	5.40045e-23	-7.39038e-10	-1.63622
56051255	chr1:56051255:A:G	5.4938e-24	-2.14802	-1.77365
56051598	chr1:56051598:T:C	5.97516e-24	-2.12742	-1.71026
56051903	chr1:56051903:C:A	2.89079e-23	-7.39038e-10	-2.26117
56052277	chr1:56052277:G:A	8.25028e-24	-2.12899	-1.38605
56052484	chr1:56052484:G:A	4.42707e-23	-1.83496	-4.84864e-09
56052718	chr1:56052718:T:A	2.82228e-23	-7.39038e-10	-2.28515
56053016	chr1:56053016:C:A	5.56992e-24	-2.12981	-1.77809
56053261	chr1:56053261:G:T	5.62306e-24	-2.1251	-1.77331
56053350	chr1:56053350:T:C	1.873e-23	-2.11819	-0.576969
56053430	chr1:56053430:C:A	2.80714e-23	-7.39038e-10	-2.29054
56053508	chr1:56053508:T:C	1.86526e-23	-2.1155	-0.583798
56054096	chr1:56054096:T:C	5.31854e-23	-7.39038e-10	-1.6515
56054168	chr1:56054168:G:A	3.07047e-23	-7.39038e-10	-2.20087
56054178	chr1:56054178:T:C	3.8384e-24	-2.14519	-2.13504
56054568	chr1:56054568:C:T	3.11302e-23	-2.18711	-4.84864e-09
56055464	chr1:56055464:A:G	2.70194e-23	-7.39038e-10	-2.32873
56056114	chr1:56056114:T:A	3.08957e-23	-2.19467	-4.84864e-09
56056554	chr1:56056554:C:T	3.57073e-23	-7.39038e-10	-2.04993
56056898	chr1:56056898:C:T	8.25999e-24	-1.37209	-2.14177
56057228	chr1:56057228:G:C	4.15819e-23	-1.89762	-4.84864e-09
56057950	chr1:56057950:T:C	2.70194e-23	-7.39038e-10	-2.32873
56057960	chr1:56057960:T:G	2.72157e-23	-7.39038e-10	-2.32149
56058800	chr1:56058800:C:T	2.96944e-23	-7.39038e-10	-2.23433
56058815	chr1:56058815:G:A	2.92772e-23	-7.39038e-10	-2.24848
56058879	chr1:56058879:G:A	3.42752e-23	-2.17424	0.0833745
56058888	chr1:56058888:C:T	3.69252e-23	-2.01639	-4.84864e-09
56059833	chr1:56059833:T:C	3.70695e-23	-7.39038e-10	-2.01249
56059980	chr1:56059980:T:C	2.82295e-22	-2.20954	2.22721
56060236	chr1:56060236:C:T	3.89586e-23	-7.39038e-10	-1.96279
56060374	chr1:56060374:G:A	6.93671e-23	-2.16472	0.77885
56060534	chr1:56060534:A:C	2.94903e-23	-7.39038e-10	-2.24123
56060637	chr1:56060637:G:A	5.61186e-24	-2.01215	-1.88826
56060758	chr1:56060758:G:A	3.18765e-23	-7.39038e-10	-2.16342
56061340	chr1:56061340:A:G	3.03481e-23	-2.21255	-4.84864e-09
56061404	chr1:56061404:GA:G	1.30338e-22	-7.39038e-10	-0.755156
56061993	chr1:56061993:C:T	3.24528e-24	-2.15363	-2.29445
56062179	chr1:56062179:A:G	3.03511e-23	-2.21245	-4.84864e-09
56062426	chr1:56062426:A:G	4.44916e-24	-2.14342	-1.98915
56062498	chr1:56062498:A:G	4.79281e-23	-7.39038e-10	-1.75558
56062549	chr1:56062549:T:G	4.07129e-24	-2.16839	-2.05294
56062627	chr1:56062627:T:C	3.78858e-24	-2.00369	-2.28961
56063667	chr1:56063667:G:A	2.94434e-23	-7.39038e-10	-2.24282
56064090	chr1:56064090:A:G	1.93256e-22	-7.39038e-10	-0.361272
56064566	chr1:56064566:G:A	5.41345e-23	-1.63381	-4.84864e-09
56065471	chr1:56065471:T:G	7.06113e-23	-7.39038e-10	-1.3681
56065687	chr1:56065687:C:T	1.43934e-22	-7.39038e-10	-0.655931
56065750	chr1:56065750:G:A	3.19772e-23	-2.15808	-0.00218821
56065902	chr1:56065902:C:T	3.70242e-22	-7.39038e-10	0.288872
56066109	chr1:56066109:CATAAG:C	4.10729e-23	-7.39038e-10	-1.90994
56066216	chr1:56066216:C:T	4.50199e-24	-2.17472	-1.94605
56066662	chr1:56066662:A:T	2.73723e-23	-7.39038e-10	-2.31576
56066894	chr1:56066894:T:C	3.0417e-23	-2.21028	-4.84864e-09
56067323	chr1:56067323:G:A	4.20377e-23	-7.39038e-10	-1.88672
56068054	chr1:56068054:G:A	2.73955e-23	-7.39038e-10	-2.31491
56068664	chr1:56068664:C:T	3.03184e-23	-2.21353	-4.84864e-09
56068898	chr1:56068898:G:A	4.81341e-23	-7.39038e-10	-1.75129
56069196	chr1:56069196:T:C	2.73955e-23	-7.39038e-10	-2.31491
56069289	chr1:56069289:A:G	2.93622e-23	-7.39038e-10	-2.24558
56069389	chr1:56069389:A:G	3.33111e-23	-7.39038e-10	-2.11939
56069629	chr1:56069629:G:A	3.22287e-24	-2.15036	-2.30466
56070185	chr1:56070185:T:A	3.53405e-23	-2.06026	-4.84864e-09
56071251	chr1:56071251:T:A	6.83826e-23	-7.39038e-10	-1.40017
56071281	chr1:56071281:G:C	4.73985e-23	-7.39038e-10	-1.76669
56071514	chr1:56071514:T:C	3.00754e-23	-7.39038e-10	-2.22158
56072347	chr1:56072347:T:G	3.36715e-23	-2.10863	-4.84864e-09
56072848	chr1:56072848:C:A	6.37892e-24	-1.55823	-2.21406
56072970	chr1:56072970:T:C	4.37773e-23	-7.39038e-10	-1.84617
56073411	chr1:56073411:G:A	3.82694e-23	-7.39038e-10	-1.98064
56073566	chr1:56073566:C:T	3.80325e-23	-1.98685	-4.84864e-09
56073946	chr1:56073946:C:T	2.70411e-23	-7.39038e-10	-2.32793
56073969	chr1:56073969:A:T	4.38118e-23	-7.39038e-10	-1.84538
56075579	chr1:56075579:C:T	3.03101e-23	-2.21381	-4.84864e-09
56075997	chr1:56075997:C:T	5.08819e-24	-2.2122	-1.78616
56076033	chr1:56076033:A:G	3.89073e-24	-1.98772	-2.27897
56077174	chr1:56077174:C:A	3.31509e-23	-7.39038e-10	-2.12422
56077202	chr1:56077202:T:G	3.95088e-24	-2.1837	-2.06765
56078078	chr1:56078078:C:T	3.89601e-23	-7.39038e-10	-1.96275
56078401	chr1:56078401:T:C	4.13387e-24	-2.1643	-2.04177
56078424	chr1:56078424:T:C	3.94443e-24	-1.93296	-2.32002
56078530	chr1:56078530:C:T	3.05809e-23	-2.20491	-4.84864e-09
56079411	chr1:56079411:T:C	2.70707e-23	-7.39038e-10	-2.32683
56080004	chr1:56080004:T:C	3.32426e-24	-2.12019	-2.30385
56080240	chr1:56080240:G:A	6.5131e-23	-1.44889	-4.84864e-09
56080556	chr1:56080556:C:A	3.15273e-23	-7.39038e-10	-2.17443
56080876	chr1:56080876:T:C	3.03061e-23	-2.21394	-4.84864e-09
56081401	chr1:56081401:C:G	2.76489e-23	-7.39038e-10	-2.3057
56081469	chr1:56081469:C:T	2.70058e-23	-7.39038e-10	-2.32923
56081483	chr1:56081483:C:T	2.80261e-23	-7.39038e-10	-2.29215
56082594	chr1:56082594:T:C	3.15334e-23	-7.39038e-10	-2.17424
56082739	chr1:56082739:T:C	9.62502e-23	-7.39038e-10	-1.05833
56083213	chr1:56083213:A:T	4.08163e-22	-2.21356	2.59994
56083226	chr1:56083226:A:G	2.69962e-23	-7.39038e-10	-2.32959
56083451	chr1:56083451:C:T	4.21291e-23	-1.88455	-4.84864e-09
56083780	chr1:56083780:G:A	4.27042e-23	-7.39038e-10	-1.87099
56083818	chr1:56083818:G:A	3.03377e-23	-2.21289	-4.84864e-09
56083962	chr1:56083962:G:A	4.30503e-23	-7.39038e-10	-1.86292
56084018	chr1:56084018:G:A	2.69918e-23	-7.39038e-10	-2.32975
56084174	chr1:56084174:GT:G	2.69827e-23	-7.39038e-10	-2.33009
56084994	chr1:56084994:C:A	2.92364e-23	-7.39038e-10	-2.24987
56085365	chr1:56085365:C:T	3.03049e-23	-2.21398	-4.84864e-09
56085564	chr1:56085564:C:G	3.03319e-23	-2.21309	-4.84864e-09
56086305	chr1:56086305:A:G	2.69887e-23	-7.39038e-10	-2.32987
56086650	chr1:56086650:AC:A	5.54905e-23	-1.60907	-4.84864e-09
56086966	chr1:56086966:T:A	4.15726e-24	-2.19579	-2.00464
56088067	chr1:56088067:T:C	2.74013e-23	-7.39038e-10	-2.31469
56088163	chr1:56088163:T:C	4.08712e-23	-7.39038e-10	-1.91486
56088413	chr1:56088413:C:A	2.8004e-23	-7.39038e-10	-2.29294
56089148	chr1:56089148:G:A	4.38409e-23	-7.39038e-10	-1.84472
56089240	chr1:56089240:T:TC	3.33286e-23	-7.39038e-10	-2.11887
56089245	chr1:56089245:A:C	5.5948e-24	-1.81265	-2.0908
56089274	chr1:56089274:C:T	7.18373e-23	-7.39038e-10	-1.35088
56089376	chr1:56089376:C:T	7.5484e-22	-7.39038e-10	1.00122
56089384	chr1:56089384:G:A	2.66554e-23	-2.15476	-0.187533
56089531	chr1:56089531:G:A	3.55504e-23	-2.21399	0.159659
56089819	chr1:56089819:G:A	2.71721e-23	-7.39038e-10	-2.3231
56089964	chr1:56089964:C:T	1.28135e-22	-7.39038e-10	-0.772198
56090935	chr1:56090935:G:T	5.85068e-24	-1.57869	-2.28004
56091178	chr1:56091178:C:T	3.14689e-23	-2.17628	-4.84864e-09
56091304	chr1:56091304:C:T	4.00214e-23	-7.39038e-10	-1.93587
56091518	chr1:56091518:T:C	9.11342e-23	-7.39038e-10	-1.11295
56091643	chr1:56091643:C:A	3.28809e-23	-7.39038e-10	-2.13239
56092070	chr1:56092070:T:A	3.04195e-23	-2.2102	-4.84864e-09
56092217	chr1:56092217:AC:A	6.98265e-23	-7.39038e-10	-1.37927
56092291	chr1:56092291:A:G	3.17399e-23	-7.39038e-10	-2.16771
56092522	chr1:56092522:G:A	2.70364e-23	-7.39038e-10	-2.3281
56092587	chr1:56092587:A:G	3.55107e-23	-7.39038e-10	-2.05545
56093080	chr1:56093080:C:A	3.37218e-23	-7.39038e-10	-2.10714
56093110	chr1:56093110:A:G	3.52051e-23	-7.39038e-10	-2.06409
56093281	chr1:56093281:A:C	3.05367e-23	-2.20636	-4.84864e-09
56093564	chr1:56093564:C:A	2.71526e-23	-7.39038e-10	-2.32381
56093759	chr1:56093759:A:G	3.38057e-24	-2.18542	-2.22182
56094354	chr1:56094354:G:T	3.37674e-23	-7.39038e-10	-2.10579
56094444	chr1:56094444:G:A	4.04965e-24	-2.20565	-2.021
56094711	chr1:56094711:A:G	4.00215e-23	-7.39038e-10	-1.93587
56094817	chr1:56094817:G:A	3.94857e-23	-7.39038e-10	-1.94935
56095281	chr1:56095281:G:C	3.9663e-23	-7.39038e-10	-1.94487
56095469	chr1:56095469:T:C	5.84938e-23	-1.55636	-4.84864e-09
56095478	chr1:56095478:A:G	5.92009e-23	-1.54435	-4.84864e-09
56095661	chr1:56095661:C:A	4.14124e-23	-7.39038e-10	-1.90171
56095785	chr1:56095785:T:C	4.20863e-23	-7.39038e-10	-1.88556
56096179	chr1:56096179:G:A	3.43891e-23	-7.39038e-10	-2.08755
56096400	chr1:56096400:G:A	2.7215e-23	-7.39038e-10	-2.32152
56097249	chr1:56097249:G:A	3.92258e-24	-2.16994	-2.0886
56097370	chr1:56097370:A:G	2.76733e-23	-7.39038e-10	-2.30482
56097497	chr1:56097497:G:A	3.06184e-23	-2.20368	-4.84864e-09
56098244	chr1:56098244:G:A	2.76898e-23	-7.39038e-10	-2.30422
56098357	chr1:56098357:A:G	3.69785e-23	-7.39038e-10	-2.01495
56098673	chr1:56098673:G:A	2.75705e-23	-7.39038e-10	-2.30854
56098723	chr1:56098723:G:A	5.72884e-23	-7.39038e-10	-1.57719
56099009	chr1:56099009:T:C	3.26903e-23	-7.39038e-10	-2.13821
56099044	chr1:56099044:A:G	2.92626e-23	-2.2115	-0.0374724
56099204	chr1:56099204:AC:A	2.72147e-23	-7.39038e-10	-2.32153
56099375	chr1:56099375:T:G	2.74087e-23	-7.39038e-10	-2.31443
56099493	chr1:56099493:T:A	2.76369e-23	-7.39038e-10	-2.30613
56100544	chr1:56100544:A:G	2.62866e-22	-7.39038e-10	-0.0536422
56100659	chr1:56100659:A:G	6.51377e-23	-7.39038e-10	-1.44878
56100680	chr1:56100680:G:A	1.19499e-22	-1.11679	0.274815
56100758	chr1:56100758:T:A	3.29802e-23	-7.39038e-10	-2.12938
56101106	chr1:56101106:A:G	3.05969e-23	-2.20439	-4.84864e-09
56101422	chr1:56101422:A:G	4.64703e-23	-7.39038e-10	-1.78647
56101669	chr1:56101669:T:C	3.28149e-23	-7.39038e-10	-2.1344
56102845	chr1:56102845:C:A	2.74799e-23	-7.39038e-10	-2.31183
56102864	chr1:56102864:A:G	6.27907e-23	-7.39038e-10	-1.48548
56102991	chr1:56102991:CT:C	2.72683e-23	-7.39038e-10	-2.31956
56103195	chr1:56103195:T:G	3.03212e-23	-2.21344	-4.84864e-09
56103407	chr1:56103407:T:A	3.5049e-24	-2.20803	-2.1631
56103537	chr1:56103537:G:A	4.69622e-23	-2.13561	0.359664
56103692	chr1:56103692:T:C	6.62496e-24	-1.45424	-2.2802
56103722	chr1:56103722:T:C	3.3113e-23	-7.39038e-10	-2.12536
56103765	chr1:56103765:C:T	2.70998e-23	-7.39038e-10	-2.32576
56103935	chr1:56103935:A:G	7.54557e-23	-7.39038e-10	-1.30174
56103950	chr1:56103950:A:G	3.90499e-24	-2.17843	-2.0846
56104068	chr1:56104068:G:A	3.31208e-24	-2.10019	-2.32752
56104111	chr1:56104111:A:G	2.93682e-23	-7.39038e-10	-2.24537
56104629	chr1:56104629:T:C	4.23222e-24	-1.85391	-2.32865
56104809	chr1:56104809:G:A	3.19723e-23	-7.39038e-10	-2.16042
56104956	chr1:56104956:C:T	2.76358e-23	-7.39038e-10	-2.30617
56105559	chr1:56105559:A:G	3.25933e-24	-2.19112	-2.25265
56106064	chr1:56106064:G:T	5.77242e-23	-7.39038e-10	-1.56961
56106166	chr1:56106166:C:A	6.61102e-24	-2.04923	-1.68732
56106334	chr1:56106334:C:A	2.92608e-23	-7.39038e-10	-2.24904
56106347	chr1:56106347:C:G	5.6654e-23	-7.39038e-10	-1.58832
56106527	chr1:56106527:G:A	3.03148e-23	-2.21365	-4.84864e-09
56106561	chr1:56106561:G:A	1.57543e-22	-0.565585	-4.84864e-09
56106655	chr1:56106655:G:A	3.30889e-23	-7.39038e-10	-2.12609
56106956	chr1:56106956:T:C	3.03231e-23	-2.21338	-4.84864e-09
56107420	chr1:56107420:CT:C	3.03339e-23	-2.21302	-4.84864e-09
56107423	chr1:56107423:T:C	3.03349e-23	-2.21299	-4.84864e-09
56107650	chr1:56107650:T:A	2.37969e-23	-2.13192	-0.323806
56108244	chr1:56108244:T:C	3.691e-23	-7.39038e-10	-2.0168
56108312	chr1:56108312:G:A	3.03046e-23	-2.21399	-4.84864e-09
56108494	chr1:56108494:G:A	2.21718e-23	-2.15214	-0.374321
56108548	chr1:56108548:A:C	3.04469e-23	-2.2093	-4.84864e-09
56108679	chr1:56108679:G:A	3.10828e-23	-2.18863	-4.84864e-09
56108684	chr1:56108684:T:C	3.38819e-24	-2.19137	-2.21362
56108723	chr1:56108723:C:T	4.28523e-24	-2.04928	-2.12084
56108776	chr1:56108776:G:T	2.75319e-23	-7.39038e-10	-2.30994
56108906	chr1:56108906:T:C	5.22446e-23	-1.66935	-4.84864e-09
56108967	chr1:56108967:C:T	3.01128e-23	-7.39038e-10	-2.22034
56109376	chr1:56109376:C:T	3.43638e-23	-7.39038e-10	-2.08828
56109542	chr1:56109542:C:T	2.71609e-23	-7.39038e-10	-2.32351
56109647	chr1:56109647:T:G	6.87508e-24	-2.0458	-1.65159
56109717	chr1:56109717:G:A	2.71167e-23	-7.39038e-10	-2.32514
56109727	chr1:56109727:C:T	2.71995e-23	-7.39038e-10	-2.32209
56109973	chr1:56109973:A:G	3.48778e-23	-2.07344	-4.84864e-09
56110013	chr1:56110013:C:T	2.69852e-23	-7.39038e-10	-2.33
56110034	chr1:56110034:A:G	4.03399e-24	-1.91507	-2.31546
56110280	chr1:56110280:C:T	3.80395e-23	-7.39038e-10	-1.98666
56110949	chr1:56110949:C:A	2.71122e-23	-7.39038e-10	-2.3253
56111313	chr1:56111313:TG:T	3.19552e-23	-7.39038e-10	-2.16095
56111398	chr1:56111398:C:T	2.70735e-23	-7.39038e-10	-2.32673
56111585	chr1:56111585:G:A	3.80622e-24	-1.9698	-2.31885
56111740	chr1:56111740:A:C	4.57589e-23	-2.19531	0.393412
56111793	chr1:56111793:G:A	3.78605e-23	-7.39038e-10	-1.99138
56112769	chr1:56112769:A:G	2.73569e-23	-7.39038e-10	-2.31632
56113136	chr1:56113136:G:A	7.02611e-24	-2.07329	-1.60236
56113536	chr1:56113536:C:A	7.09445e-24	-2.07329	-1.59268
56113658	chr1:56113658:A:G	4.91264e-23	-2.19869	0.467805
56113681	chr1:56113681:C:T	2.61412e-22	-7.39038e-10	-0.0591876
56113785	chr1:56113785:C:T	6.96784e-23	-1.3814	-4.84864e-09
56113832	chr1:56113832:A:T	3.48292e-23	-7.39038e-10	-2.07483
56113911	chr1:56113911:G:A	2.99912e-24	-2.19697	-2.33
56114531	chr1:56114531:T:G	3.47334e-24	-2.06254	-2.31763
56114815	chr1:56114815:T:C	3.70886e-24	-2.00087	-2.31369
56115063	chr1:56115063:G:A	3.63996e-23	-2.16076	0.130032
56115080	chr1:56115080:T:C	3.27291e-23	-7.39038e-10	-2.13702
56115381	chr1:56115381:C:A	3.15218e-23	-7.39038e-10	-2.17461
56115725	chr1:56115725:A:G	4.64956e-23	-7.39038e-10	-1.78593
56115730	chr1:56115730:G:A	7.34525e-24	-2.06656	-1.56467
56115927	chr1:56115927:G:T	7.38655e-24	-2.06033	-1.5653
56116036	chr1:56116036:CAACAACAAT:C	4.11667e-22	-7.39038e-10	0.394928
56116135	chr1:56116135:GAAATT:G	7.18996e-24	-2.07027	-1.58233
56116300	chr1:56116300:C:T	3.37716e-24	-2.20776	-2.20049
56116612	chr1:56116612:A:G	2.74077e-23	-7.39038e-10	-2.31446
56116812	chr1:56116812:A:T	6.04301e-23	-7.39038e-10	-1.5238
56117306	chr1:56117306:T:A	5.12012e-23	-2.18876	0.49924
56117438	chr1:56117438:C:T	3.51517e-24	-2.09839	-2.26981
56117602	chr1:56117602:A:G	5.65449e-24	-2.15352	-1.73931
56117706	chr1:56117706:G:A	3.40967e-23	-2.09609	-4.84864e-09
56117858	chr1:56117858:G:A	3.71118e-23	-7.39038e-10	-2.01135
56118641	chr1:56118641:A:G	3.49578e-23	-2.19949	0.128346
56118665	chr1:56118665:G:A	2.76423e-23	-7.39038e-10	-2.30594
56120384	chr1:56120384:C:T	2.05167e-23	-1.97018	-0.633869
56120955	chr1:56120955:T:C	5.543e-24	-1.63735	-2.2754
56121033	chr1:56121033:A:G	4.61817e-23	-7.39038e-10	-1.7927
56121454	chr1:56121454:C:T	7.10754e-23	-7.39038e-10	-1.36154
56121634	chr1:56121634:T:C	7.81252e-23	-7.39038e-10	-1.26697
56121791	chr1:56121791:G:A	6.9621e-22	-7.39038e-10	0.920365
56121867	chr1:56121867:A:G	4.61512e-24	-2.14136	-1.95459
56121991	chr1:56121991:C:T	6.52461e-24	-1.93864	-1.81106
56122061	chr1:56122061:ATTTG:A	3.03049e-23	-2.21398	-4.84864e-09
56122462	chr1:56122462:C:A	5.14198e-24	-1.69564	-2.29221
56122874	chr1:56122874:T:C	2.79929e-23	-7.39038e-10	-2.29333
56123635	chr1:56123635:T:C	3.03409e-23	-2.21279	-4.84864e-09
56123678	chr1:56123678:T:C	4.9787e-24	-2.15919	-1.86093
56123703	chr1:56123703:G:A	3.47739e-23	-7.39038e-10	-2.07642
56123781	chr1:56123781:T:TC	2.81037e-23	-7.39038e-10	-2.28938
56123965	chr1:56123965:A:C	2.84455e-23	-7.39038e-10	-2.2773
56124066	chr1:56124066:G:A	4.34613e-22	-7.39038e-10	0.449169
56124384	chr1:56124384:T:C	3.11421e-23	-7.39038e-10	-2.18673
56124468	chr1:56124468:C:T	2.69825e-23	-7.39038e-10	-2.3301
56124741	chr1:56124741:A:G	2.81328e-23	-7.39038e-10	-2.28835
56124868	chr1:56124868:T:C	2.77467e-22	-7.39038e-10	0.000416195
56124880	chr1:56124880:A:G	1.71442e-22	-7.39038e-10	-0.48104
56125058	chr1:56125058:G:C	4.12203e-23	-7.39038e-10	-1.90635
56125072	chr1:56125072:G:C	2.43382e-22	-7.39038e-10	-0.130655
56125958	chr1:56125958:T:C	4.8124e-24	-2.16663	-1.88746
56126545	chr1:56126545:A:C	3.02864e-23	-2.1888	-0.0257902
56126626	chr1:56126626:T:C	3.25318e-24	-2.11579	-2.32986
56126655	chr1:56126655:C:T	9.03432e-23	-7.39038e-10	-1.12167
56126742	chr1:56126742:G:A	3.189e-24	-2.13658	-2.329
56126799	chr1:56126799:C:T	2.69825e-23	-7.39038e-10	-2.3301
56126910	chr1:56126910:T:G	2.69854e-23	-7.39038e-10	-2.32999
56126952	chr1:56126952:A:C	3.25448e-23	-7.39038e-10	-2.14267
56127331	chr1:56127331:C:T	3.03047e-23	-2.21398	-4.84864e-09
56127376	chr1:56127376:C:T	5.03585e-24	-1.69633	-2.31238
56128439	chr1:56128439:C:A	3.01448e-23	-2.19028	-0.0289976
56129484	chr1:56129484:A:G	3.03068e-23	-2.21391	-4.84864e-09
56129831	chr1:56129831:T:C	2.775e-23	-7.39038e-10	-2.30205
56129961	chr1:56129961:G:A	4.83211e-23	-7.39038e-10	-1.74742
56130152	chr1:56130152:C:T	2.85007e-23	-7.39038e-10	-2.27536
56130483	chr1:56130483:T:C	3.40977e-23	-7.39038e-10	-2.09606
56130615	chr1:56130615:T:A	5.03168e-23	-7.39038e-10	-1.70695
56130745	chr1:56130745:C:T	4.07381e-24	-2.14373	-2.07698
56130793	chr1:56130793:A:C	2.71729e-22	-7.39038e-10	-0.0204811
56131592	chr1:56131592:G:C	3.71698e-23	-7.39038e-10	-2.00979
56131866	chr1:56131866:C:CT	2.79912e-23	-7.39038e-10	-2.29339
56132052	chr1:56132052:T:C	6.16554e-24	-2.14135	-1.66496
56132851	chr1:56132851:C:T	5.11155e-23	-7.39038e-10	-1.6912
56132877	chr1:56132877:G:T	4.63651e-23	-7.39038e-10	-1.78874
56132952	chr1:56132952:C:A	3.32838e-24	-2.13083	-2.29197
56133773	chr1:56133773:T:C	3.4419e-23	-2.08668	-4.84864e-09
56133801	chr1:56133801:G:A	3.09562e-23	-2.19271	-4.84864e-09
56133964	chr1:56133964:G:A	4.19016e-23	-7.39038e-10	-1.88996
56134190	chr1:56134190:G:A	2.54188e-22	-0.0872124	-4.84864e-09
56134934	chr1:56134934:C:T	6.94557e-23	-7.39038e-10	-1.3846
56134944	chr1:56134944:G:A	3.39536e-23	-7.39038e-10	-2.10029
56135722	chr1:56135722:T:C	4.67243e-23	-7.39038e-10	-1.78102
56136525	chr1:56136525:C:A	2.69824e-23	-7.39038e-10	-2.3301
56136685	chr1:56136685:G:A	2.69863e-23	-7.39038e-10	-2.32995
56137035	chr1:56137035:T:C	4.20006e-23	-7.39038e-10	-1.8876
56137529	chr1:56137529:G:A	4.907e-24	-1.72705	-2.30757
56138145	chr1:56138145:G:A	4.33989e-23	-1.85485	-4.84864e-09
56138196	chr1:56138196:C:T	2.80647e-23	-7.39038e-10	-2.29077
56138277	chr1:56138277:C:T	3.87986e-24	-2.19251	-2.07698
56138851	chr1:56138851:T:C	2.92173e-23	-2.19054	-0.0599842
56139602	chr1:56139602:A:G	4.91495e-24	-1.72028	-2.31272
56139650	chr1:56139650:G:A	3.14427e-23	-2.17712	-4.84864e-09
56139950	chr1:56139950:C:T	3.8988e-24	-2.18766	-2.07696
56140074	chr1:56140074:A:G	5.72104e-24	-2.19219	-1.68894
56140395	chr1:56140395:T:A	2.88315e-23	-7.39038e-10	-2.26382
56140534	chr1:56140534:G:A	2.99313e-24	-2.19956	-2.32941
56140594	chr1:56140594:T:C	3.18411e-23	-2.16453	-4.84864e-09
56140639	chr1:56140639:A:G	2.82739e-22	-7.39038e-10	0.0192379
56140977	chr1:56140977:G:A	2.89369e-23	-2.19193	-0.0682357
56141397	chr1:56141397:C:T	2.8789e-23	-2.195	-0.0702976
56141771	chr1:56141771:G:A	2.69866e-23	-7.39038e-10	-2.32994
56141833	chr1:56141833:A:G	4.17558e-23	-7.39038e-10	-1.89345
56141914	chr1:56141914:T:C	8.39506e-23	-7.39038e-10	-1.19506
56142415	chr1:56142415:C:T	4.6806e-23	-1.77928	-4.84864e-09
56142821	chr1:56142821:C:T	2.94253e-23	-2.1911	-0.0523309
56142862	chr1:56142862:T:G	3.73846e-23	-7.39038e-10	-2.00403
56142875	chr1:56142875:T:C	4.45147e-23	-7.39038e-10	-1.82947
56142977	chr1:56142977:C:T	3.2556e-22	-7.39038e-10	0.160261
56143308	chr1:56143308:C:A	2.70561e-23	-7.39038e-10	-2.32737
56143624	chr1:56143624:C:T	3.29694e-23	-2.19376	0.0640507
56143721	chr1:56143721:C:G	2.71729e-23	-7.39038e-10	-2.32306
56144335	chr1:56144335:A:G	4.28629e-24	-2.14313	-2.02674
56144449	chr1:56144449:A:G	2.76385e-23	-7.39038e-10	-2.30608
56144469	chr1:56144469:C:T	2.833e-23	-7.39038e-10	-2.28136
56144644	chr1:56144644:C:T	4.30227e-23	-7.39038e-10	-1.86356
56145195	chr1:56145195:C:A	2.70915e-23	-7.39038e-10	-2.32607
56145305	chr1:56145305:C:T	3.35e-23	-7.39038e-10	-2.11374
56145513	chr1:56145513:C:T	6.26305e-23	-7.39038e-10	-1.48803
56145552	chr1:56145552:A:T	4.12832e-24	-2.01448	-2.19293
56145599	chr1:56145599:T:A	2.71712e-23	-7.39038e-10	-2.32313
56145792	chr1:56145792:A:C	4.52287e-23	-1.81355	-4.84864e-09
56146214	chr1:56146214:A:C	3.36278e-23	-2.13761	0.0276799
56146411	chr1:56146411:C:T	2.78873e-23	-7.39038e-10	-2.29711
56146950	chr1:56146950:T:C	5.05778e-24	-1.73821	-2.26615
56147181	chr1:56147181:T:C	6.46183e-23	-7.39038e-10	-1.45679
56147227	chr1:56147227:T:C	3.45947e-24	-2.17064	-2.21353
56147232	chr1:56147232:C:A	2.7917e-23	-7.39038e-10	-2.29605
56147284	chr1:56147284:A:G	7.12544e-23	-2.06485	0.705822
56147306	chr1:56147306:G:A	3.55819e-24	-2.14659	-2.20944
56147376	chr1:56147376:A:C	2.21187e-22	-7.39038e-10	-0.226277
56147380	chr1:56147380:G:A	4.25651e-24	-1.96977	-2.20707
56147533	chr1:56147533:AAGTTCTTAGAAATTGAG:A	5.27247e-24	-1.69313	-2.26966
56147547	chr1:56147547:T:C	2.78415e-23	-7.39038e-10	-2.29876
56147775	chr1:56147775:G:A	2.69957e-23	-7.39038e-10	-2.32961
56147876	chr1:56147876:TCAGAAAA:T	6.06469e-23	-7.39038e-10	-1.52022
56147886	chr1:56147886:C:T	3.71719e-23	-2.00973	-4.84864e-09
56147950	chr1:56147950:A:G	2.90505e-23	-7.39038e-10	-2.25625
56147972	chr1:56147972:C:T	2.35745e-23	-2.19742	-0.267703
56148544	chr1:56148544:C:G	3.44985e-23	-7.39038e-10	-2.08437
56149003	chr1:56149003:G:A	4.32386e-24	-2.13623	-2.02491
56149090	chr1:56149090:C:T	3.59335e-24	-2.15149	-2.19471
56149332	chr1:56149332:G:T	4.33882e-24	-2.13218	-2.02551
56149718	chr1:56149718:C:T	2.89065e-23	-7.39038e-10	-2.26122
56149894	chr1:56149894:G:A	3.58214e-24	-2.15736	-2.19197
56150137	chr1:56150137:G:A	3.55702e-24	-2.18693	-2.16943
56150488	chr1:56150488:G:A	4.58689e-22	-7.39038e-10	0.503086
56150811	chr1:56150811:A:G	2.71274e-23	-7.39038e-10	-2.32474
56150845	chr1:56150845:C:T	5.03773e-23	-7.39038e-10	-1.70575
56151040	chr1:56151040:C:G	3.22054e-23	-2.19449	0.0413349
56151289	chr1:56151289:G:A	2.97628e-23	-2.17485	-0.05718
56151309	chr1:56151309:A:C	2.2856e-23	-2.19676	-0.29931
56151557	chr1:56151557:G:A	2.82702e-23	-7.39038e-10	-2.28348
56151606	chr1:56151606:T:TA	2.77146e-23	-7.39038e-10	-2.30333
56151629	chr1:56151629:CAG:C	2.77335e-23	-7.39038e-10	-2.30265
56151652	chr1:56151652:C:T	3.42425e-23	-7.39038e-10	-2.09182
56151923	chr1:56151923:C:G	4.21806e-22	-7.39038e-10	0.419259
56152104	chr1:56152104:A:T	3.68328e-23	-2.19134	0.172441
56152122	chr1:56152122:G:A	4.19397e-23	-7.39038e-10	-1.88905
56152183	chr1:56152183:C:T	3.23033e-23	-7.39038e-10	-2.15012
56152275	chr1:56152275:T:G	5.18564e-24	-1.8782	-2.10119
56152335	chr1:56152335:G:A	3.17828e-23	-7.39038e-10	-2.16636
56152837	chr1:56152837:T:C	2.87166e-23	-7.39038e-10	-2.26781
56153175	chr1:56153175:G:T	2.70051e-23	-7.39038e-10	-2.32926
56153207	chr1:56153207:T:G	2.76571e-23	-7.39038e-10	-2.3054
56153219	chr1:56153219:G:T	1.1298e-22	-7.39038e-10	-0.898079
56153385	chr1:56153385:A:G	6.45996e-23	-7.39038e-10	-1.45708
56153419	chr1:56153419:C:A	3.16708e-23	-7.39038e-10	-2.16989
56153544	chr1:56153544:C:T	2.6998e-23	-7.39038e-10	-2.32952
56153904	chr1:56153904:A:C	1.95616e-23	-2.1695	-0.482222
56154131	chr1:56154131:A:C	2.71284e-23	-7.39038e-10	-2.3247
56154348	chr1:56154348:G:T	8.44774e-23	-1.1888	-4.84864e-09
56154362	chr1:56154362:T:G	4.52336e-22	-7.39038e-10	0.489138
56154451	chr1:56154451:T:A	2.91382e-23	-7.39038e-10	-2.25324
56154485	chr1:56154485:C:T	2.70397e-23	-7.39038e-10	-2.32798
56154540	chr1:56154540:T:A	7.89595e-23	-1.25635	-4.84864e-09
56154596	chr1:56154596:T:C	6.49201e-24	-1.96464	-1.79007
56155066	chr1:56155066:A:C	2.84706e-23	-7.39038e-10	-2.27641
56155096	chr1:56155096:A:G	2.84706e-23	-7.39038e-10	-2.27641
56155102	chr1:56155102:A:G	2.69884e-23	-7.39038e-10	-2.32988
56155231	chr1:56155231:CT:C	5.20686e-23	-7.39038e-10	-1.67272
56155417	chr1:56155417:C:T	1.22179e-23	-2.17367	-0.948711
56155506	chr1:56155506:G:A	8.71964e-24	-1.72847	-1.73123
56155595	chr1:56155595:A:AAAGT	2.84706e-23	-7.39038e-10	-2.27641
56155974	chr1:56155974:GAGA:G	3.32702e-24	-2.18579	-2.23742
56156015	chr1:56156015:C:T	7.52261e-23	-7.39038e-10	-1.30479
56156019	chr1:56156019:T:C	2.64581e-23	-2.1772	-0.17252
56156043	chr1:56156043:A:C	2.6984e-23	-7.39038e-10	-2.33004
56156234	chr1:56156234:T:C	2.69978e-23	-7.39038e-10	-2.32953
56156568	chr1:56156568:T:C	1.39411e-22	-0.687862	-4.84864e-09
56156587	chr1:56156587:T:C	1.57168e-23	-2.16905	-0.701506
56156806	chr1:56156806:C:T	7.51134e-24	-1.87636	-1.73252
56156851	chr1:56156851:G:A	2.70089e-23	-7.39038e-10	-2.32912
56156911	chr1:56156911:T:C	2.70178e-23	-7.39038e-10	-2.32879
56157928	chr1:56157928:A:T	2.70199e-23	-7.39038e-10	-2.32871
56158203	chr1:56158203:T:C	3.40685e-23	-2.09691	-4.84864e-09
56158243	chr1:56158243:A:G	6.65912e-24	-2.00894	-1.72035
56158342	chr1:56158342:C:T	5.64933e-23	-2.18005	0.588884
56158807	chr1:56158807:G:A	2.72245e-23	-7.39038e-10	-2.32117
56158884	chr1:56158884:A:C	2.87853e-23	-7.39038e-10	-2.26542
56158995	chr1:56158995:G:T	2.73212e-23	-7.39038e-10	-2.31762
56159453	chr1:56159453:G:GA	2.70195e-23	-7.39038e-10	-2.32873
56159679	chr1:56159679:G:A	2.25192e-22	-7.39038e-10	-0.208331
56159687	chr1:56159687:A:T	3.03944e-23	-2.21103	-4.84864e-09
56159723	chr1:56159723:G:A	3.31448e-23	-2.1244	-4.84864e-09
56159894	chr1:56159894:G:T	3.04728e-23	-7.39038e-10	-2.20845
56160406	chr1:56160406:C:A	6.24758e-23	-1.49051	-4.84864e-09
56160409	chr1:56160409:T:C	1.52901e-23	-2.04574	-0.852342
56160457	chr1:56160457:C:G	3.49422e-23	-7.39038e-10	-2.07159
56160754	chr1:56160754:A:G	1.47274e-23	-2.05052	-0.885055
56160898	chr1:56160898:C:T	2.70104e-23	-7.39038e-10	-2.32906
56161243	chr1:56161243:G:A	2.71153e-23	-7.39038e-10	-2.32519
56161271	chr1:56161271:T:G	4.51428e-23	-7.39038e-10	-1.81545
56161414	chr1:56161414:T:C	8.61257e-23	-7.39038e-10	-1.16948
56161452	chr1:56161452:G:A	5.79792e-23	-7.39038e-10	-1.5652
56161683	chr1:56161683:T:C	3.23848e-23	-7.39038e-10	-2.1476
56161950	chr1:56161950:A:C	2.72138e-23	-7.39038e-10	-2.32156
56162233	chr1:56162233:G:A	3.0518e-24	-2.17971	-2.32985
56162406	chr1:56162406:A:G	9.4554e-23	-7.39038e-10	-1.07612
56162584	chr1:56162584:T:C	9.3233e-22	-7.39038e-10	1.2124
56162700	chr1:56162700:T:A	1.55967e-23	-2.04647	-0.831754
56162713	chr1:56162713:T:C	1.51248e-23	-2.0495	-0.859456
56162797	chr1:56162797:C:T	3.80046e-23	-7.39038e-10	-1.98758
56162876	chr1:56162876:A:C	3.65662e-23	-7.39038e-10	-2.02616
56162878	chr1:56162878:A:AAAGC	3.52846e-23	-7.39038e-10	-2.06184
56162880	chr1:56162880:G:A	3.52462e-23	-7.39038e-10	-2.06293
56162882	chr1:56162882:TTCCCCTCC:T	3.53065e-23	-7.39038e-10	-2.06122
56163195	chr1:56163195:G:A	1.5417e-23	-2.0377	-0.852113
56163507	chr1:56163507:T:C	5.29248e-24	-1.96879	-1.99021
56163624	chr1:56163624:A:C	4.75925e-23	-1.76261	-4.84864e-09
56163748	chr1:56163748:C:T	8.98748e-23	-7.39038e-10	-1.12687
56163763	chr1:56163763:A:T	6.05818e-24	-2.06302	-1.76085
56164537	chr1:56164537:GAA:G	1.57848e-23	-2.06154	-0.804696
56164661	chr1:56164661:A:G	5.36353e-24	-1.99312	-1.95254
56165464	chr1:56165464:G:T	2.74679e-23	-7.39038e-10	-2.31227
56165746	chr1:56165746:G:T	5.4677e-23	-1.62384	-4.84864e-09
56165910	chr1:56165910:C:T	4.50988e-23	-7.39038e-10	-1.81643
56166106	chr1:56166106:C:T	3.75331e-23	-7.39038e-10	-2.00006
56166152	chr1:56166152:G:A	3.05033e-23	-2.20745	-4.84864e-09
56166244	chr1:56166244:T:C	5.10643e-23	-7.39038e-10	-1.6922
56166360	chr1:56166360:G:A	2.71405e-23	-7.39038e-10	-2.32426
56166470	chr1:56166470:G:A	1.1411e-23	-0.91864	-2.27207
56166511	chr1:56166511:A:G	3.73159e-23	-2.00587	-4.84864e-09
56166649	chr1:56166649:T:C	2.95983e-24	-2.21344	-2.32671
56166735	chr1:56166735:A:G	3.17927e-24	-2.16153	-2.3071
56166863	chr1:56166863:C:T	3.27193e-24	-2.14837	-2.29153
56166878	chr1:56166878:T:A	3.08932e-23	-2.19475	-4.84864e-09
56167944	chr1:56167944:T:C	3.94394e-23	-7.39038e-10	-1.95052
56168034	chr1:56168034:G:C	2.84121e-23	-7.39038e-10	-2.27847
56168102	chr1:56168102:A:G	8.97601e-23	-7.39038e-10	-1.12815
56168149	chr1:56168149:A:G	6.38305e-24	-2.05361	-1.71803
56168256	chr1:56168256:T:C	2.71688e-23	-7.39038e-10	-2.32322
56168633	chr1:56168633:A:G	1.18859e-22	-0.847347	-4.84864e-09
56169025	chr1:56169025:G:A	1.58354e-21	-7.39038e-10	1.74213
56169065	chr1:56169065:G:C	5.42388e-23	-7.39038e-10	-1.63189
56169128	chr1:56169128:G:A	4.08532e-22	-7.39038e-10	0.387285
56169251	chr1:56169251:C:T	5.55379e-23	-1.60822	-4.84864e-09
56169255	chr1:56169255:C:A	5.36658e-23	-1.64251	-4.84864e-09
56169260	chr1:56169260:C:T	5.04746e-23	-7.39038e-10	-1.70382
56170066	chr1:56170066:A:C	3.04329e-23	-2.20976	-4.84864e-09
56170164	chr1:56170164:CT:C	3.03308e-23	-2.21312	-4.84864e-09
56170320	chr1:56170320:A:G	2.84121e-23	-7.39038e-10	-2.27847
56170577	chr1:56170577:G:A	5.10518e-23	-7.39038e-10	-1.69245
56170583	chr1:56170583:T:C	2.69844e-23	-7.39038e-10	-2.33003
56170722	chr1:56170722:A:T	4.28078e-23	-7.39038e-10	-1.86856
56170733	chr1:56170733:A:C	3.34604e-23	-2.17575	0.0608249
56170853	chr1:56170853:G:A	3.86332e-23	-7.39038e-10	-1.97117
56170955	chr1:56170955:T:C	3.11681e-23	-2.18589	-4.84864e-09
56171069	chr1:56171069:A:C	2.9142e-23	-7.39038e-10	-2.25311
56171157	chr1:56171157:C:T	2.12992e-23	-2.21018	-0.356442
56171356	chr1:56171356:G:A	4.45302e-23	-7.39038e-10	-1.82912
56171663	chr1:56171663:A:G	3.47887e-23	-7.39038e-10	-2.07599
56171926	chr1:56171926:G:A	4.40185e-23	-7.39038e-10	-1.84068
56172038	chr1:56172038:G:A	1.84095e-23	-2.20819	-0.504226
56173045	chr1:56173045:A:G	4.7442e-23	-7.39038e-10	-1.76578
56173585	chr1:56173585:AT:A	3.35645e-23	-7.39038e-10	-2.11182
56173881	chr1:56173881:A:T	3.27015e-23	-2.13786	-4.84864e-09
56174332	chr1:56174332:A:G	1.35953e-22	-0.712974	-4.84864e-09
56174519	chr1:56174519:T:C	3.52203e-23	-7.39038e-10	-2.06366
56174917	chr1:56174917:A:G	3.45156e-23	-7.39038e-10	-2.08388
56175036	chr1:56175036:G:C	3.13206e-23	-2.18101	-4.84864e-09
56175830	chr1:56175830:T:A	1.35582e-22	-2.19514	1.47942
56175876	chr1:56175876:T:C	2.75877e-23	-7.39038e-10	-2.30792
56175881	chr1:56175881:T:C	1.4566e-22	-2.17686	1.53284
56175911	chr1:56175911:C:A	4.75175e-22	-7.39038e-10	0.538397
56175997	chr1:56175997:T:C	6.86274e-23	-7.39038e-10	-1.39659
56176031	chr1:56176031:A:T	1.25844e-22	-2.19191	1.40167
56176209	chr1:56176209:G:A	1.33696e-23	-2.20326	-0.829048
56176410	chr1:56176410:G:A	1.37506e-22	-2.18932	1.48771
56176562	chr1:56176562:T:A	1.36729e-22	-2.19114	1.48386
56176629	chr1:56176629:GC:G	2.75202e-23	-7.39038e-10	-2.31037
56176891	chr1:56176891:AT:A	3.33634e-24	-2.11889	-2.30152
56177326	chr1:56177326:T:C	3.22642e-24	-2.13941	-2.3145
56177471	chr1:56177471:A:G	3.18264e-23	-2.16499	-4.84864e-09
56177524	chr1:56177524:A:T	2.74768e-23	-7.39038e-10	-2.31194
56177572	chr1:56177572:A:G	2.71027e-23	-7.39038e-10	-2.32565
56177772	chr1:56177772:T:C	3.20507e-23	-7.39038e-10	-2.15797
56177908	chr1:56177908:C:G	3.14564e-23	-2.17668	-4.84864e-09
56177968	chr1:56177968:T:C	3.08041e-23	-7.39038e-10	-2.19764
56178103	chr1:56178103:A:G	6.72581e-23	-7.39038e-10	-1.41675
56178336	chr1:56178336:G:A	3.03511e-23	-2.21245	-4.84864e-09
56178475	chr1:56178475:A:G	1.47593e-22	-2.19286	1.56203
56178895	chr1:56178895:T:C	1.59581e-22	-2.1816	1.62886
56179013	chr1:56179013:A:G	1.60149e-22	-2.17804	1.62886
56179157	chr1:56179157:A:G	2.71094e-23	-7.39038e-10	-2.32541
56179377	chr1:56179377:AT:A	3.79004e-23	-7.39038e-10	-1.99033
56179626	chr1:56179626:A:T	2.69825e-23	-7.39038e-10	-2.3301
56179892	chr1:56179892:C:T	5.61879e-23	-7.39038e-10	-1.59658
56179955	chr1:56179955:A:G	5.51986e-23	-7.39038e-10	-1.61435
56180041	chr1:56180041:T:C	3.91294e-23	-7.39038e-10	-1.95841
56180099	chr1:56180099:T:C	5.5386e-23	-7.39038e-10	-1.61096
56180346	chr1:56180346:A:G	2.22296e-22	-7.39038e-10	-0.221277
56180420	chr1:56180420:AT:A	1.3261e-22	-2.16991	1.43204
56180508	chr1:56180508:A:G	3.33361e-23	-2.11864	-4.84864e-09
56181526	chr1:56181526:C:T	4.36877e-23	-7.39038e-10	-1.84822
56181787	chr1:56181787:G:A	3.52338e-23	-2.15893	0.0956502
56181887	chr1:56181887:C:T	3.88254e-24	-2.02143	-2.24736
56182144	chr1:56182144:C:A	3.29228e-23	-2.13112	-4.84864e-09
56182242	chr1:56182242:T:G	1.00345e-22	-0.862946	-0.153727
56182304	chr1:56182304:C:T	3.83232e-23	-2.15475	0.175523
56182329	chr1:56182329:A:G	3.80229e-23	-2.15908	0.171979
56182533	chr1:56182533:C:A	9.11374e-24	-2.03612	-1.37938
56182570	chr1:56182570:G:A	2.72888e-23	-7.39038e-10	-2.31881
56182589	chr1:56182589:G:A	1.03967e-22	-0.896235	-0.0849821
56182626	chr1:56182626:G:A	2.83017e-23	-7.39038e-10	-2.28236
56182704	chr1:56182704:G:A	3.23144e-23	-2.14977	-4.84864e-09
56183035	chr1:56183035:G:T	8.94326e-24	-2.05357	-1.38082
56183136	chr1:56183136:C:T	2.69935e-23	-7.39038e-10	-2.32969
56183280	chr1:56183280:G:C	3.8951e-24	-2.0181	-2.24746
56183337	chr1:56183337:C:T	2.7168e-23	-7.39038e-10	-2.32325
56183376	chr1:56183376:T:G	3.32899e-23	-2.12003	-4.84864e-09
56183430	chr1:56183430:G:C	1.01936e-22	-0.866654	-0.134292
56183485	chr1:56183485:C:T	3.63113e-23	-7.39038e-10	-2.03316
56183962	chr1:56183962:A:G	2.87529e-23	-7.39038e-10	-2.26655
56184156	chr1:56184156:G:A	3.92322e-24	-2.0119	-2.24648
56184205	chr1:56184205:G:T	6.7563e-23	-7.39038e-10	-1.41223
56184398	chr1:56184398:C:T	3.55785e-23	-7.39038e-10	-2.05354
56185275	chr1:56185275:G:C	1.20439e-23	-2.01234	-1.12439
56185349	chr1:56185349:T:A	9.21674e-23	-0.834171	-0.267508
56185604	chr1:56185604:T:C	3.13959e-23	-7.39038e-10	-2.17861
56185733	chr1:56185733:A:G	7.05722e-24	-1.72989	-1.94135
56186021	chr1:56186021:C:T	4.45431e-24	-1.97121	-2.1602
56186219	chr1:56186219:G:T	3.42405e-23	-7.39038e-10	-2.09188
56186313	chr1:56186313:A:G	3.62643e-23	-7.39038e-10	-2.03445
56186390	chr1:56186390:G:A	6.40658e-23	-1.46538	-4.84864e-09
56186992	chr1:56186992:TAAGTA:T	2.70716e-23	-7.39038e-10	-2.3268
56187097	chr1:56187097:A:G	2.76104e-23	-7.39038e-10	-2.30709
56187910	chr1:56187910:T:C	2.82214e-23	-7.39038e-10	-2.2852
56187939	chr1:56187939:A:T	1.06428e-23	-2.20184	-1.05856
56188395	chr1:56188395:G:A	7.46652e-23	-7.39038e-10	-1.31227
56188519	chr1:56188519:G:A	8.80295e-24	-2.06706	-1.38313
56188553	chr1:56188553:G:A	2.75895e-23	-7.39038e-10	-2.30785
56188693	chr1:56188693:C:CCA	4.47574e-24	-1.95111	-2.17551
56189369	chr1:56189369:A:T	3.29154e-23	-2.13134	-4.84864e-09
56189406	chr1:56189406:C:T	1.06583e-22	-7.39038e-10	-0.956358
56189440	chr1:56189440:G:GTGTT	2.79184e-23	-7.39038e-10	-2.296
56189444	chr1:56189444:TTG:T	2.69935e-23	-7.39038e-10	-2.32969
56189478	chr1:56189478:G:A	2.69941e-23	-7.39038e-10	-2.32967
56189930	chr1:56189930:T:C	2.3098e-23	-2.20253	-0.283013
56190035	chr1:56190035:TTC:T	8.47917e-23	-7.39038e-10	-1.18509
56190090	chr1:56190090:C:T	2.75966e-23	-7.39038e-10	-2.30759
56190194	chr1:56190194:C:T	2.74145e-23	-7.39038e-10	-2.31422
56190199	chr1:56190199:T:C	6.0866e-24	-2.09363	-1.72557
56190383	chr1:56190383:G:A	3.58068e-23	-7.39038e-10	-2.04715
56190509	chr1:56190509:A:G	2.94415e-23	-7.39038e-10	-2.24288
56191360	chr1:56191360:G:A	8.62898e-23	-1.00675	-0.160826
56191364	chr1:56191364:T:A	4.92787e-24	-2.02441	-2.00597
56191398	chr1:56191398:T:C	2.89293e-23	-7.39038e-10	-2.26043
56191727	chr1:56191727:G:A	3.24249e-23	-2.20977	0.063407
56191884	chr1:56191884:GGTGAA:G	3.7615e-23	-7.39038e-10	-1.99788
56191932	chr1:56191932:G:A	3.35764e-23	-7.39038e-10	-2.11146
56191954	chr1:56191954:A:G	2.89104e-23	-7.39038e-10	-2.26109
56192641	chr1:56192641:C:T	3.40504e-23	-2.09745	-4.84864e-09
56193037	chr1:56193037:T:C	1.02992e-23	-2.20974	-1.08348
56193045	chr1:56193045:A:G	2.7168e-23	-7.39038e-10	-2.32325
56193255	chr1:56193255:T:C	2.69957e-23	-7.39038e-10	-2.32961
56193392	chr1:56193392:A:G	1.02917e-23	-2.21316	-1.08078
56193735	chr1:56193735:G:A	5.15959e-23	-7.39038e-10	-1.68184
56194817	chr1:56194817:T:C	3.89466e-24	-2.01822	-2.24746
56194968	chr1:56194968:G:A	1.18235e-23	-2.0308	-1.12439
56195307	chr1:56195307:T:C	4.40045e-24	-1.82494	-2.31864
56195720	chr1:56195720:T:G	3.86072e-24	-2.00296	-2.27147
56195784	chr1:56195784:A:G	5.95712e-23	-7.39038e-10	-1.53811
56195923	chr1:56195923:T:C	2.709e-23	-7.39038e-10	-2.32612
56196160	chr1:56196160:T:G	1.39375e-23	-2.21216	-0.778545
56196328	chr1:56196328:A:G	2.97626e-23	-7.39038e-10	-2.23203
56197674	chr1:56197674:A:G	2.92124e-23	-7.39038e-10	-2.25069
56197798	chr1:56197798:AACAC:A	3.91586e-24	-2.01279	-2.24746
56197828	chr1:56197828:CACAT:C	3.17827e-23	-7.39038e-10	-2.16636
56198379	chr1:56198379:T:C	2.69867e-23	-7.39038e-10	-2.32994
56198547	chr1:56198547:G:A	1.02948e-23	-2.21343	-1.08023
56198755	chr1:56198755:C:A	3.1456e-24	-2.21007	-2.26921
56199622	chr1:56199622:A:G	1.1172e-23	-2.21303	-0.998846
56199662	chr1:56199662:C:T	2.8158e-23	-7.39038e-10	-2.28746
56199714	chr1:56199714:C:A	2.69952e-23	-7.39038e-10	-2.32963
56199800	chr1:56199800:G:A	2.86915e-23	-7.39038e-10	-2.26869
56200015	chr1:56200015:G:A	6.221e-23	-7.39038e-10	-1.49477
56200127	chr1:56200127:T:G	8.93493e-23	-7.39038e-10	-1.13273
56200446	chr1:56200446:A:G	3.00646e-24	-2.21386	-2.31066
56200466	chr1:56200466:G:A	2.97501e-23	-7.39038e-10	-2.23245
56200765	chr1:56200765:A:G	5.29025e-24	-1.92373	-2.03569
56200968	chr1:56200968:C:G	6.05772e-23	-7.39038e-10	-1.52137
56201083	chr1:56201083:A:C	2.73949e-23	-7.39038e-10	-2.31493
56201137	chr1:56201137:G:A	7.01445e-24	-2.05503	-1.62228
56201440	chr1:56201440:G:A	3.16783e-23	-7.39038e-10	-2.16965
56201572	chr1:56201572:T:G	7.00751e-24	-2.07121	-1.60709
56201867	chr1:56201867:T:C	1.05119e-23	-2.21367	-1.05911
56202491	chr1:56202491:G:A	7.58909e-23	-1.01648	-0.279511
56202800	chr1:56202800:C:T	4.60696e-24	-1.90689	-2.19083
56203906	chr1:56203906:A:C	2.83653e-23	-7.39038e-10	-2.28012
56204018	chr1:56204018:G:A	3.85645e-24	-2.04839	-2.22715
56204153	chr1:56204153:A:G	2.7201e-23	-7.39038e-10	-2.32203
56204421	chr1:56204421:T:C	9.77025e-24	-2.21043	-1.13552
56204428	chr1:56204428:G:A	6.96106e-24	-1.81748	-1.86747
56204568	chr1:56204568:T:C	1.16956e-23	-2.04168	-1.12439
56204661	chr1:56204661:A:G	2.84201e-23	-7.39038e-10	-2.27819
56204766	chr1:56204766:T:C	2.69852e-23	-7.39038e-10	-2.33
56205554	chr1:56205554:T:G	9.23872e-23	-7.39038e-10	-1.0993
56205714	chr1:56205714:A:G	2.70156e-23	-7.39038e-10	-2.32887
56206434	chr1:56206434:G:A	1.18772e-23	-2.02973	-1.12093
56206464	chr1:56206464:G:A	1.18662e-23	-2.02667	-1.12492
56206716	chr1:56206716:A:C	3.62629e-23	-7.39038e-10	-2.03449
56207778	chr1:56207778:A:G	2.13524e-23	-2.20701	-0.357109
56207873	chr1:56207873:C:G	2.69905e-23	-7.39038e-10	-2.3298
56208078	chr1:56208078:T:C	4.20537e-23	-1.88634	-4.84864e-09
56208146	chr1:56208146:G:T	2.70619e-23	-7.39038e-10	-2.32716
56208622	chr1:56208622:A:G	1.19994e-23	-2.01066	-1.12977
56208762	chr1:56208762:T:C	2.71812e-23	-7.39038e-10	-2.32276
56209092	chr1:56209092:A:G	1.30566e-23	-2.01548	-1.04052
56209148	chr1:56209148:G:A	2.77465e-23	-7.39038e-10	-2.30218
56209282	chr1:56209282:T:C	2.72364e-23	-7.39038e-10	-2.32073
56209329	chr1:56209329:A:G	9.00905e-24	-2.04807	-1.37899
56209917	chr1:56209917:A:G	2.81335e-23	-7.39038e-10	-2.28832
56210404	chr1:56210404:C:T	3.88269e-24	-2.04184	-2.22692
56210506	chr1:56210506:T:C	9.57125e-24	-2.20215	-1.16437
56210975	chr1:56210975:G:A	2.78254e-23	-7.39038e-10	-2.29934
56211236	chr1:56211236:A:G	1.19221e-23	-2.0225	-1.12439
56211298	chr1:56211298:A:C	2.81365e-23	-7.39038e-10	-2.28822
56211500	chr1:56211500:G:GA	8.02315e-24	-2.17684	-1.36612
56211709	chr1:56211709:T:C	7.14058e-23	-7.39038e-10	-1.35691
56211723	chr1:56211723:C:T	3.06667e-23	-7.39038e-10	-2.20211
56212136	chr1:56212136:G:C	3.32411e-23	-7.39038e-10	-2.1215
56212460	chr1:56212460:G:A	4.16081e-23	-1.89699	-4.84864e-09
56213166	chr1:56213166:C:T	2.70033e-23	-7.39038e-10	-2.32933
56213252	chr1:56213252:T:C	3.92932e-23	-7.39038e-10	-1.95423
56214432	chr1:56214432:C:A	3.39058e-23	-2.1017	-4.84864e-09
56215352	chr1:56215352:T:C	5.15533e-24	-2.21396	-1.77129
56215421	chr1:56215421:C:T	6.7005e-23	-7.39038e-10	-1.42052
56215709	chr1:56215709:G:A	3.51129e-23	-2.06672	-4.84864e-09
56215833	chr1:56215833:C:T	3.07232e-23	-7.39038e-10	-2.20027
56215873	chr1:56215873:G:A	3.15868e-24	-2.19866	-2.27648
56216398	chr1:56216398:TC:T	6.22392e-24	-2.21245	-1.58444
56216443	chr1:56216443:A:C	3.63032e-23	-7.39038e-10	-2.03338
56216918	chr1:56216918:T:G	3.50579e-23	-2.06828	-4.84864e-09
56217602	chr1:56217602:G:A	2.86853e-23	-7.39038e-10	-2.2689
56217814	chr1:56217814:C:T	3.40882e-23	-2.09633	-4.84864e-09
56218303	chr1:56218303:A:G	4.37556e-24	-2.03583	-2.11342
56218423	chr1:56218423:G:C	3.6726e-23	-7.39038e-10	-2.0218
56218565	chr1:56218565:G:C	2.97879e-23	-7.39038e-10	-2.23118
56218579	chr1:56218579:A:G	4.95213e-23	-1.72288	-4.84864e-09
56218595	chr1:56218595:G:A	7.54933e-22	-7.39038e-10	1.00134
56218785	chr1:56218785:G:T	2.97879e-23	-7.39038e-10	-2.23118
56219018	chr1:56219018:A:C	2.76251e-23	-7.39038e-10	-2.30656
56219166	chr1:56219166:G:A	7.99932e-23	-0.961375	-0.281969
56219668	chr1:56219668:G:A	3.2318e-24	-2.18538	-2.26687
56219761	chr1:56219761:T:C	3.74103e-24	-2.04089	-2.26503
56219962	chr1:56219962:T:C	6.61939e-23	-7.39038e-10	-1.4327
56220243	chr1:56220243:C:T	9.50092e-23	-7.39038e-10	-1.07131
56220371	chr1:56220371:C:T	3.22444e-23	-2.15194	-4.84864e-09
56220538	chr1:56220538:T:G	3.42404e-23	-7.39038e-10	-2.09188
56220626	chr1:56220626:C:T	6.24457e-24	-2.21399	-1.57958
56220638	chr1:56220638:A:G	2.83304e-23	-7.39038e-10	-2.28135
56220950	chr1:56220950:A:G	3.21498e-24	-2.19639	-2.26107
56221097	chr1:56221097:T:C	6.24561e-24	-2.21383	-1.57958
56221561	chr1:56221561:T:C	2.75172e-23	-7.39038e-10	-2.31047
56221838	chr1:56221838:C:A	3.15623e-24	-2.19947	-2.27644
56222670	chr1:56222670:A:G	1.3444e-23	-2.21362	-0.813132
56223362	chr1:56223362:T:C	1.29262e-23	-1.70983	-1.3562
56223533	chr1:56223533:T:C	5.31043e-24	-2.21299	-1.74262
56223575	chr1:56223575:T:C	3.18675e-23	-2.1637	-4.84864e-09
56223618	chr1:56223618:A:T	2.69844e-23	-7.39038e-10	-2.33003
56223638	chr1:56223638:C:A	3.20611e-23	-7.39038e-10	-2.15764
56223693	chr1:56223693:A:G	1.34785e-23	-1.68662	-1.33757
56223738	chr1:56223738:A:T	4.19633e-24	-1.89733	-2.29375
56224126	chr1:56224126:C:T	2.60614e-22	-1.66291	1.60066
56224166	chr1:56224166:C:T	2.81158e-23	-7.39038e-10	-2.28895
56224167	chr1:56224167:G:A	3.0922e-23	-7.39038e-10	-2.19382
56224213	chr1:56224213:C:T	3.68441e-23	-7.39038e-10	-2.01859
56224255	chr1:56224255:C:T	5.68444e-23	-1.29805	-0.286916
56224344	chr1:56224344:A:G	2.78616e-23	-7.39038e-10	-2.29804
56224379	chr1:56224379:T:C	3.38343e-23	-7.39038e-10	-2.10381
56224409	chr1:56224409:G:A	1.33167e-23	-1.72094	-1.31533
56224449	chr1:56224449:A:G	4.1674e-24	-2.05785	-2.14014
56224499	chr1:56224499:A:T	1.40792e-22	-0.678004	-4.84864e-09
56224600	chr1:56224600:C:T	3.07624e-23	-2.19899	-4.84864e-09
56224647	chr1:56224647:T:C	1.13794e-23	-2.21378	-0.979696
56224752	chr1:56224752:A:G	1.17754e-23	-2.214	-0.945271
56225202	chr1:56225202:C:G	9.31879e-24	-2.19341	-1.19984
56225421	chr1:56225421:A:G	3.43558e-23	-2.08852	-4.84864e-09
56225671	chr1:56225671:CT:C	1.13558e-23	-1.81457	-1.38099
56226249	chr1:56226249:GAC:G	6.29901e-24	-2.20939	-1.5755
56226381	chr1:56226381:T:A	4.11712e-24	-2.07631	-2.13382
56226404	chr1:56226404:C:A	5.24009e-23	-1.29615	-0.370213
56226876	chr1:56226876:C:T	6.75207e-23	-1.01966	-0.393188
56226886	chr1:56226886:A:T	2.6995e-23	-7.39038e-10	-2.32963
56227072	chr1:56227072:A:G	2.72642e-23	-7.39038e-10	-2.31971
56227773	chr1:56227773:C:T	2.72937e-23	-7.39038e-10	-2.31863
56227883	chr1:56227883:ACACACACACACACACACAGAGG:A	3.20114e-24	-2.21363	-2.24815
56227994	chr1:56227994:G:A	3.30598e-23	-7.39038e-10	-2.12697
56228071	chr1:56228071:C:G	6.66842e-24	-2.21392	-1.51398
56228227	chr1:56228227:T:C	7.73354e-24	-1.64407	-1.93565
56228507	chr1:56228507:C:T	9.81748e-24	-2.21327	-1.12785
56228788	chr1:56228788:C:A	9.63733e-24	-2.213	-1.14664
56229281	chr1:56229281:T:C	2.72731e-23	-7.39038e-10	-2.31939
56229371	chr1:56229371:C:T	7.20783e-24	-1.70991	-1.94021
56229376	chr1:56229376:C:T	5.15129e-24	-2.11919	-1.86684
56229502	chr1:56229502:A:G	4.17515e-23	-1.89355	-4.84864e-09
56229596	chr1:56229596:T:A	4.03348e-24	-2.04553	-2.18512
56229932	chr1:56229932:G:A	4.13153e-23	-1.90405	-4.84864e-09
56230026	chr1:56230026:G:A	2.8723e-23	-7.39038e-10	-2.26759
56230235	chr1:56230235:A:G	5.29093e-24	-2.08486	-1.87444
56230485	chr1:56230485:G:A	9.07867e-24	-2.21227	-1.20709
56230569	chr1:56230569:T:G	3.93399e-24	-1.95351	-2.30213
56230701	chr1:56230701:T:A	5.27959e-23	-1.04057	-0.618279
56231573	chr1:56231573:T:G	9.31437e-24	-2.21286	-1.18087
56231724	chr1:56231724:T:A	3.97691e-24	-2.02119	-2.22359
56231744	chr1:56231744:G:A	9.35215e-24	-2.21123	-1.17845
56232004	chr1:56232004:T:C	1.00702e-23	-1.8075	-1.5082
56232470	chr1:56232470:TA:T	3.88195e-24	-1.97839	-2.29056
56232623	chr1:56232623:T:C	9.48439e-24	-2.20726	-1.16838
56232649	chr1:56232649:C:T	4.10533e-24	-1.89555	-2.31745
56232782	chr1:56232782:A:C	2.72356e-23	-7.39038e-10	-2.32076
56233024	chr1:56233024:C:T	9.5538e-24	-1.83606	-1.53229
56233121	chr1:56233121:C:T	2.69898e-23	-7.39038e-10	-2.32983
56233471	chr1:56233471:T:A	8.81703e-24	-1.68081	-1.76779
56233518	chr1:56233518:A:G	9.78987e-24	-2.20978	-1.13416
56234310	chr1:56234310:G:A	3.89905e-24	-1.9347	-2.32985
56234379	chr1:56234379:T:C	4.99506e-23	-7.39038e-10	-1.71425
56234440	chr1:56234440:T:G	3.15953e-23	-7.39038e-10	-2.17228
56234559	chr1:56234559:A:T	2.73052e-23	-7.39038e-10	-2.31821
56234646	chr1:56234646:T:C	3.65973e-23	-7.39038e-10	-2.02531
56234702	chr1:56234702:G:T	3.06687e-24	-2.214	-2.29063
56234895	chr1:56234895:G:A	1.50052e-23	-2.07608	-0.840811
56234932	chr1:56234932:T:C	7.17249e-24	-1.71862	-1.93641
56235035	chr1:56235035:A:T	3.78253e-21	2.61286	-4.84864e-09
56235207	chr1:56235207:T:C	3.39219e-23	-7.39038e-10	-2.10122
56235286	chr1:56235286:C:T	3.6595e-24	-2.04334	-2.28462
56235495	chr1:56235495:T:C	9.85581e-24	-2.21004	-1.12718
56236479	chr1:56236479:A:T	2.69971e-23	-7.39038e-10	-2.32955
56236563	chr1:56236563:G:A	3.02551e-24	-2.21369	-2.30452
56236569	chr1:56236569:G:A	3.01682e-24	-2.2139	-2.30718
56236772	chr1:56236772:A:T	1.00672e-23	-2.21113	-1.10488
56236806	chr1:56236806:A:G	5.79377e-24	-1.74197	-2.12654
56236905	chr1:56236905:T:A	7.1944e-24	-1.74329	-1.90869
56236941	chr1:56236941:T:C	9.7223e-24	-2.20788	-1.14299
56236987	chr1:56236987:T:G	2.69971e-23	-7.39038e-10	-2.32956
56237075	chr1:56237075:C:G	2.69988e-23	-7.39038e-10	-2.32949
56237095	chr1:56237095:G:A	3.25671e-24	-2.16667	-2.2779
56237113	chr1:56237113:A:G	9.31858e-24	-2.20861	-1.18466
56237353	chr1:56237353:G:A	4.75399e-23	-7.39038e-10	-1.76372
56237508	chr1:56237508:C:T	5.54896e-24	-1.77881	-2.13286
56237724	chr1:56237724:A:G	3.07223e-24	-2.21399	-2.28889
56237741	chr1:56237741:A:G	8.88315e-24	-2.21222	-1.22891
56237774	chr1:56237774:A:G	2.94064e-23	-7.39038e-10	-2.24407
56237822	chr1:56237822:T:C	3.37231e-23	-2.1071	-4.84864e-09
56238161	chr1:56238161:T:C	3.81745e-24	-1.96853	-2.31718
56238203	chr1:56238203:G:T	3.08289e-23	-7.39038e-10	-2.19683
56238214	chr1:56238214:C:T	6.28146e-24	-2.2114	-1.57628
56238243	chr1:56238243:G:A	3.87353e-24	-1.95739	-2.31373
56238278	chr1:56238278:GCCT:G	3.58677e-24	-2.02569	-2.32235
56238431	chr1:56238431:C:T	2.72642e-23	-7.39038e-10	-2.31971
56238564	chr1:56238564:G:A	3.8113e-24	-1.9776	-2.30971
56238805	chr1:56238805:A:G	3.09291e-23	-2.19359	-4.84864e-09
56239145	chr1:56239145:G:A	2.70009e-23	-7.39038e-10	-2.32941
56239197	chr1:56239197:A:T	1.35867e-23	-2.20407	-0.812121
56239350	chr1:56239350:T:C	2.52701e-22	-0.0930807	-4.84864e-09
56239619	chr1:56239619:C:T	2.70106e-23	-7.39038e-10	-2.32906
56239743	chr1:56239743:C:A	3.6177e-23	-7.39038e-10	-2.03686
56239841	chr1:56239841:C:T	3.75911e-23	-7.39038e-10	-1.99852
56239913	chr1:56239913:G:A	6.92606e-24	-2.21202	-1.47798
56240091	chr1:56240091:T:TA	3.54927e-23	-7.39038e-10	-2.05596
56240499	chr1:56240499:G:A	7.54927e-24	-2.11903	-1.48481
56240602	chr1:56240602:C:T	1.1472e-23	-2.20985	-0.975526
56241237	chr1:56241237:C:T	3.59286e-23	-7.39038e-10	-2.04375
56241240	chr1:56241240:C:A	3.53909e-23	-2.05883	-4.84864e-09
56241371	chr1:56241371:C:A	2.97576e-22	0.0703844	-4.84864e-09
56241668	chr1:56241668:A:G	3.05868e-23	-2.20472	-4.84864e-09
56241699	chr1:56241699:G:A	2.70119e-23	-7.39038e-10	-2.32901
56241795	chr1:56241795:T:G	3.75054e-23	-7.39038e-10	-2.0008
56241832	chr1:56241832:C:T	3.57195e-23	-7.39038e-10	-2.04959
56241947	chr1:56241947:G:T	3.91025e-23	-1.9591	-4.84864e-09
56241965	chr1:56241965:T:G	1.16755e-23	-1.8849	-1.2829
56242190	chr1:56242190:A:G	9.51101e-24	-2.2084	-1.16443
56242353	chr1:56242353:T:C	4.09729e-23	-7.39038e-10	-1.91237
56242481	chr1:56242481:A:G	2.94344e-23	-7.39038e-10	-2.24312
56242538	chr1:56242538:T:C	4.04551e-24	-2.19556	-2.03212
56242593	chr1:56242593:C:T	2.69965e-23	-7.39038e-10	-2.32958
56242646	chr1:56242646:T:C	4.92423e-24	-1.72116	-2.30996
56242810	chr1:56242810:G:A	3.57195e-23	-7.39038e-10	-2.04959
56243044	chr1:56243044:C:T	3.73272e-23	-7.39038e-10	-2.00556
56243248	chr1:56243248:C:T	5.47063e-24	-2.20109	-1.72481
56243278	chr1:56243278:T:G	6.367e-23	-0.997352	-0.474221
56243367	chr1:56243367:G:GT	3.75054e-23	-7.39038e-10	-2.0008
56243416	chr1:56243416:G:A	2.76457e-23	-7.39038e-10	-2.30582
56243995	chr1:56243995:C:T	2.41267e-23	-2.08978	-0.352183
56244136	chr1:56244136:T:G	4.14926e-23	-7.39038e-10	-1.89977
56244162	chr1:56244162:T:A	3.26527e-24	-2.19732	-2.24462
56244485	chr1:56244485:G:A	3.00936e-23	-7.39038e-10	-2.22097
56244490	chr1:56244490:CT:C	2.72714e-23	-7.39038e-10	-2.31945
56244567	chr1:56244567:G:A	2.92472e-23	-7.39038e-10	-2.2495
56244579	chr1:56244579:A:G	3.85166e-24	-1.96814	-2.30864
56244637	chr1:56244637:A:C	4.3813e-23	-7.39038e-10	-1.84535
56244782	chr1:56244782:T:C	3.73249e-23	-7.39038e-10	-2.00562
56245002	chr1:56245002:C:T	3.56603e-23	-7.39038e-10	-2.05125
56245003	chr1:56245003:G:A	1.04148e-23	-2.05869	-1.22337
56245387	chr1:56245387:T:A	3.07634e-23	-7.39038e-10	-2.19896
56245429	chr1:56245429:T:C	4.17931e-24	-2.08442	-2.11072
56245550	chr1:56245550:C:G	3.35981e-24	-2.16369	-2.24971
56245588	chr1:56245588:AC:A	3.16461e-23	-7.39038e-10	-2.17067
56245730	chr1:56245730:A:T	3.82117e-23	-7.39038e-10	-1.98214
56245793	chr1:56245793:A:G	2.72642e-23	-7.39038e-10	-2.31971
56246091	chr1:56246091:T:C	1.64476e-23	-2.09139	-0.733722
56246119	chr1:56246119:T:G	7.12539e-23	-1.35904	-4.84864e-09
56246314	chr1:56246314:C:T	3.14165e-24	-2.18358	-2.29696
56246608	chr1:56246608:G:A	4.5425e-24	-1.97349	-2.13832
56246828	chr1:56246828:T:C	3.7119e-23	-7.39038e-10	-2.01116
56247165	chr1:56247165:C:T	3.20105e-23	-7.39038e-10	-2.15922
56247571	chr1:56247571:A:C	3.51979e-23	-7.39038e-10	-2.0643
56247650	chr1:56247650:A:G	3.51398e-23	-7.39038e-10	-2.06595
56247888	chr1:56247888:T:C	2.06724e-23	-1.96623	-0.630256
56247961	chr1:56247961:T:C	4.17391e-24	-2.05042	-2.14601
56247972	chr1:56247972:C:A	2.01318e-23	-1.97585	-0.647142
56248022	chr1:56248022:C:T	2.74013e-23	-7.39038e-10	-2.3147
56248088	chr1:56248088:G:A	6.29552e-23	-1.00397	-0.478893
56248126	chr1:56248126:T:C	3.15271e-23	-7.39038e-10	-2.17444
56248165	chr1:56248165:T:C	2.07839e-23	-1.95504	-0.636071
56248251	chr1:56248251:A:G	3.16901e-23	-7.39038e-10	-2.16928
56248413	chr1:56248413:T:G	1.37886e-23	-1.90718	-1.09426
56248797	chr1:56248797:T:C	5.47293e-23	-7.39038e-10	-1.62289
56249138	chr1:56249138:A:G	7.16401e-24	-2.19516	-1.46106
56249161	chr1:56249161:C:T	3.38666e-23	-2.10286	-4.84864e-09
56249200	chr1:56249200:T:TC	1.38242e-23	-1.8783	-1.12057
56249252	chr1:56249252:T:C	2.23769e-23	-1.90644	-0.61082
56249411	chr1:56249411:C:A	6.45836e-23	-7.39038e-10	-1.45733
56249845	chr1:56249845:A:T	3.60713e-23	-7.39038e-10	-2.03979
56249968	chr1:56249968:C:T	3.75782e-23	-1.99886	-4.84864e-09
56250039	chr1:56250039:A:G	3.6179e-24	-2.08952	-2.24987
56250083	chr1:56250083:G:T	1.96497e-23	-1.97683	-0.670389
56250181	chr1:56250181:G:C	3.05289e-23	-2.20661	-4.84864e-09
56250195	chr1:56250195:G:C	8.84597e-24	-2.19811	-1.24721
56250735	chr1:56250735:A:G	1.05868e-23	-1.89328	-1.37241
56250754	chr1:56250754:T:C	2.95702e-23	-1.81487	-0.423645
56250850	chr1:56250850:T:C	3.98983e-23	-7.39038e-10	-1.93895
56250899	chr1:56250899:T:G	9.12323e-23	-7.39038e-10	-1.11188
56250914	chr1:56250914:G:C	2.72642e-23	-7.39038e-10	-2.31971
56251037	chr1:56251037:C:T	3.80848e-24	-1.96394	-2.32411
56251109	chr1:56251109:A:C	3.85797e-24	-1.95696	-2.31819
56252057	chr1:56252057:G:A	3.74004e-24	-1.97896	-2.32723
56252125	chr1:56252125:G:C	5.40197e-23	-1.63594	-4.84864e-09
56252250	chr1:56252250:G:C	3.4552e-24	-2.07834	-2.30706
56252265	chr1:56252265:A:AGAG	7.25899e-24	-2.20518	-1.43787
56253018	chr1:56253018:G:A	2.75599e-23	-7.39038e-10	-2.30892
56253538	chr1:56253538:C:T	4.68401e-24	-2.02826	-2.05287
56254265	chr1:56254265:G:C	3.52902e-23	-7.39038e-10	-2.06168
56254410	chr1:56254410:A:C	2.69965e-23	-7.39038e-10	-2.32958
56254507	chr1:56254507:A:G	3.44193e-23	-7.39038e-10	-2.08667
56254692	chr1:56254692:A:G	3.46178e-23	-2.08092	-4.84864e-09
56254832	chr1:56254832:G:C	2.70868e-23	-7.39038e-10	-2.32624
56255390	chr1:56255390:T:A	4.29602e-23	-7.39038e-10	-1.86501
56255395	chr1:56255395:T:C	3.13168e-23	-2.18113	-4.84864e-09
56256057	chr1:56256057:C:A	3.67267e-23	-7.39038e-10	-2.02178
56256539	chr1:56256539:C:CA	7.88911e-24	-2.214	-1.3458
56256678	chr1:56256678:CTGAG:C	3.32043e-24	-2.20311	-2.22208
56256791	chr1:56256791:A:G	5.53312e-23	-7.39038e-10	-1.61195
56256876	chr1:56256876:A:AG	3.03882e-24	-2.1923	-2.32152
56257093	chr1:56257093:G:A	4.70055e-23	-7.39038e-10	-1.77502
56257106	chr1:56257106:G:A	5.42725e-24	-2.08913	-1.84473
56257226	chr1:56257226:T:C	4.3139e-23	-7.39038e-10	-1.86086
56257514	chr1:56257514:C:T	6.47893e-23	-7.39038e-10	-1.45414
56257799	chr1:56257799:T:C	2.69827e-23	-7.39038e-10	-2.33009
56257802	chr1:56257802:C:T	3.47511e-23	-7.39038e-10	-2.07707
56258094	chr1:56258094:T:C	3.0928e-23	-2.19362	-4.84864e-09
56258096	chr1:56258096:T:C	3.41908e-24	-2.07521	-2.3207
56258179	chr1:56258179:C:G	4.97385e-24	-1.95838	-2.06271
56258560	chr1:56258560:G:A	3.15615e-24	-2.2091	-2.26684
56259704	chr1:56259704:C:T	7.37515e-24	-2.1887	-1.43847
56259860	chr1:56259860:C:A	6.68801e-24	-2.19172	-1.53325
56259952	chr1:56259952:A:G	3.2065e-24	-2.18099	-2.27911
56259972	chr1:56259972:T:C	7.34412e-24	-2.19558	-1.4358
56260154	chr1:56260154:T:C	6.12843e-24	-2.21399	-1.59836
56260316	chr1:56260316:A:G	3.26762e-24	-2.17096	-2.27027
56260772	chr1:56260772:T:C	7.87255e-24	-2.20603	-1.35587
56260863	chr1:56260863:T:C	5.46552e-24	-1.66955	-2.25728
56261659	chr1:56261659:C:T	1.01433e-22	-7.39038e-10	-1.00589
56261676	chr1:56261676:C:T	7.40305e-24	-2.20753	-1.41586
56261756	chr1:56261756:T:C	3.66519e-23	-7.39038e-10	-2.02382
56261887	chr1:56261887:T:C	1.17668e-23	-1.78592	-1.37408
56262066	chr1:56262066:G:A	3.49407e-24	-2.04442	-2.3298
56262212	chr1:56262212:T:C	6.26826e-24	-2.21282	-1.57697
56262266	chr1:56262266:A:G	4.34201e-24	-1.89509	-2.26185
56262574	chr1:56262574:G:A	5.62427e-24	-1.6425	-2.25569
56262579	chr1:56262579:G:C	8.29008e-24	-2.20833	-1.3019
56262748	chr1:56262748:A:G	7.78361e-24	-2.20778	-1.36549
56263086	chr1:56263086:A:G	7.16399e-24	-2.20897	-1.44725
56263737	chr1:56263737:G:A	1.2893e-22	-7.39038e-10	-0.766015
56263819	chr1:56263819:T:C	3.139e-24	-2.17257	-2.30882
56263951	chr1:56263951:C:A	5.43989e-24	-1.99832	-1.9332
56264002	chr1:56264002:C:G	2.69848e-23	-7.39038e-10	-2.33001
56264165	chr1:56264165:T:C	7.74905e-24	-2.20712	-1.37059
56264194	chr1:56264194:C:G	6.22711e-24	-1.67458	-2.1218
56264837	chr1:56264837:G:A	7.47273e-24	-1.71066	-1.90336
56265121	chr1:56265121:T:C	2.94384e-23	-7.39038e-10	-2.24299
56265229	chr1:56265229:T:C	3.1039e-24	-2.19524	-2.29739
56265306	chr1:56265306:G:A	8.17423e-24	-2.20272	-1.32158
56265439	chr1:56265439:C:G	6.31909e-23	-7.39038e-10	-1.47913
56265526	chr1:56265526:C:G	1.22163e-22	-7.39038e-10	-0.819933
56265570	chr1:56265570:G:C	8.05213e-24	-2.20362	-1.33573
56265586	chr1:56265586:A:G	4.90727e-24	-2.00761	-2.02695
56265780	chr1:56265780:T:C	7.73937e-24	-2.20837	-1.37059
56265910	chr1:56265910:G:A	7.72638e-24	-2.20609	-1.37455
56265989	chr1:56265989:C:A	1.00602e-22	-7.39038e-10	-1.01411
56266008	chr1:56266008:T:C	5.37726e-24	-2.2125	-1.73061
56266382	chr1:56266382:G:A	7.80109e-24	-2.2082	-1.36283
56266543	chr1:56266543:CAAT:C	7.67495e-24	-2.19429	-1.39303
56266807	chr1:56266807:G:A	4.25952e-24	-2.21209	-1.96404
56266912	chr1:56266912:G:A	7.78197e-24	-2.20288	-1.37059
56266983	chr1:56266983:C:T	2.84412e-23	-7.39038e-10	-2.27745
56267209	chr1:56267209:G:A	3.07849e-23	-7.39038e-10	-2.19826
56267407	chr1:56267407:A:C	7.74637e-24	-2.20524	-1.37282
56267483	chr1:56267483:C:T	3.26999e-23	-7.39038e-10	-2.13791
56267493	chr1:56267493:A:T	7.7533e-24	-2.20657	-1.37059
56268462	chr1:56268462:T:G	3.83849e-24	-1.96056	-2.31965
56268982	chr1:56268982:T:C	1.09163e-22	-7.39038e-10	-0.932447
56269007	chr1:56269007:G:A	2.20153e-22	-7.39038e-10	-0.230961
56269168	chr1:56269168:T:G	2.75313e-23	-7.39038e-10	-2.30996
56269681	chr1:56269681:A:C	7.05086e-23	-7.39038e-10	-1.36955
56269758	chr1:56269758:T:G	3.18032e-23	-2.16572	-4.84864e-09
56269816	chr1:56269816:G:A	3.80268e-23	-7.39038e-10	-1.98699
56270283	chr1:56270283:C:T	3.18994e-23	-2.1627	-4.84864e-09
56270341	chr1:56270341:C:T	2.58295e-23	-1.87365	-0.500114
56270379	chr1:56270379:T:C	3.21728e-23	-7.39038e-10	-2.15416
56271073	chr1:56271073:A:T	2.8446e-23	-7.39038e-10	-2.27728
56271430	chr1:56271430:A:G	6.33955e-24	-2.21056	-1.56791
56271545	chr1:56271545:A:C	6.39507e-24	-2.20591	-1.56384
56271961	chr1:56271961:G:C	6.44349e-23	-7.39038e-10	-1.45963
56272008	chr1:56272008:T:A	1.88749e-23	-2.20793	-0.479519
56272049	chr1:56272049:CAAAT:C	2.84262e-23	-7.39038e-10	-2.27797
56272154	chr1:56272154:G:A	7.00406e-24	-1.55788	-2.12091
56272306	chr1:56272306:C:T	6.3967e-24	-2.20862	-1.56088
56272421	chr1:56272421:G:A	3.54867e-23	-0.222661	-1.83347
56272473	chr1:56272473:CT:C	1.65902e-23	-2.21363	-0.602843
56272717	chr1:56272717:A:C	1.78793e-23	-2.20414	-0.537502
56273026	chr1:56273026:T:C	3.31188e-23	-2.12519	-4.84864e-09
56273149	chr1:56273149:A:AC	3.13628e-23	-2.17966	-4.84864e-09
56273363	chr1:56273363:G:T	3.03828e-23	-2.21141	-4.84864e-09
56273504	chr1:56273504:C:T	4.59997e-24	-2.12026	-1.97898
56273517	chr1:56273517:C:T	8.05836e-24	-2.20412	-1.33446
56273523	chr1:56273523:A:G	7.79495e-24	-2.20153	-1.37028
56273758	chr1:56273758:A:G	3.16367e-23	-2.17097	-4.84864e-09
56273819	chr1:56273819:G:A	3.63255e-23	-7.39038e-10	-2.03277
56274118	chr1:56274118:A:G	3.09028e-23	-7.39038e-10	-2.19444
56274346	chr1:56274346:G:A	3.4291e-23	-2.02193	-0.0684752
56274752	chr1:56274752:C:A	6.19835e-23	-7.39038e-10	-1.49842
56274869	chr1:56274869:A:G	5.85135e-23	-7.39038e-10	-1.55603
56275020	chr1:56275020:G:A	3.95181e-23	-1.96301	0.0144862
56275051	chr1:56275051:T:C	1.34122e-22	-1.54617	0.819635
56275308	chr1:56275308:TA:T	4.64861e-23	-7.39038e-10	-1.78613
56275692	chr1:56275692:G:A	3.18e-24	-2.16217	-2.30624
56275921	chr1:56275921:A:G	6.21298e-23	-7.39038e-10	-1.49606
56276020	chr1:56276020:A:C	1.25914e-22	-7.39038e-10	-0.789688
56276032	chr1:56276032:G:A	3.43841e-23	-1.91434	-0.173356
56277094	chr1:56277094:T:C	2.80518e-23	-7.39038e-10	-2.29123
56277134	chr1:56277134:G:A	7.89376e-24	-2.2098	-1.34941
56277229	chr1:56277229:C:G	7.47461e-23	-7.39038e-10	-1.31119
56277345	chr1:56277345:G:A	3.5712e-24	-2.02656	-2.32583
56277451	chr1:56277451:G:A	4.20595e-23	-1.9684	0.0821963
56277673	chr1:56277673:A:T	6.93765e-24	-2.20925	-1.47907
56278136	chr1:56278136:T:C	2.76122e-23	-7.39038e-10	-2.30703
56278244	chr1:56278244:T:C	3.33658e-23	-2.11776	-4.84864e-09
56278334	chr1:56278334:C:T	8.6136e-24	-2.20201	-1.26994
56278440	chr1:56278440:G:A	2.93574e-23	-7.39038e-10	-2.24574
56278449	chr1:56278449:T:C	1.18259e-22	-1.69863	0.84622
56278800	chr1:56278800:A:G	4.15462e-23	-7.39038e-10	-1.89848
56278855	chr1:56278855:G:T	4.83353e-23	-1.94838	0.201255
56279332	chr1:56279332:C:T	3.91923e-24	-2.09839	-2.161
56279540	chr1:56279540:C:T	3.30134e-23	-1.95904	-0.169337
56279618	chr1:56279618:C:T	6.03665e-23	-7.39038e-10	-1.52485
56279758	chr1:56279758:T:C	3.2388e-23	-2.1475	-4.84864e-09
56280389	chr1:56280389:G:A	2.70022e-23	-7.39038e-10	-2.32937
56280651	chr1:56280651:G:A	3.6981e-23	-1.9886	-0.0262804
56280761	chr1:56280761:C:T	3.81241e-23	-2.00739	0.0229549
56280807	chr1:56280807:C:T	3.25736e-23	-2.14178	-4.84864e-09
56280964	chr1:56280964:A:G	2.89883e-23	-7.39038e-10	-2.25839
56281014	chr1:56281014:G:A	2.8994e-23	-7.39038e-10	-2.2582
56281018	chr1:56281018:G:A	8.35783e-24	-1.60317	-1.89892
56281028	chr1:56281028:T:A	3.95928e-23	-1.9984	0.0517628
56281056	chr1:56281056:G:A	3.13987e-23	-2.00022	-0.178295
56281200	chr1:56281200:G:T	5.03849e-24	-1.99282	-2.01536
56281201	chr1:56281201:A:G	5.12692e-24	-1.99977	-1.99101
56281372	chr1:56281372:G:A	3.10327e-23	-2.19025	-4.84864e-09
56281411	chr1:56281411:C:T	3.81028e-23	-2.01199	0.026994
56281419	chr1:56281419:T:C	1.48182e-22	-7.39038e-10	-0.626848
56281503	chr1:56281503:C:T	4.52316e-24	-1.92878	-2.18729
56281614	chr1:56281614:A:T	3.16362e-24	-2.15593	-2.31764
56281659	chr1:56281659:A:T	3.57353e-23	-1.97968	-0.0694662
56281697	chr1:56281697:T:A	5.80864e-24	-2.15472	-1.71122
56282267	chr1:56282267:T:C	5.62185e-24	-2.20275	-1.69588
56282286	chr1:56282286:A:T	2.87393e-23	-7.39038e-10	-2.26702
56282603	chr1:56282603:C:T	2.80002e-23	-7.39038e-10	-2.29307
56282651	chr1:56282651:C:T	4.95103e-24	-2.20827	-1.81742
56282765	chr1:56282765:C:G	2.91972e-23	-7.39038e-10	-2.25121
56283229	chr1:56283229:A:T	3.04107e-23	-2.21049	-4.84864e-09
56283259	chr1:56283259:T:C	1.82112e-22	-1.25521	0.834547
56283374	chr1:56283374:A:G	2.7682e-23	-7.39038e-10	-2.3045
56283578	chr1:56283578:C:T	3.21989e-23	-7.39038e-10	-2.15335
56283712	chr1:56283712:G:A	3.30301e-23	-7.39038e-10	-2.12787
56283782	chr1:56283782:A:G	1.38115e-22	-7.39038e-10	-0.697199
56284018	chr1:56284018:C:A	3.30007e-23	-7.39038e-10	-2.12876
56284123	chr1:56284123:C:T	3.07909e-23	-7.39038e-10	-2.19807
56284409	chr1:56284409:T:C	9.52421e-24	-1.70999	-1.66146
56284569	chr1:56284569:T:C	9.33684e-24	-1.69076	-1.70056
56284615	chr1:56284615:T:C	3.00755e-23	-7.39038e-10	-2.22157
56284643	chr1:56284643:A:T	3.74848e-22	-0.682883	0.984119
56284657	chr1:56284657:G:A	4.4991e-23	-7.39038e-10	-1.81882
56284694	chr1:56284694:C:T	3.15141e-24	-2.17455	-2.30289
56284704	chr1:56284704:A:G	3.40924e-23	-2.09621	-4.84864e-09
56285249	chr1:56285249:A:G	2.7675e-23	-7.39038e-10	-2.30476
56285479	chr1:56285479:A:G	1.00302e-23	-2.21387	-1.10581
56285545	chr1:56285545:C:T	4.72759e-23	-1.76929	-4.84864e-09
56285708	chr1:56285708:C:T	7.88879e-24	-1.87808	-1.68176
56285827	chr1:56285827:C:T	2.96802e-23	-7.39038e-10	-2.23481
56285857	chr1:56285857:G:A	3.11795e-23	-7.39038e-10	-2.18552
56285945	chr1:56285945:G:A	7.26825e-24	-1.84429	-1.79748
56286064	chr1:56286064:T:G	3.26492e-23	-7.39038e-10	-2.13947
56286167	chr1:56286167:A:C	2.96372e-24	-2.21123	-2.32761
56286183	chr1:56286183:T:C	1.09527e-22	-7.39038e-10	-0.929112
56286371	chr1:56286371:T:A	3.27641e-23	-2.13595	-4.84864e-09
56286639	chr1:56286639:G:C	3.07636e-23	-2.19895	-4.84864e-09
56286932	chr1:56286932:C:T	3.28216e-24	-2.17636	-2.26042
56287080	chr1:56287080:C:T	3.52796e-24	-2.06905	-2.29551
56287316	chr1:56287316:C:G	3.06631e-23	-2.20223	-4.84864e-09
56287354	chr1:56287354:A:C	3.20904e-23	-2.15673	-4.84864e-09
56287533	chr1:56287533:C:T	4.1537e-23	-7.39038e-10	-1.8987
56287967	chr1:56287967:C:T	2.8259e-23	-7.39038e-10	-2.28387
56288030	chr1:56288030:A:G	3.48417e-24	-2.12889	-2.24816
56288053	chr1:56288053:G:A	2.78474e-23	-7.39038e-10	-2.29855
56288339	chr1:56288339:T:C	3.32385e-24	-2.18935	-2.23481
56288865	chr1:56288865:G:A	6.83489e-24	-1.37656	-2.32669
56288960	chr1:56288960:T:C	2.73952e-23	-7.39038e-10	-2.31492
56289158	chr1:56289158:G:A	2.82864e-23	-7.39038e-10	-2.2829
56289440	chr1:56289440:A:G	3.93803e-23	-7.39038e-10	-1.95202
56290101	chr1:56290101:C:T	3.86445e-23	-7.39038e-10	-1.97088
56290787	chr1:56290787:C:T	3.37259e-22	0.195565	-4.84864e-09
56290819	chr1:56290819:G:A	3.30983e-24	-2.127	-2.30139
56290858	chr1:56290858:G:A	1.25459e-22	-7.39038e-10	-0.793304
56291613	chr1:56291613:G:A	9.37173e-21	-7.39038e-10	3.52017
56291619	chr1:56291619:C:T	3.70838e-24	-2.03191	-2.28278
56291778	chr1:56291778:C:A	3.67576e-24	-2.02984	-2.29368
56291992	chr1:56291992:A:C	3.46889e-23	-2.07887	-4.84864e-09
56292296	chr1:56292296:A:G	8.11696e-24	-1.27446	-2.25687
56292360	chr1:56292360:A:G	2.83543e-23	-7.39038e-10	-2.28051
56292574	chr1:56292574:T:C	3.53661e-24	-2.03981	-2.32231
56292726	chr1:56292726:C:A	6.51282e-23	-7.39038e-10	-1.44893
56292934	chr1:56292934:A:G	3.48897e-24	-2.17798	-2.19769
56293195	chr1:56293195:C:T	3.15477e-23	-2.17379	-4.84864e-09
56293301	chr1:56293301:T:G	4.00139e-24	-1.93867	-2.29997
56293312	chr1:56293312:C:T	3.24306e-23	-7.39038e-10	-2.14618
56293359	chr1:56293359:C:A	5.7206e-24	-1.56192	-2.31929
56293596	chr1:56293596:C:T	3.24085e-24	-2.21388	-2.23556
56294124	chr1:56294124:C:T	2.95038e-23	-7.39038e-10	-2.24077
56294131	chr1:56294131:C:A	3.52796e-23	-7.39038e-10	-2.06198
56294257	chr1:56294257:T:C	3.0981e-24	-2.17155	-2.32294
56294505	chr1:56294505:C:T	4.36168e-24	-1.87028	-2.28215
56294527	chr1:56294527:T:C	5.89372e-24	-2.16846	-1.68294
56294757	chr1:56294757:A:G	5.9545e-24	-1.78934	-2.05179
56294780	chr1:56294780:T:C	3.62598e-24	-2.20269	-2.13447
56294797	chr1:56294797:A:G	3.33549e-24	-2.18411	-2.23655
56294944	chr1:56294944:G:A	3.48287e-24	-2.18361	-2.19382
56295080	chr1:56295080:G:A	3.16459e-24	-2.15829	-2.31497
56295436	chr1:56295436:A:G	3.09179e-24	-2.19684	-2.29969
56295562	chr1:56295562:G:A	3.63863e-24	-2.09329	-2.24039
56295690	chr1:56295690:A:C	3.4478e-24	-2.17767	-2.20988
56295766	chr1:56295766:A:T	3.03896e-23	-7.39038e-10	-2.21118
56295877	chr1:56295877:C:T	7.39941e-24	-1.29439	-2.32949
56295959	chr1:56295959:T:G	3.98832e-24	-1.94043	-2.30148
56296049	chr1:56296049:C:T	2.76624e-23	-7.39038e-10	-2.30521
56296251	chr1:56296251:G:A	7.58794e-24	-1.26923	-2.32949
56296621	chr1:56296621:C:A	5.78229e-23	-7.39038e-10	-1.5679
56296719	chr1:56296719:C:T	4.0015e-24	-2.11459	-2.12403
56296771	chr1:56296771:C:T	3.25614e-24	-2.19874	-2.24601
56296816	chr1:56296816:C:G	3.15175e-23	-2.17474	-4.84864e-09
56296885	chr1:56296885:TC:T	3.63908e-24	-2.00532	-2.32823
56296922	chr1:56296922:T:TG	3.41878e-24	-2.17715	-2.21886
56297015	chr1:56297015:T:C	1.24399e-21	1.5008	-4.84864e-09
56297038	chr1:56297038:C:T	3.4158e-24	-2.17527	-2.22161
56297116	chr1:56297116:G:A	2.73565e-23	-7.39038e-10	-2.31633
56297447	chr1:56297447:T:G	2.82072e-23	-7.39038e-10	-2.28571
56297469	chr1:56297469:C:T	3.07041e-23	-2.20089	-4.84864e-09
56297523	chr1:56297523:G:A	2.70639e-23	-7.39038e-10	-2.32708
56297918	chr1:56297918:T:C	4.09336e-24	-1.92568	-2.29024
56298233	chr1:56298233:T:C	2.91897e-23	-7.39038e-10	-2.25147
56298257	chr1:56298257:T:C	2.6996e-23	-7.39038e-10	-2.3296
56298628	chr1:56298628:G:C	3.4601e-24	-2.09869	-2.2853
56298728	chr1:56298728:A:G	3.53033e-24	-2.17288	-2.19101
56298770	chr1:56298770:G:A	3.17537e-24	-2.19598	-2.27388
56298820	chr1:56298820:A:T	2.93101e-23	-7.39038e-10	-2.24735
56299191	chr1:56299191:C:T	3.68686e-24	-2.14446	-2.17605
56299266	chr1:56299266:T:A	3.43068e-24	-2.177	-2.21552
56299341	chr1:56299341:A:G	3.10051e-24	-2.18035	-2.31337
56299504	chr1:56299504:T:G	3.58069e-24	-2.16316	-2.18657
56299617	chr1:56299617:C:T	5.85949e-24	-1.53017	-2.32705
56299647	chr1:56299647:A:C	3.5343e-24	-2.15466	-2.20811
56299714	chr1:56299714:G:T	3.26352e-23	-7.39038e-10	-2.13989
56299939	chr1:56299939:C:T	5.78284e-24	-1.54069	-2.3297
56300328	chr1:56300328:G:A	3.58913e-24	-2.17239	-2.17499
56300629	chr1:56300629:T:A	3.09646e-24	-2.20091	-2.29412
56300921	chr1:56300921:G:T	4.74174e-24	-1.8481	-2.22078
56300954	chr1:56300954:C:T	4.21032e-24	-2.11127	-2.07648
56301006	chr1:56301006:G:A	3.57388e-24	-2.18963	-2.162
56301055	chr1:56301055:C:T	2.88514e-23	-7.39038e-10	-2.26313
56301061	chr1:56301061:CAT:C	2.79726e-23	-7.39038e-10	-2.29406
56301158	chr1:56301158:T:A	6.30519e-24	-1.45788	-2.32603
56301179	chr1:56301179:A:G	3.1274e-23	-2.1825	-4.84864e-09
56301285	chr1:56301285:G:A	3.24808e-24	-2.16159	-2.28563
56301322	chr1:56301322:A:G	2.77382e-23	-7.39038e-10	-2.30247
56301722	chr1:56301722:A:C	2.99388e-24	-2.20943	-2.31929
56301800	chr1:56301800:G:A	2.93863e-23	-7.39038e-10	-2.24476
56301813	chr1:56301813:G:C	4.02027e-23	-7.39038e-10	-1.93135
56301825	chr1:56301825:A:T	2.9765e-23	-7.39038e-10	-2.23195
56301900	chr1:56301900:A:G	3.52206e-24	-2.20801	-2.15823
56301971	chr1:56301971:G:C	2.982e-24	-2.2036	-2.3291
56302213	chr1:56302213:A:G	3.15654e-23	-2.17323	-4.84864e-09
56302256	chr1:56302256:C:A	2.71163e-23	-7.39038e-10	-2.32515
56302617	chr1:56302617:G:A	8.80195e-23	-7.39038e-10	-1.14773
56302777	chr1:56302777:G:A	3.16466e-23	-2.17066	-4.84864e-09
56302844	chr1:56302844:G:A	3.53168e-24	-2.1743	-2.18921
56302879	chr1:56302879:C:T	3.45014e-24	-2.17257	-2.21431
56303000	chr1:56303000:G:A	7.54777e-24	-1.27623	-2.3278
56303014	chr1:56303014:T:C	3.6178e-24	-2.14343	-2.19599
56303209	chr1:56303209:A:G	4.12833e-24	-2.10306	-2.10436
56303437	chr1:56303437:C:T	4.01972e-23	-7.39038e-10	-1.93149
56304184	chr1:56304184:T:C	5.52466e-24	-2.20997	-1.7061
56304368	chr1:56304368:AG:A	3.20019e-24	-2.14637	-2.31571
56304483	chr1:56304483:A:T	8.32632e-24	-2.04909	-1.45677
56304546	chr1:56304546:G:A	3.18185e-24	-2.15622	-2.3116
56304597	chr1:56304597:G:A	9.51096e-24	-1.43442	-1.93842
56304701	chr1:56304701:C:A	4.70576e-24	-2.19515	-1.88135
56305488	chr1:56305488:A:G	2.7053e-23	-7.39038e-10	-2.32749
56305813	chr1:56305813:C:T	1.37473e-23	-0.758984	-2.24546
56306037	chr1:56306037:C:T	4.0714e-24	-2.17928	-2.04202
56306344	chr1:56306344:T:C	3.96458e-23	-1.9453	-4.84864e-09
56306381	chr1:56306381:A:G	2.30791e-22	-0.183774	-4.84864e-09
56306441	chr1:56306441:C:T	3.60674e-23	-7.39038e-10	-2.0399
56306512	chr1:56306512:G:T	2.70387e-23	-7.39038e-10	-2.32802
56306582	chr1:56306582:T:C	3.0616e-23	-7.39038e-10	-2.20376
56306753	chr1:56306753:C:T	3.29636e-23	-7.39038e-10	-2.12988
56306809	chr1:56306809:G:A	1.27598e-22	-0.776399	-4.84864e-09
56307400	chr1:56307400:T:C	3.017e-23	-7.39038e-10	-2.21844
56307447	chr1:56307447:C:T	1.21603e-23	-0.836339	-2.29077
56307798	chr1:56307798:C:T	5.00071e-24	-2.14557	-1.87013
56308220	chr1:56308220:G:GA	3.84952e-24	-2.03908	-2.23826
56308718	chr1:56308718:G:A	2.84814e-23	-7.39038e-10	-2.27603
56308731	chr1:56308731:G:T	2.94645e-23	-7.39038e-10	-2.2421
56309174	chr1:56309174:A:G	4.66019e-24	-1.84408	-2.24215
56309230	chr1:56309230:C:T	2.08172e-23	-1.47662	-1.11288
56309608	chr1:56309608:A:G	4.70648e-23	-1.96613	0.192368
56309648	chr1:56309648:T:C	5.09779e-23	-7.39038e-10	-1.69389
56309755	chr1:56309755:G:A	3.21434e-23	-7.39038e-10	-2.15508
56309907	chr1:56309907:C:T	1.21501e-23	-0.852272	-2.27568
56310005	chr1:56310005:G:A	2.8548e-23	-7.39038e-10	-2.2737
56310098	chr1:56310098:A:G	2.8548e-23	-7.39038e-10	-2.2737
56310129	chr1:56310129:G:A	5.33186e-23	-7.39038e-10	-1.649
56310149	chr1:56310149:T:C	4.10739e-23	0.417481	-2.32739
56310154	chr1:56310154:C:T	2.8183e-23	-7.39038e-10	-2.28657
56310268	chr1:56310268:C:A	2.8548e-23	-7.39038e-10	-2.2737
56310460	chr1:56310460:A:G	3.89566e-24	-2.14812	-2.11731
56310687	chr1:56310687:A:C	1.22291e-23	-0.848641	-2.27283
56310697	chr1:56310697:T:C	1.26671e-23	-0.817321	-2.26896
56310713	chr1:56310713:C:T	2.70524e-23	-7.39038e-10	-2.32751
56311060	chr1:56311060:G:C	2.81734e-23	-7.39038e-10	-2.28691
56311687	chr1:56311687:A:G	2.8082e-23	-7.39038e-10	-2.29016
56312024	chr1:56312024:A:G	3.13814e-23	-7.39038e-10	-2.17907
56312109	chr1:56312109:G:A	5.61077e-24	-1.5948	-2.3058
56312281	chr1:56312281:G:C	2.71753e-23	-7.39038e-10	-2.32298
56312395	chr1:56312395:C:T	4.12711e-23	-1.90512	-4.84864e-09
56312622	chr1:56312622:G:A	2.53049e-23	-1.29768	-1.09661
56313191	chr1:56313191:G:A	6.41791e-24	-1.44057	-2.32563
56313585	chr1:56313585:T:C	4.19549e-23	-1.88869	-4.84864e-09
56313717	chr1:56313717:CT:C	2.8548e-23	-7.39038e-10	-2.2737
56313728	chr1:56313728:A:C	1.24803e-23	-0.802655	-2.29848
56313771	chr1:56313771:G:A	2.8548e-23	-7.39038e-10	-2.2737
56313951	chr1:56313951:G:A	3.94788e-23	-1.94952	-4.84864e-09
56314052	chr1:56314052:G:A	2.81813e-23	-7.39038e-10	-2.28663
56314113	chr1:56314113:T:C	2.8548e-23	-7.39038e-10	-2.2737
56314248	chr1:56314248:C:T	2.71096e-23	-7.39038e-10	-2.3254
56314511	chr1:56314511:G:A	4.3541e-23	-1.85158	-4.84864e-09
56315103	chr1:56315103:A:G	2.81641e-23	-7.39038e-10	-2.28724
56315435	chr1:56315435:T:C	4.8596e-23	-1.74174	-4.84864e-09
56315474	chr1:56315474:TGGA:T	1.38602e-23	-0.696725	-2.29954
56315657	chr1:56315657:C:CTT	3.09914e-23	-7.39038e-10	-2.19158
56315679	chr1:56315679:A:G	1.76025e-23	-1.30896	-1.44829
56315838	chr1:56315838:G:T	2.81813e-23	-7.39038e-10	-2.28663
56315872	chr1:56315872:T:G	3.03691e-23	-7.39038e-10	-2.21186
56315958	chr1:56315958:C:T	4.01721e-24	-2.03092	-2.20378
56316082	chr1:56316082:C:T	4.51912e-23	-1.81438	-4.84864e-09
56316123	chr1:56316123:G:A	3.02024e-23	-7.39038e-10	-2.21736
56316667	chr1:56316667:A:G	7.25412e-24	-2.20966	-1.43406
56316907	chr1:56316907:G:A	4.74416e-23	-1.76579	-4.84864e-09
56317171	chr1:56317171:T:C	4.7665e-23	-1.76109	-4.84864e-09
56317690	chr1:56317690:T:G	8.6572e-24	-2.1259	-1.34099
56317832	chr1:56317832:C:T	3.02662e-23	-7.39038e-10	-2.21525
56317853	chr1:56317853:T:G	6.44005e-23	-7.39038e-10	-1.46017
56318046	chr1:56318046:C:T	2.9778e-23	-7.39038e-10	-2.23151
56318273	chr1:56318273:G:A	4.4472e-23	-1.83043	-4.84864e-09
56318303	chr1:56318303:C:T	2.70803e-23	-7.39038e-10	-2.32648
56318468	chr1:56318468:T:C	1.04986e-23	-0.971225	-2.30282
56318890	chr1:56318890:C:T	4.52854e-23	-1.8123	-4.84864e-09
56319397	chr1:56319397:G:C	3.89304e-23	-7.39038e-10	-1.96351
56319465	chr1:56319465:C:T	5.37663e-24	-1.62101	-2.32222
56319567	chr1:56319567:C:T	5.29797e-24	-1.63655	-2.32141
56319684	chr1:56319684:G:A	5.29008e-24	-1.63748	-2.32197
56319780	chr1:56319780:A:G	3.4177e-23	-7.39038e-10	-2.09373
56320159	chr1:56320159:A:G	3.46882e-24	-2.07962	-2.30185
56320217	chr1:56320217:T:G	3.52953e-24	-2.05662	-2.3075
56320283	chr1:56320283:T:G	2.94481e-23	-7.39038e-10	-2.24266
56320682	chr1:56320682:C:T	1.05065e-23	-2.21161	-1.06168
56320923	chr1:56320923:C:T	5.47874e-24	-1.59447	-2.32994
56321424	chr1:56321424:G:A	4.80268e-24	-1.75881	-2.2973
56321603	chr1:56321603:G:C	4.87201e-22	-7.39038e-10	0.563391
56321622	chr1:56321622:A:G	9.50049e-24	-2.13579	-1.23815
56321706	chr1:56321706:C:T	5.21e-24	-1.65462	-2.32009
56321712	chr1:56321712:G:T	3.98588e-24	-2.00699	-2.23553
56321862	chr1:56321862:C:T	1.4188e-23	-0.655801	-2.31709
56321894	chr1:56321894:C:T	4.80933e-23	-7.39038e-10	-1.75214
56321949	chr1:56321949:G:A	3.96488e-24	-2.00873	-2.23908
56322045	chr1:56322045:C:A	5.40635e-24	-2.16562	-1.77209
56322488	chr1:56322488:T:C	2.70682e-23	-7.39038e-10	-2.32693
56322503	chr1:56322503:A:G	4.37679e-24	-2.04506	-2.10392
56322733	chr1:56322733:G:A	3.16295e-23	-7.39038e-10	-2.1712
56322918	chr1:56322918:T:C	3.78048e-23	-7.39038e-10	-1.99285
56322955	chr1:56322955:T:A	4.8493e-24	-2.0391	-2.00735
56323011	chr1:56323011:T:C	3.37184e-23	-7.39038e-10	-2.10724
56323062	chr1:56323062:T:C	4.65241e-24	-2.0497	-2.0382
56323273	chr1:56323273:C:T	4.52844e-23	-1.81232	-4.84864e-09
56323298	chr1:56323298:T:C	4.27282e-23	-7.39038e-10	-1.87043
56323399	chr1:56323399:C:A	3.20246e-23	-7.39038e-10	-2.15878
56323540	chr1:56323540:G:C	1.11116e-23	-2.21134	-1.00596
56324564	chr1:56324564:T:C	4.92779e-23	-1.72781	-4.84864e-09
56324602	chr1:56324602:A:G	1.07089e-22	-7.39038e-10	-0.951626
56324621	chr1:56324621:A:G	4.63649e-24	-2.03084	-2.06049
56324711	chr1:56324711:T:C	3.79601e-24	-2.04023	-2.2511
56324928	chr1:56324928:A:C	7.8527e-23	-7.39038e-10	-1.26184
56325101	chr1:56325101:C:T	3.17631e-24	-2.21369	-2.25587
56325113	chr1:56325113:T:A	4.52648e-24	-2.1994	-1.91594
56325179	chr1:56325179:T:C	4.84207e-24	-1.72768	-2.32026
56325509	chr1:56325509:G:A	3.86799e-23	-7.39038e-10	-1.96997
56325807	chr1:56325807:T:C	4.69723e-24	-1.75522	-2.32309
56325822	chr1:56325822:A:G	4.04515e-24	-2.01884	-2.20893
56325937	chr1:56325937:C:T	2.96472e-24	-2.21066	-2.32784
56326018	chr1:56326018:A:G	4.321e-23	-1.85921	-4.84864e-09
56326223	chr1:56326223:A:G	2.9545e-24	-2.214	-2.32796
56326237	chr1:56326237:G:A	2.82411e-23	-7.39038e-10	-2.28451
56326522	chr1:56326522:G:A	3.72908e-23	-7.39038e-10	-2.00654
56326611	chr1:56326611:C:A	2.97007e-24	-2.20754	-2.32916
56326618	chr1:56326618:A:G	2.96612e-24	-2.21046	-2.32757
56326691	chr1:56326691:C:G	1.06085e-22	-7.39038e-10	-0.961043
56326853	chr1:56326853:T:C	1.38507e-22	-0.694363	-4.84864e-09
56327006	chr1:56327006:C:T	2.98593e-23	-7.39038e-10	-2.22879
56327054	chr1:56327054:C:T	4.58875e-24	-2.14628	-1.9554
56327138	chr1:56327138:C:G	4.00646e-24	-2.03772	-2.19966
56327529	chr1:56327529:G:T	9.53212e-23	-7.39038e-10	-1.06803
56327697	chr1:56327697:G:A	3.91318e-23	-7.39038e-10	-1.95835
56327728	chr1:56327728:G:T	6.55101e-23	-7.39038e-10	-1.44308
56328202	chr1:56328202:C:T	1.00775e-22	-1.0124	-4.84864e-09
56328584	chr1:56328584:A:G	4.69616e-23	-7.39038e-10	-1.77596
56328671	chr1:56328671:C:T	7.87591e-24	-1.39516	-2.16631
56329109	chr1:56329109:A:G	3.09598e-24	-2.16508	-2.3301
56329293	chr1:56329293:A:G	4.40547e-24	-1.99204	-2.1504
56329325	chr1:56329325:C:T	5.74816e-24	-1.64412	-2.23229
56329345	chr1:56329345:A:T	3.1167e-24	-2.15842	-2.33009
56329359	chr1:56329359:G:A	3.48337e-23	-7.39038e-10	-2.0747
56329375	chr1:56329375:A:G	3.13724e-24	-2.15235	-2.32959
56329507	chr1:56329507:A:G	3.07921e-24	-2.1762	-2.32441
56329535	chr1:56329535:G:A	2.91359e-23	-7.39038e-10	-2.25332
56329820	chr1:56329820:C:T	2.92821e-23	-7.39038e-10	-2.24831
56329898	chr1:56329898:A:G	3.22345e-23	-2.15225	-4.84864e-09
56329920	chr1:56329920:C:A	5.20283e-24	-2.02629	-1.9498
56330153	chr1:56330153:G:A	4.79813e-24	-2.07447	-1.98259
56330183	chr1:56330183:A:G	4.22583e-24	-1.93462	-2.24945
56330265	chr1:56330265:T:G	4.112e-24	-2.08453	-2.12684
56330413	chr1:56330413:A:G	3.81995e-24	-2.13091	-2.15414
56330573	chr1:56330573:C:CT	4.22208e-23	-1.88237	-4.84864e-09
56330743	chr1:56330743:A:G	4.70714e-24	-1.79385	-2.28235
56330807	chr1:56330807:T:C	4.55538e-24	-1.81843	-2.29055
56331767	chr1:56331767:G:A	4.65834e-23	-1.78404	-4.84864e-09
56331886	chr1:56331886:T:C	6.96365e-24	-1.4042	-2.28038
56332125	chr1:56332125:A:G	1.30392e-23	-0.947315	-2.11001
56332128	chr1:56332128:C:G	3.78939e-23	0.339288	-2.32978
56332238	chr1:56332238:T:A	8.51254e-24	-1.23985	-2.24389
56332256	chr1:56332256:G:A	3.33582e-23	-2.11798	-4.84864e-09
56332309	chr1:56332309:G:C	1.42252e-23	-0.734606	-2.23567
56332325	chr1:56332325:C:T	2.0271e-23	-0.947913	-1.66818
56332412	chr1:56332412:AAG:A	1.85749e-22	-0.607089	0.206199
56332421	chr1:56332421:A:T	7.32605e-24	-1.399	-2.23485
56332451	chr1:56332451:G:T	1.86236e-23	-1.15557	-1.54528
56332511	chr1:56332511:A:G	2.37462e-23	-0.995055	-1.46281
56332567	chr1:56332567:T:C	2.72424e-23	-7.39038e-10	-2.32051
56332765	chr1:56332765:G:A	1.79404e-23	-0.750551	-1.98768
56332835	chr1:56332835:G:A	6.27333e-23	-7.39038e-10	-1.48639
56332953	chr1:56332953:T:A	3.12868e-23	-7.39038e-10	-2.18209
56333030	chr1:56333030:T:C	8.06096e-24	-1.56825	-1.97
56333417	chr1:56333417:T:C	1.35156e-23	-0.997464	-2.02398
56333802	chr1:56333802:A:T	6.38365e-24	-1.99631	-1.77523
56333970	chr1:56333970:G:A	2.86201e-23	-7.39038e-10	-2.27118
56334240	chr1:56334240:C:T	3.41886e-24	-2.11554	-2.28043
56334462	chr1:56334462:C:T	3.0552e-23	-7.39038e-10	-2.20585
56334508	chr1:56334508:C:T	6.18637e-24	-1.5269	-2.27604
56334742	chr1:56334742:T:C	9.37997e-23	-1.08412	-4.84864e-09
56334815	chr1:56334815:A:G	3.45583e-24	-2.06284	-2.32238
56334829	chr1:56334829:G:A	4.16638e-23	0.407801	-2.30346
56334961	chr1:56334961:G:A	3.31092e-23	-2.12547	-4.84864e-09
56335013	chr1:56335013:G:A	1.35067e-22	1.03541	-1.75492
56335064	chr1:56335064:G:A	3.41685e-22	2.19295	-1.98435
56335424	chr1:56335424:C:T	5.73375e-22	-7.39038e-10	0.726254
56335544	chr1:56335544:A:G	3.37968e-23	-7.39038e-10	-2.10492
56335570	chr1:56335570:A:G	5.76937e-23	-7.39038e-10	-1.57014
56336014	chr1:56336014:G:A	1.29685e-23	-1.69405	-1.36872
56336116	chr1:56336116:A:G	2.94872e-23	-7.39038e-10	-2.24133
56336121	chr1:56336121:A:C	2.78565e-23	-7.39038e-10	-2.29822
56336201	chr1:56336201:G:C	9.01615e-24	-2.20526	-1.22101
56336440	chr1:56336440:A:T	2.78822e-23	-7.39038e-10	-2.2973
56336581	chr1:56336581:T:C	2.93545e-23	-7.39038e-10	-2.24584
56336607	chr1:56336607:T:C	1.21307e-23	-1.08677	-2.04278
56336622	chr1:56336622:G:A	2.80201e-23	-7.39038e-10	-2.29236
56337031	chr1:56337031:A:T	6.18436e-24	-1.50474	-2.29852
56337055	chr1:56337055:T:C	2.89673e-23	-7.39038e-10	-2.25912
56337156	chr1:56337156:C:T	2.92161e-23	-7.39038e-10	-2.25057
56337302	chr1:56337302:C:T	8.33181e-24	-1.36459	-2.14061
56337319	chr1:56337319:A:T	8.40015e-24	-1.36806	-2.12897
56337490	chr1:56337490:C:A	8.66887e-24	-1.2898	-2.17575
56338060	chr1:56338060:T:C	4.88106e-23	-7.39038e-10	-1.73734
56338091	chr1:56338091:A:C	8.39077e-24	-1.27489	-2.22326
56338125	chr1:56338125:C:T	3.81199e-24	-1.96006	-2.32707
56338175	chr1:56338175:T:A	8.27558e-24	-1.29775	-2.21422
56338325	chr1:56338325:C:T	6.68784e-22	-7.39038e-10	0.880176
56338401	chr1:56338401:A:G	5.17772e-24	-1.99355	-1.98737
56338631	chr1:56338631:A:C	8.56424e-24	-1.3321	-2.14559
56338686	chr1:56338686:G:A	3.11166e-24	-2.21385	-2.27627
56338774	chr1:56338774:A:G	8.71244e-24	-1.31888	-2.14165
56338923	chr1:56338923:G:C	8.38569e-24	-1.2996	-2.19916
56339012	chr1:56339012:C:T	2.93169e-23	-7.39038e-10	-2.24712
56339547	chr1:56339547:C:T	8.12978e-24	-1.38021	-2.14954
56339653	chr1:56339653:A:G	8.61483e-24	-1.31772	-2.15408
56340121	chr1:56340121:T:C	3.02282e-23	-7.39038e-10	-2.21651
56340298	chr1:56340298:C:A	8.40372e-24	-1.34253	-2.15408
56340452	chr1:56340452:A:C	4.18035e-22	-7.39038e-10	0.410279
56340481	chr1:56340481:C:T	2.16633e-22	-0.247079	-4.84864e-09
56340537	chr1:56340537:T:C	8.86851e-24	-1.2887	-2.15408
56340743	chr1:56340743:T:C	2.86782e-23	-0.329647	-1.9395
56341514	chr1:56341514:G:A	9.36898e-24	-1.23563	-2.15226
56341601	chr1:56341601:G:A	8.44916e-24	-1.32687	-2.16435
56341802	chr1:56341802:A:G	8.96557e-24	-1.31774	-2.11415
56341989	chr1:56341989:G:C	4.83682e-24	-1.99507	-2.05396
56342435	chr1:56342435:A:G	3.34683e-23	-7.39038e-10	-2.11469
56342526	chr1:56342526:C:A	3.17624e-23	-2.167	-4.84864e-09
56342531	chr1:56342531:C:T	1.40677e-22	-0.678821	-4.84864e-09
56342660	chr1:56342660:G:A	7.85976e-24	-2.01546	-1.54807
56342703	chr1:56342703:C:A	4.86026e-24	-2.04407	-2.00013
56342787	chr1:56342787:TGA:T	2.97182e-23	-7.39038e-10	-2.23353
56343199	chr1:56343199:C:T	7.77019e-24	-2.03243	-1.54256
56343344	chr1:56343344:T:C	7.72854e-24	-2.0433	-1.53707
56343477	chr1:56343477:C:T	3.46745e-23	-7.39038e-10	-2.07928
56344144	chr1:56344144:G:A	6.82307e-23	-7.39038e-10	-1.40239
56344148	chr1:56344148:C:T	2.69966e-23	-7.39038e-10	-2.32957
56344459	chr1:56344459:G:A	3.86347e-24	-2.20842	-2.0653
56344617	chr1:56344617:A:G	3.89465e-24	-2.04258	-2.2231
56344725	chr1:56344725:T:C	1.78375e-22	-7.39038e-10	-0.441398
56344867	chr1:56344867:G:C	7.3852e-24	-2.03809	-1.58772
56344927	chr1:56344927:A:C	3.44515e-23	-7.39038e-10	-2.08573
56344936	chr1:56344936:A:C	3.43315e-24	-2.11381	-2.278
56345149	chr1:56345149:C:A	7.98235e-24	-2.03352	-1.51453
56345199	chr1:56345199:C:T	3.69843e-24	-2.20995	-2.10743
56345580	chr1:56345580:A:T	3.03976e-23	-7.39038e-10	-2.21092
56345638	chr1:56345638:A:G	7.73359e-24	-2.04559	-1.53413
56345717	chr1:56345717:A:G	7.57749e-24	-2.05767	-1.54244
56345731	chr1:56345731:G:A	3.85305e-24	-2.20757	-2.06885
56345732	chr1:56345732:T:G	3.89955e-24	-2.20551	-2.05891
56345895	chr1:56345895:T:C	7.82918e-24	-2.05338	-1.51404
56345933	chr1:56345933:A:G	7.71247e-24	-2.04111	-1.54134
56346182	chr1:56346182:G:T	1.41169e-22	-1.56072	0.885392
56346461	chr1:56346461:T:C	7.78583e-24	-2.03187	-1.54111
56346692	chr1:56346692:A:T	7.73455e-24	-2.03618	-1.54341
56346836	chr1:56346836:G:A	7.2291e-24	-2.00268	-1.64449
56346912	chr1:56346912:T:C	3.21588e-23	-2.1546	-4.84864e-09
56346934	chr1:56346934:A:G	4.91931e-23	-7.39038e-10	-1.72953
56347211	chr1:56347211:C:T	3.39548e-23	-7.39038e-10	-2.10026
56347252	chr1:56347252:G:A	7.95912e-24	-2.0319	-1.51906
56347273	chr1:56347273:T:C	2.71855e-23	-7.39038e-10	-2.3226
56347394	chr1:56347394:G:C	1.60079e-23	-1.59271	-1.25949
56347505	chr1:56347505:C:T	7.12629e-24	-2.00977	-1.65173
56347934	chr1:56347934:C:T	5.07379e-24	-2.01025	-1.99095
56348269	chr1:56348269:C:T	5.1123e-23	-1.69105	-4.84864e-09
56348475	chr1:56348475:C:T	3.71366e-24	-2.1939	-2.11937
56348487	chr1:56348487:C:T	4.7158e-23	-1.77178	-4.84864e-09
56348512	chr1:56348512:C:G	2.88232e-23	-7.39038e-10	-2.26411
56348801	chr1:56348801:A:T	2.95163e-23	-7.39038e-10	-2.24034
56348858	chr1:56348858:A:T	3.55785e-24	-2.1935	-2.16263
56348913	chr1:56348913:C:T	7.75433e-24	-2.05304	-1.524
56349022	chr1:56349022:G:A	7.84802e-24	-2.02726	-1.53776
56349042	chr1:56349042:G:A	5.01084e-24	-2.02117	-1.99251
56349227	chr1:56349227:C:T	3.21427e-23	-2.1551	-4.84864e-09
56349479	chr1:56349479:A:G	3.07844e-23	-2.19828	-4.84864e-09
56349573	chr1:56349573:T:A	7.30663e-24	-2.02734	-1.60916
56349726	chr1:56349726:G:A	7.9286e-24	-2.03934	-1.51547
56349732	chr1:56349732:C:T	4.00934e-24	-2.16471	-2.07195
56349814	chr1:56349814:T:A	1.32598e-22	-1.74314	1.00517
56349823	chr1:56349823:C:T	3.83341e-24	-2.17973	-2.1018
56349962	chr1:56349962:C:A	5.36687e-24	-1.80439	-2.14065
56350053	chr1:56350053:T:C	7.83642e-24	-2.03332	-1.53319
56350370	chr1:56350370:CT:C	2.72362e-23	-7.39038e-10	-2.32074
56350821	chr1:56350821:C:A	2.72041e-23	-7.39038e-10	-2.32192
56351268	chr1:56351268:T:C	1.67221e-22	-0.50597	-4.84864e-09
56351433	chr1:56351433:T:C	3.57284e-24	-2.17485	-2.17708
56351489	chr1:56351489:C:T	5.4846e-24	-1.79449	-2.12885
56351709	chr1:56351709:A:T	4.13518e-23	-7.39038e-10	-1.90317
56351934	chr1:56351934:T:C	3.90169e-24	-2.18516	-2.07871
56352049	chr1:56352049:A:G	2.91721e-23	-7.39038e-10	-2.25207
56352532	chr1:56352532:T:C	7.86808e-24	-2.03719	-1.52528
56352968	chr1:56352968:C:A	1.75202e-22	-7.39038e-10	-0.459348
56352998	chr1:56352998:C:T	3.52352e-24	-2.17413	-2.1917
56353202	chr1:56353202:G:A	2.71114e-23	-7.39038e-10	-2.32533
56353351	chr1:56353351:C:T	4.3142e-24	-2.14701	-2.01636
56353424	chr1:56353424:G:A	4.26724e-23	-1.87173	-4.84864e-09
56353479	chr1:56353479:T:A	4.20276e-24	-2.14872	-2.04082
56353500	chr1:56353500:T:C	4.32432e-24	-2.14205	-2.01898
56353532	chr1:56353532:T:C	2.70627e-23	-7.39038e-10	-2.32713
56353711	chr1:56353711:C:A	5.45428e-23	-1.6263	-4.84864e-09
56353961	chr1:56353961:C:T	3.15809e-23	-7.39038e-10	-2.17273
56355303	chr1:56355303:C:T	1.59282e-22	-7.39038e-10	-0.554611
56355382	chr1:56355382:A:G	1.85017e-23	-2.01201	-0.695412
56355704	chr1:56355704:T:C	7.02374e-24	-1.54354	-2.13245
56356122	chr1:56356122:G:A	4.86465e-23	-7.39038e-10	-1.74071
56356226	chr1:56356226:A:AT	4.23418e-24	-2.14429	-2.0378
56356901	chr1:56356901:C:T	4.67347e-22	-7.39038e-10	0.521786
56357055	chr1:56357055:G:A	4.46864e-24	-2.13726	-1.99094
56357706	chr1:56357706:C:T	3.23807e-23	-7.39038e-10	-2.14772
56357925	chr1:56357925:C:T	3.59095e-23	-7.39038e-10	-2.04428
56358441	chr1:56358441:T:C	4.46536e-24	-2.14828	-1.98066
56358777	chr1:56358777:T:C	3.18144e-23	-2.16537	-4.84864e-09
56358880	chr1:56358880:T:C	2.71483e-23	-7.39038e-10	-2.32397
56358994	chr1:56358994:A:T	5.69129e-23	-1.58376	-4.84864e-09
56359737	chr1:56359737:A:C	6.54643e-24	-2.06064	-1.68573
56359855	chr1:56359855:C:T	4.63214e-23	-1.78968	-4.84864e-09
56359885	chr1:56359885:T:C	3.12368e-23	-2.18369	-4.84864e-09
56359957	chr1:56359957:A:G	4.54868e-24	-2.15633	-1.95412
56360532	chr1:56360532:G:A	4.51934e-24	-2.15499	-1.96193
56360547	chr1:56360547:T:C	4.85701e-24	-1.90654	-2.13832
56360628	chr1:56360628:A:G	2.39587e-23	-2.0618	-0.387153
56360756	chr1:56360756:G:A	2.80765e-23	-7.39038e-10	-2.29035
56361042	chr1:56361042:G:C	2.70835e-23	-7.39038e-10	-2.32636
56361443	chr1:56361443:T:C	1.25653e-23	-1.98603	-1.10832
56361763	chr1:56361763:C:T	3.91585e-23	-7.39038e-10	-1.95767
56361789	chr1:56361789:C:G	7.10653e-23	-7.39038e-10	-1.36169
56361929	chr1:56361929:C:A	8.80339e-23	-7.39038e-10	-1.14756
56361932	chr1:56361932:G:A	9.17288e-24	-2.17383	-1.2352
56362106	chr1:56362106:T:C	2.92077e-23	-7.39038e-10	-2.25085
56362109	chr1:56362109:A:T	2.92282e-23	-7.39038e-10	-2.25015
56362353	chr1:56362353:C:T	3.00876e-23	-7.39038e-10	-2.22117
56362871	chr1:56362871:C:T	4.96925e-23	-7.39038e-10	-1.71943
56362944	chr1:56362944:T:C	9.2234e-24	-2.15674	-1.24681
56362994	chr1:56362994:AT:A	4.31098e-24	-2.15294	-2.01119
56363346	chr1:56363346:G:A	2.45136e-23	-2.05435	-0.37171
56363405	chr1:56363405:CCA:C	3.37392e-23	-2.10663	-4.84864e-09
56363581	chr1:56363581:A:C	2.82976e-23	-7.39038e-10	-2.28251
56363677	chr1:56363677:G:A	3.19921e-23	-7.39038e-10	-2.1598
56363708	chr1:56363708:G:A	5.57638e-22	-7.39038e-10	0.698423
56363724	chr1:56363724:A:G	1.09672e-23	-2.18601	-1.04436
56363965	chr1:56363965:A:G	2.61633e-23	-2.06749	-0.293431
56363976	chr1:56363976:T:C	2.92282e-23	-7.39038e-10	-2.25015
56364286	chr1:56364286:A:G	3.83582e-23	-7.39038e-10	-1.97832
56364396	chr1:56364396:T:C	8.29626e-23	-7.39038e-10	-1.2069
56364398	chr1:56364398:G:A	2.64527e-23	-2.07049	-0.279441
56364760	chr1:56364760:C:T	1.41583e-22	-0.672402	-4.84864e-09
56364896	chr1:56364896:C:T	5.31206e-24	-1.66879	-2.28652
56369546	chr1:56369546:T:C	2.78245e-23	-7.39038e-10	-2.29937
56369618	chr1:56369618:A:T	1.08973e-23	-2.17609	-1.06068
56369837	chr1:56369837:T:C	6.58178e-23	-1.4384	-4.84864e-09
56370302	chr1:56370302:A:C	3.236e-23	-2.14836	-4.84864e-09
56370473	chr1:56370473:C:T	2.70041e-23	-7.39038e-10	-2.3293
56370993	chr1:56370993:T:C	2.92127e-23	-7.39038e-10	-2.25068
56371229	chr1:56371229:C:T	5.25678e-24	-2.15855	-1.80721
56371537	chr1:56371537:C:T	2.71428e-23	-7.39038e-10	-2.32417
56371639	chr1:56371639:C:T	4.67002e-24	-2.20216	-1.88196
56371840	chr1:56371840:G:A	3.13311e-23	-2.18068	-4.84864e-09
56371877	chr1:56371877:T:C	2.5939e-23	-2.0587	-0.31084
56371915	chr1:56371915:A:G	8.44054e-24	-2.09105	-1.40119
56371975	chr1:56371975:G:A	3.14821e-23	-7.39038e-10	-2.17587
56372507	chr1:56372507:A:T	3.32443e-24	-2.15302	-2.27097
56372511	chr1:56372511:T:C	3.16699e-23	-2.16992	-4.84864e-09
56372693	chr1:56372693:G:A	3.82083e-24	-2.16351	-2.1213
56373121	chr1:56373121:T:C	2.69834e-23	-7.39038e-10	-2.33007
56373342	chr1:56373342:C:T	3.2056e-23	-2.1578	-4.84864e-09
56373437	chr1:56373437:G:A	4.44197e-23	-1.8316	-4.84864e-09
56373472	chr1:56373472:C:T	6.88179e-23	-7.39038e-10	-1.39382
56374005	chr1:56374005:T:C	3.9466e-23	-1.94985	-4.84864e-09
56374787	chr1:56374787:T:A	3.95844e-24	-2.18705	-2.06239
56375357	chr1:56375357:T:C	6.16857e-24	-2.1714	-1.63442
56375997	chr1:56375997:A:G	2.91794e-23	-7.39038e-10	-2.25182
56376440	chr1:56376440:G:A	4.49679e-23	-1.81934	-4.84864e-09
56376500	chr1:56376500:G:A	3.25997e-24	-2.18845	-2.25512
56376596	chr1:56376596:C:A	5.84507e-24	-2.17034	-1.68935
56376718	chr1:56376718:C:T	2.34989e-23	-2.06288	-0.405455
56376832	chr1:56376832:C:T	2.71192e-23	-7.39038e-10	-2.32504
56376837	chr1:56376837:A:G	5.26724e-24	-2.17627	-1.78751
56376972	chr1:56376972:G:A	3.66318e-23	-7.39038e-10	-2.02437
56377317	chr1:56377317:G:C	2.70687e-23	-7.39038e-10	-2.32691
56377457	chr1:56377457:T:C	6.03782e-24	-2.13543	-1.69181
56377642	chr1:56377642:A:G	1.02784e-22	-7.39038e-10	-0.992655
56377911	chr1:56377911:A:G	3.96916e-23	-7.39038e-10	-1.94415
56378359	chr1:56378359:T:C	1.73384e-22	-0.81386	0.344082
56378775	chr1:56378775:T:C	3.11042e-23	-2.18794	-4.84864e-09
56378980	chr1:56378980:T:C	3.54789e-24	-2.19273	-2.1662
56379261	chr1:56379261:G:A	2.98174e-23	-7.39038e-10	-2.23019
56379310	chr1:56379310:G:A	2.89148e-23	-7.39038e-10	-2.26093
56379369	chr1:56379369:C:A	2.86177e-23	-7.39038e-10	-2.27126
56379477	chr1:56379477:G:A	3.58616e-23	-2.04562	-4.84864e-09
56379710	chr1:56379710:T:C	2.84507e-23	-7.39038e-10	-2.27711
56379914	chr1:56379914:C:T	1.07283e-23	-1.66679	-1.5856
56380455	chr1:56380455:G:A	3.41576e-23	-7.39038e-10	-2.0943
56380672	chr1:56380672:G:A	4.03492e-24	-2.18833	-2.04197
56381055	chr1:56381055:TAGA:T	6.77034e-23	-7.39038e-10	-1.41015
56381746	chr1:56381746:C:T	5.17198e-23	-7.39038e-10	-1.67945
56381810	chr1:56381810:A:G	4.52072e-23	-7.39038e-10	-1.81403
56382072	chr1:56382072:T:TTA	6.31044e-24	-1.9393	-1.84378
56382152	chr1:56382152:A:C	5.17198e-23	-7.39038e-10	-1.67945
56382203	chr1:56382203:G:A	5.18895e-23	-7.39038e-10	-1.67617
56382353	chr1:56382353:A:G	1.01044e-23	-1.88848	-1.42383
56382442	chr1:56382442:C:T	4.5855e-22	-7.39038e-10	0.502784
56382669	chr1:56382669:A:G	2.9806e-23	-7.39038e-10	-2.23058
56382809	chr1:56382809:A:G	2.72501e-23	-2.07698	-0.243245
56383015	chr1:56383015:G:A	3.23122e-23	-2.14984	-4.84864e-09
56383044	chr1:56383044:T:C	2.93606e-22	0.0569517	-4.84864e-09
56383282	chr1:56383282:C:T	1.75866e-23	-0.907812	-1.85034
56383971	chr1:56383971:A:G	7.65558e-23	-1.28727	-4.84864e-09
56383981	chr1:56383981:C:T	3.08342e-23	-2.19666	-4.84864e-09
56384141	chr1:56384141:A:G	3.02491e-23	-7.39038e-10	-2.21582
56384303	chr1:56384303:G:A	5.17198e-23	-7.39038e-10	-1.67945
56384427	chr1:56384427:C:T	5.34735e-24	-1.65346	-2.29523
56384644	chr1:56384644:GAATA:G	3.66389e-23	-2.02418	-4.84864e-09
56385287	chr1:56385287:T:C	1.06877e-23	-1.58643	-1.66977
56385333	chr1:56385333:C:T	8.33312e-24	-1.17573	-2.32932
56385528	chr1:56385528:G:A	3.2682e-24	-2.1986	-2.24244
56386016	chr1:56386016:A:G	2.96993e-23	-7.39038e-10	-2.23416
56386054	chr1:56386054:G:A	5.15757e-23	-7.39038e-10	-1.68224
56386299	chr1:56386299:G:A	2.73328e-23	-7.39038e-10	-2.3172
56386454	chr1:56386454:C:G	4.26193e-24	-1.95793	-2.21763
56386595	chr1:56386595:T:C	3.81401e-24	-1.96089	-2.32571
56386676	chr1:56386676:C:T	4.52841e-24	-2.20322	-1.9117
56386716	chr1:56386716:G:C	3.81037e-24	-1.97251	-2.31505
56386744	chr1:56386744:C:T	5.20025e-23	-7.39038e-10	-1.67399
56386782	chr1:56386782:T:A	3.01033e-23	-7.39038e-10	-2.22065
56387348	chr1:56387348:C:T	4.49159e-23	-7.39038e-10	-1.82049
56387635	chr1:56387635:G:T	2.70594e-23	-7.39038e-10	-2.32725
56387910	chr1:56387910:A:G	2.97456e-23	-7.39038e-10	-2.23261
56388168	chr1:56388168:C:T	6.03053e-22	-2.11742	2.89414
56388385	chr1:56388385:G:C	2.96151e-22	-7.39038e-10	0.0655833
56388564	chr1:56388564:T:C	5.02897e-23	-7.39038e-10	-1.70749
56388739	chr1:56388739:T:A	3.24409e-23	-2.14587	-4.84864e-09
56388754	chr1:56388754:G:A	2.71066e-23	-7.39038e-10	-2.32551
56388807	chr1:56388807:A:C	5.34308e-23	-7.39038e-10	-1.6469
56389021	chr1:56389021:G:A	3.26852e-24	-2.21297	-2.22798
56389176	chr1:56389176:T:C	3.16547e-23	-2.1704	-4.84864e-09
56389554	chr1:56389554:T:C	3.62212e-23	-7.39038e-10	-2.03564
56389791	chr1:56389791:A:C	2.97849e-23	-7.39038e-10	-2.23128
56390017	chr1:56390017:G:A	2.72333e-23	-7.39038e-10	-2.32084
56390104	chr1:56390104:C:T	4.38176e-22	-1.9723	2.42963
56390117	chr1:56390117:T:C	2.82921e-23	-7.39038e-10	-2.2827
56390142	chr1:56390142:G:A	5.27577e-22	-2.11837	2.76138
56390216	chr1:56390216:A:G	8.24638e-23	-7.39038e-10	-1.21293
56390405	chr1:56390405:G:T	2.88285e-23	-7.39038e-10	-2.26392
56390417	chr1:56390417:A:G	4.89783e-24	-2.18395	-1.85254
56390592	chr1:56390592:G:T	4.85576e-21	-7.39038e-10	2.86263
56390658	chr1:56390658:A:G	3.56356e-23	-7.39038e-10	-2.05194
56390956	chr1:56390956:T:C	2.75195e-23	-7.39038e-10	-2.31039
56391046	chr1:56391046:C:T	1.79839e-22	-0.433223	-4.84864e-09
56391846	chr1:56391846:C:T	3.94277e-23	-7.39038e-10	-1.95082
56392022	chr1:56392022:A:AC	4.31229e-23	-7.39038e-10	-1.86123
56392170	chr1:56392170:C:T	3.31346e-23	-7.39038e-10	-2.12471
56392273	chr1:56392273:T:C	9.284e-23	-7.39038e-10	-1.09441
56392360	chr1:56392360:A:C	4.53596e-23	-1.81067	-4.84864e-09
56392379	chr1:56392379:A:C	3.75416e-23	-7.39038e-10	-1.99984
56392437	chr1:56392437:C:A	4.99139e-23	-7.39038e-10	-1.71499
56392600	chr1:56392600:G:A	4.43161e-23	-1.83394	-4.84864e-09
56392679	chr1:56392679:A:G	2.36767e-23	-1.7147	-0.746095
56393075	chr1:56393075:T:A	4.97058e-23	-7.39038e-10	-1.71916
56393100	chr1:56393100:A:G	9.87578e-24	-1.41341	-1.92179
56393109	chr1:56393109:G:A	1.40214e-23	-1.15149	-1.83321
56393288	chr1:56393288:A:G	3.83692e-23	-7.39038e-10	-1.97803
56393355	chr1:56393355:G:A	2.70332e-23	-7.39038e-10	-2.32822
56393555	chr1:56393555:T:C	4.86074e-23	-7.39038e-10	-1.74151
56393685	chr1:56393685:A:AG	1.22361e-22	-7.39038e-10	-0.818313
56393958	chr1:56393958:G:A	4.84151e-23	-7.39038e-10	-1.74547
56394310	chr1:56394310:C:T	3.95464e-23	-7.39038e-10	-1.94781
56394474	chr1:56394474:A:G	4.90398e-23	-7.39038e-10	-1.73265
56394476	chr1:56394476:C:T	4.17195e-23	-7.39038e-10	-1.89432
56394493	chr1:56394493:C:T	2.70509e-23	-7.39038e-10	-2.32757
56394544	chr1:56394544:T:C	3.30388e-23	-2.21391	0.0863053
56394552	chr1:56394552:G:A	4.14528e-23	-7.39038e-10	-1.90073
56394607	chr1:56394607:G:T	2.69868e-23	-7.39038e-10	-2.32994
56394776	chr1:56394776:C:T	4.12438e-23	-7.39038e-10	-1.90578
56394784	chr1:56394784:C:T	3.34193e-23	-2.2119	0.0957431
56394872	chr1:56394872:G:A	2.74656e-23	-7.39038e-10	-2.31235
56394909	chr1:56394909:T:C	4.95348e-23	-7.39038e-10	-1.72261
56394913	chr1:56394913:G:A	3.29705e-24	-2.19994	-2.23232
56395337	chr1:56395337:A:G	3.68958e-23	-7.39038e-10	-2.01719
56395406	chr1:56395406:A:G	2.85815e-23	-7.39038e-10	-2.27253
56395563	chr1:56395563:T:G	4.90398e-23	-7.39038e-10	-1.73265
56395567	chr1:56395567:G:T	4.93366e-23	-7.39038e-10	-1.72662
56395635	chr1:56395635:G:A	4.57305e-23	-7.39038e-10	-1.80252
56395726	chr1:56395726:A:G	3.95464e-23	-7.39038e-10	-1.94781
56396240	chr1:56396240:T:C	3.95424e-23	-7.39038e-10	-1.94791
56396412	chr1:56396412:C:T	4.90398e-23	-7.39038e-10	-1.73265
56396550	chr1:56396550:C:T	5.21704e-23	-7.39038e-10	-1.67077
56396845	chr1:56396845:C:T	2.6995e-23	-7.39038e-10	-2.32963
56396966	chr1:56396966:C:T	6.44307e-23	-7.39038e-10	-1.4597
56397185	chr1:56397185:C:T	2.97166e-23	-7.39038e-10	-2.23358
56397257	chr1:56397257:C:A	6.48272e-23	-7.39038e-10	-1.45356
56397258	chr1:56397258:A:G	9.31184e-23	-7.39038e-10	-1.09141
56397263	chr1:56397263:G:A	2.70457e-23	-7.39038e-10	-2.32776
56397272	chr1:56397272:C:T	6.70832e-23	-7.39038e-10	-1.41935
56397900	chr1:56397900:A:G	7.96322e-23	-7.39038e-10	-1.24787
56398161	chr1:56398161:A:G	3.05443e-23	-2.20611	-4.84864e-09
56398170	chr1:56398170:A:G	6.83123e-23	-1.4012	-4.84864e-09
56398408	chr1:56398408:T:C	1.52448e-23	-1.76628	-1.13477
56398604	chr1:56398604:C:T	3.48111e-23	-7.39038e-10	-2.07535
56398634	chr1:56398634:CT:AT	5.52382e-23	-7.39038e-10	-1.61363
56398753	chr1:56398753:A:T	5.80907e-23	-7.39038e-10	-1.56328
56398797	chr1:56398797:T:C	3.18543e-23	-7.39038e-10	-2.16411
56399108	chr1:56399108:G:A	2.84274e-23	-7.39038e-10	-2.27793
56399208	chr1:56399208:TACCAAGTAGGTTCCAGAA:T	1.78213e-23	-0.687408	-2.05748
56399285	chr1:56399285:C:T	3.62477e-23	-7.39038e-10	-2.03491
56399530	chr1:56399530:A:G	9.88812e-23	-1.5909	0.559529
56400116	chr1:56400116:C:T	2.86651e-23	-7.39038e-10	-2.26961
56400398	chr1:56400398:ACT:A	6.12094e-24	-1.48492	-2.32865
56400436	chr1:56400436:G:A	3.66568e-23	-7.39038e-10	-2.02369
56400511	chr1:56400511:T:G	4.26376e-23	-2.07427	0.201717
56400539	chr1:56400539:C:T	2.69922e-23	-7.39038e-10	-2.32974
56400577	chr1:56400577:G:T	2.74418e-23	-7.39038e-10	-2.31322
56400730	chr1:56400730:A:G	3.00966e-23	-7.39038e-10	-2.22087
56400850	chr1:56400850:C:T	2.79027e-23	-7.39038e-10	-2.29656
56400885	chr1:56400885:C:T	2.79027e-23	-7.39038e-10	-2.29656
56401187	chr1:56401187:C:T	1.37572e-23	-0.95264	-2.05108
56401190	chr1:56401190:C:T	3.10805e-23	-7.39038e-10	-2.1887
56401459	chr1:56401459:C:T	4.27519e-23	-7.39038e-10	-1.86987
56401508	chr1:56401508:T:C	4.58686e-23	-7.39038e-10	-1.79951
56401686	chr1:56401686:T:A	6.3983e-23	-7.39038e-10	-1.46667
56401688	chr1:56401688:T:TAATGGA	6.38158e-23	-7.39038e-10	-1.46929
56401719	chr1:56401719:C:G	4.11995e-23	-7.39038e-10	-1.90686
56401851	chr1:56401851:C:T	3.73143e-24	-2.08486	-2.22363
56401904	chr1:56401904:G:C	4.85297e-24	-1.74004	-2.30566
56402124	chr1:56402124:C:T	5.62606e-23	-7.39038e-10	-1.59529
56402317	chr1:56402317:C:T	4.76915e-24	-1.74226	-2.32086
56402604	chr1:56402604:T:C	3.48537e-24	-2.05864	-2.31807
56402751	chr1:56402751:T:C	1.83443e-23	-2.01755	-0.698411
56402863	chr1:56402863:T:G	2.701e-23	-7.39038e-10	-2.32908
56402989	chr1:56402989:C:T	1.8235e-23	-2.01336	-0.708577
56403222	chr1:56403222:T:G	6.43714e-24	-1.82578	-1.93742
56403401	chr1:56403401:C:G	1.69507e-23	-2.0083	-0.786669
56403412	chr1:56403412:T:A	6.3675e-24	-1.83015	-1.94392
56403494	chr1:56403494:C:T	3.05693e-23	-7.39038e-10	-2.20529
56403579	chr1:56403579:C:T	4.93791e-24	-1.70638	-2.32196
56403624	chr1:56403624:T:TA	2.75356e-23	-7.39038e-10	-2.30981
56403696	chr1:56403696:T:C	1.3926e-23	-2.08414	-0.907389
56403778	chr1:56403778:C:T	4.93765e-24	-1.70037	-2.32803
56403814	chr1:56403814:C:T	2.16705e-23	-0.314494	-2.23484
56403830	chr1:56403830:A:G	1.89408e-23	-1.98271	-0.701254
56403924	chr1:56403924:G:A	2.07528e-23	-2.00349	-0.589113
56403945	chr1:56403945:A:G	3.56727e-24	-2.20686	-2.14663
56404040	chr1:56404040:T:C	2.70546e-23	-7.39038e-10	-2.32743
56404155	chr1:56404155:C:T	2.03448e-23	-2.01744	-0.595021
56404450	chr1:56404450:C:T	3.9569e-23	-7.39038e-10	-1.94724
56404565	chr1:56404565:G:A	3.84705e-23	-7.39038e-10	-1.97539
56404613	chr1:56404613:C:G	4.64475e-23	-7.39038e-10	-1.78696
56405063	chr1:56405063:T:C	1.19267e-23	-1.77832	-1.36819
56405079	chr1:56405079:A:G	2.69828e-23	-7.39038e-10	-2.33009
56405106	chr1:56405106:G:C	3.69734e-24	-2.07465	-2.24303
56405162	chr1:56405162:G:A	1.04972e-23	-1.79617	-1.47801
56405392	chr1:56405392:C:T	1.37366e-23	-1.6491	-1.35612
56405634	chr1:56405634:G:A	1.09422e-23	-1.67564	-1.55702
56405714	chr1:56405714:G:A	3.79631e-23	-7.39038e-10	-1.98867
56405755	chr1:56405755:C:T	1.21021e-22	-7.39038e-10	-0.829325
56405796	chr1:56405796:T:C	2.8647e-23	-7.39038e-10	-2.27024
56405854	chr1:56405854:C:T	3.65913e-23	-7.39038e-10	-2.02548
56405868	chr1:56405868:T:C	1.40811e-23	-1.69221	-1.28824
56406051	chr1:56406051:G:A	1.30203e-22	-7.39038e-10	-0.756193
56406054	chr1:56406054:C:T	4.46363e-23	-7.39038e-10	-1.82674
56406111	chr1:56406111:A:G	7.86549e-24	-1.28452	-2.27828
56406178	chr1:56406178:A:AT	3.22046e-23	-7.39038e-10	-2.15318
56406220	chr1:56406220:C:G	5.70476e-23	-7.39038e-10	-1.5814
56406225	chr1:56406225:G:A	7.96677e-24	-1.2587	-2.2913
56406259	chr1:56406259:G:A	3.31958e-24	-2.21226	-2.21319
56406272	chr1:56406272:G:A	3.63903e-23	-7.39038e-10	-2.03098
56406339	chr1:56406339:C:A	7.28982e-24	-1.38594	-2.25287
56406631	chr1:56406631:A:C	7.50073e-24	-1.31902	-2.29127
56406685	chr1:56406685:C:T	5.83716e-24	-1.80269	-2.05835
56406721	chr1:56406721:TA:T	3.21248e-24	-2.13063	-2.32761
56406936	chr1:56406936:G:A	4.82703e-24	-2.21359	-1.83746
56406957	chr1:56406957:T:A	3.64288e-23	-7.39038e-10	-2.02993
56406978	chr1:56406978:T:C	2.8732e-23	-7.39038e-10	-2.26727
56407211	chr1:56407211:C:T	2.83762e-23	-7.39038e-10	-2.27974
56407450	chr1:56407450:T:C	1.39492e-22	-7.39038e-10	-0.68728
56407602	chr1:56407602:G:A	4.0955e-24	-2.10849	-2.10691
56407852	chr1:56407852:G:A	5.14824e-24	-2.21389	-1.77274
56407877	chr1:56407877:A:G	5.33013e-23	-1.64932	-4.84864e-09
56407902	chr1:56407902:G:A	2.90136e-23	-7.39038e-10	-2.25752
56408100	chr1:56408100:A:G	4.51912e-23	-1.81438	-4.84864e-09
56408260	chr1:56408260:A:G	1.22904e-23	-0.919155	-2.19731
56408345	chr1:56408345:C:T	1.37511e-22	-7.39038e-10	-0.701585
56408538	chr1:56408538:C:T	1.50372e-22	-7.39038e-10	-0.612174
56408618	chr1:56408618:G:T	2.79107e-23	-7.39038e-10	-2.29628
56408715	chr1:56408715:T:G	3.22552e-23	-7.39038e-10	-2.15161
56408839	chr1:56408839:G:C	4.64201e-24	-2.21292	-1.87722
56409083	chr1:56409083:C:T	3.32233e-23	-7.39038e-10	-2.12204
56409130	chr1:56409130:C:T	4.24017e-23	-7.39038e-10	-1.8781
56409145	chr1:56409145:A:G	3.2894e-23	-2.132	-4.84864e-09
56409185	chr1:56409185:A:G	2.74141e-23	-7.39038e-10	-2.31423
56409202	chr1:56409202:G:A	4.08908e-23	-1.91438	-4.84864e-09
56409219	chr1:56409219:C:A	3.31401e-24	-2.1804	-2.24673
56409220	chr1:56409220:C:A	4.09297e-23	-1.91343	-4.84864e-09
56409270	chr1:56409270:C:T	4.84091e-24	-1.83997	-2.20822
56409371	chr1:56409371:G:T	3.05932e-23	-2.17138	-0.0331272
56409897	chr1:56409897:T:C	5.28204e-24	-1.83912	-2.12185
56410097	chr1:56410097:CAT:C	3.07221e-23	-7.39038e-10	-2.2003
56410503	chr1:56410503:C:T	2.6999e-23	-7.39038e-10	-2.32949
56410521	chr1:56410521:C:T	1.00584e-22	-7.39038e-10	-1.0143
56410711	chr1:56410711:A:T	2.78198e-23	-7.39038e-10	-2.29954
56410826	chr1:56410826:A:G	4.03685e-24	-2.2014	-2.02842
56410847	chr1:56410847:G:A	4.05179e-24	-2.03085	-2.19527
56410928	chr1:56410928:G:A	2.13682e-23	-0.704317	-1.85906
56411145	chr1:56411145:AG:A	2.73549e-23	-7.39038e-10	-2.31639
56411219	chr1:56411219:A:T	2.92003e-23	-7.39038e-10	-2.25111
56411225	chr1:56411225:G:A	2.69854e-23	-7.39038e-10	-2.32999
56411837	chr1:56411837:C:T	5.86679e-24	-1.53462	-2.32135
56411924	chr1:56411924:T:C	2.82908e-23	-7.39038e-10	-2.28275
56412850	chr1:56412850:G:A	4.77164e-23	-7.39038e-10	-1.76001
56412957	chr1:56412957:C:T	3.89488e-24	-1.94524	-2.32038
56413075	chr1:56413075:T:C	3.72787e-24	-2.20811	-2.10134
56413150	chr1:56413150:C:T	1.11907e-23	-1.05412	-2.15608
56413905	chr1:56413905:C:G	5.24729e-23	-7.39038e-10	-1.66499
56414136	chr1:56414136:C:T	4.76166e-23	-7.39038e-10	-1.76211
56414190	chr1:56414190:T:C	3.6097e-24	-2.0333	-2.30836
56414400	chr1:56414400:A:G	6.25423e-24	-2.13863	-1.65339
56414900	chr1:56414900:G:A	6.82717e-23	-1.40179	-4.84864e-09
56416091	chr1:56416091:A:G	2.96576e-23	-2.17408	-0.061493
56416382	chr1:56416382:C:CCAG	3.96977e-23	-7.39038e-10	-1.94399
56417093	chr1:56417093:AG:A	3.3166e-23	-2.12376	-4.84864e-09
56417290	chr1:56417290:C:A	4.03196e-23	-7.39038e-10	-1.92845
56417852	chr1:56417852:G:C	1.20262e-23	-0.97602	-2.16218
56417984	chr1:56417984:T:C	2.70102e-23	-7.39038e-10	-2.32907
56417991	chr1:56417991:G:A	4.13054e-24	-1.88286	-2.32401
56418034	chr1:56418034:G:T	3.38996e-23	-7.39038e-10	-2.10188
56418155	chr1:56418155:C:G	4.00203e-23	-1.9359	-4.84864e-09
56418157	chr1:56418157:T:G	6.62593e-24	-1.86092	-1.87337
56418506	chr1:56418506:A:G	3.11453e-24	-2.21319	-2.27602
56418530	chr1:56418530:A:G	2.71637e-23	-7.39038e-10	-2.3234
56418589	chr1:56418589:C:A	2.43595e-23	-2.08574	-0.346619
56418646	chr1:56418646:C:T	2.6983e-23	-7.39038e-10	-2.33008
56418669	chr1:56418669:T:C	3.05947e-23	-2.20833	0.00386888
56419369	chr1:56419369:C:T	3.62724e-23	-2.03423	-4.84864e-09
56419439	chr1:56419439:T:C	4.53757e-24	-1.90703	-2.20586
56419611	chr1:56419611:A:G	3.91301e-24	-1.93309	-2.32789
56419871	chr1:56419871:C:T	4.89978e-23	-7.39038e-10	-1.73351
56420202	chr1:56420202:A:G	3.45037e-23	-2.08422	-4.84864e-09
56420769	chr1:56420769:T:C	3.64112e-24	-2.0049	-2.3281
56420821	chr1:56420821:C:T	3.72096e-24	-1.98468	-2.32662
56421138	chr1:56421138:A:G	4.22757e-24	-2.03543	-2.14823
56421266	chr1:56421266:T:A	5.86544e-24	-1.90443	-1.95178
56421496	chr1:56421496:G:A	3.16287e-23	-7.39038e-10	-2.17122
56421598	chr1:56421598:T:A	1.46498e-22	-7.39038e-10	-0.638276
56421950	chr1:56421950:T:C	2.70699e-23	-7.39038e-10	-2.32686
56421962	chr1:56421962:A:G	3.4836e-24	-2.04884	-2.32839
56422494	chr1:56422494:T:G	3.74604e-24	-1.97679	-2.32779
56422638	chr1:56422638:T:C	2.77959e-23	-7.39038e-10	-2.3004
56422954	chr1:56422954:T:C	3.68435e-24	-1.99166	-2.32953
56422969	chr1:56422969:C:T	4.9197e-23	-7.39038e-10	-1.72945
56423332	chr1:56423332:A:G	6.63275e-24	-1.94809	-1.78518
56423698	chr1:56423698:T:G	2.70382e-23	-7.39038e-10	-2.32803
56423975	chr1:56423975:C:T	3.47099e-23	-7.39038e-10	-2.07826
56424041	chr1:56424041:G:A	3.52553e-23	-0.113398	-1.94927
56424099	chr1:56424099:A:AC	1.00648e-22	-7.39038e-10	-1.01365
56424102	chr1:56424102:A:G	3.09316e-23	-2.20503	0.0115265
56424236	chr1:56424236:G:T	6.40668e-24	-1.9825	-1.78544
56424533	chr1:56424533:C:G	3.26408e-24	-2.17685	-2.26545
56424854	chr1:56424854:G:A	3.08175e-24	-2.17492	-2.32487
56424859	chr1:56424859:T:C	1.21999e-23	-1.03713	-2.08673
56424884	chr1:56424884:A:G	3.88722e-23	-7.39038e-10	-1.96501
56425047	chr1:56425047:G:A	1.46632e-22	-7.39038e-10	-0.637361
56425384	chr1:56425384:C:T	2.69844e-23	-7.39038e-10	-2.33003
56425640	chr1:56425640:A:T	3.8605e-24	-1.94772	-2.32676
56425713	chr1:56425713:T:C	6.07417e-23	-7.39038e-10	-1.51866
56425715	chr1:56425715:A:G	3.9072e-24	-1.94001	-2.32245
56425742	chr1:56425742:A:G	3.92312e-24	-1.93144	-2.32696
56425920	chr1:56425920:A:G	3.149e-24	-2.17082	-2.30738
56426283	chr1:56426283:C:G	4.09681e-24	-1.88723	-2.32785
56426388	chr1:56426388:C:T	4.02837e-24	-1.90377	-2.32815
56426648	chr1:56426648:C:T	4.2114e-24	-1.87529	-2.3122
56426893	chr1:56426893:A:G	4.70047e-24	-1.80199	-2.27563
56427194	chr1:56427194:C:T	5.69973e-24	-2.07204	-1.81283
56427326	chr1:56427326:C:T	6.34317e-22	-7.39038e-10	0.827263
56427357	chr1:56427357:G:C	7.04903e-23	-7.39038e-10	-1.36981
56427525	chr1:56427525:A:G	4.43887e-24	-1.82938	-2.3055
56427908	chr1:56427908:C:T	7.27396e-24	-1.99644	-1.64454
56427974	chr1:56427974:T:C	3.59317e-23	-7.39038e-10	-2.04367
56428094	chr1:56428094:A:T	4.88034e-24	-1.72914	-2.31093
56428127	chr1:56428127:T:C	4.83365e-24	-1.73571	-2.31398
56428162	chr1:56428162:G:C	5.03268e-24	-1.69668	-2.31265
56428639	chr1:56428639:T:C	5.329e-24	-1.79669	-2.15543
56428641	chr1:56428641:G:A	4.68899e-24	-1.77627	-2.3038
56428700	chr1:56428700:G:A	2.75997e-23	-7.39038e-10	-2.30748
56428714	chr1:56428714:A:C	4.24668e-23	-7.39038e-10	-1.87656
56429205	chr1:56429205:A:T	4.59768e-24	-1.78972	-2.31001
56429499	chr1:56429499:C:T	5.14306e-24	-1.67847	-2.30916
56429580	chr1:56429580:G:A	4.96616e-24	-1.71372	-2.30892
56429725	chr1:56429725:A:G	2.70888e-23	-7.39038e-10	-2.32616
56430351	chr1:56430351:GCAGAAT:G	4.92002e-24	-1.72082	-2.31116
56431145	chr1:56431145:T:C	4.86572e-24	-1.72839	-2.31468
56431296	chr1:56431296:A:G	6.4461e-24	-1.80522	-1.95659
56431434	chr1:56431434:A:G	4.57159e-24	-1.7879	-2.31752
56431669	chr1:56431669:G:T	3.80855e-23	-7.39038e-10	-1.98545
56431701	chr1:56431701:A:AG	4.74234e-24	-1.774	-2.29476
56431784	chr1:56431784:C:T	4.34943e-24	-1.82514	-2.3301
56432094	chr1:56432094:A:T	3.16128e-23	-7.39038e-10	-2.17173
56432502	chr1:56432502:G:T	3.98532e-24	-2.00455	-2.23812
56432560	chr1:56432560:A:G	2.81324e-23	-7.39038e-10	-2.28836
56432902	chr1:56432902:G:A	4.26174e-23	-7.39038e-10	-1.87302
56432919	chr1:56432919:A:G	8.87623e-24	-1.22564	-2.21627
56433039	chr1:56433039:C:T	3.64279e-23	-2.02995	-4.84864e-09
56433862	chr1:56433862:C:T	2.82516e-23	-7.39038e-10	-2.28414
56433903	chr1:56433903:G:T	1.84197e-22	-2.20069	1.79141
56434410	chr1:56434410:G:A	3.22566e-23	-7.39038e-10	-2.15156
56434598	chr1:56434598:C:T	3.01665e-24	-2.21149	-2.30965
56434786	chr1:56434786:C:T	2.74475e-23	-7.39038e-10	-2.31301
56434884	chr1:56434884:T:C	2.70783e-23	-7.39038e-10	-2.32655
56435395	chr1:56435395:A:G	2.78442e-23	-7.39038e-10	-2.29866
56435735	chr1:56435735:G:C	3.98919e-24	-1.9245	-2.3172
56435740	chr1:56435740:T:C	1.70432e-22	-2.15882	1.67187
56435781	chr1:56435781:A:G	3.99685e-24	-1.93315	-2.30663
56435941	chr1:56435941:TC:T	3.99625e-24	-1.93217	-2.30776
56436295	chr1:56436295:A:G	4.82134e-24	-2.20397	-1.84827
56436378	chr1:56436378:G:A	3.11646e-23	-2.186	-4.84864e-09
56436621	chr1:56436621:A:G	3.08616e-23	-7.39038e-10	-2.19577
56437053	chr1:56437053:A:G	3.51581e-23	-7.39038e-10	-2.06543
56437420	chr1:56437420:A:T	2.03408e-22	-1.64232	1.33225
56437489	chr1:56437489:A:G	2.78144e-23	-7.39038e-10	-2.29973
56437619	chr1:56437619:A:AT	5.65506e-24	-2.19971	-1.69302
56437698	chr1:56437698:G:T	3.50199e-24	-2.0684	-2.30356
56437714	chr1:56437714:T:TA	3.07125e-23	-7.39038e-10	-2.20061
56437720	chr1:56437720:C:T	6.36426e-24	-1.51979	-2.2548
56437763	chr1:56437763:C:A	3.72452e-24	-1.9814	-2.32895
56437871	chr1:56437871:C:A	1.70668e-23	-1.36794	-1.42021
56437944	chr1:56437944:A:T	9.34221e-23	-1.47496	0.386802
56438017	chr1:56438017:T:A	1.15456e-23	-2.0278	-1.15118
56438464	chr1:56438464:C:T	3.25522e-23	-0.785815	-1.35663
56438490	chr1:56438490:C:T	7.32388e-24	-1.42944	-2.20471
56438625	chr1:56438625:G:A	1.07796e-22	-0.945046	-4.84864e-09
56438845	chr1:56438845:G:A	2.9161e-23	-1.46403	-0.788426
56439018	chr1:56439018:G:T	2.86925e-23	-7.39038e-10	-2.26865
56439095	chr1:56439095:C:T	3.17488e-23	-1.41962	-0.747816
56439230	chr1:56439230:G:A	2.97721e-23	-1.46717	-0.764547
56439400	chr1:56439400:A:G	4.69565e-24	-2.11114	-1.96752
56439539	chr1:56439539:A:G	1.07258e-23	-1.25172	-2.00091
56439670	chr1:56439670:G:T	6.56181e-24	-1.52187	-2.22215
56439773	chr1:56439773:T:A	6.5207e-24	-1.55872	-2.19158
56439786	chr1:56439786:G:A	6.50384e-23	-2.21398	0.763674
56439852	chr1:56439852:G:A	5.55908e-24	-1.6671	-2.24276
56439884	chr1:56439884:T:C	6.64018e-24	-1.55757	-2.17458
56439887	chr1:56439887:C:T	7.76536e-24	-1.97335	-1.60226
56439968	chr1:56439968:T:G	8.2277e-24	-2.20836	-1.30942
56440397	chr1:56440397:C:T	3.21618e-23	-7.39038e-10	-2.15451
56440602	chr1:56440602:G:A	8.07016e-24	-1.82094	-1.71617
56440686	chr1:56440686:T:C	1.9683e-23	-2.20715	-0.438385
56440780	chr1:56440780:C:A	2.38793e-23	-2.21137	-0.240906
56440786	chr1:56440786:G:C	4.20934e-23	-1.8854	-4.84864e-09
56440993	chr1:56440993:C:T	8.57152e-24	-1.71034	-1.7665
56441002	chr1:56441002:G:A	5.57568e-24	-1.75875	-2.14812
56441022	chr1:56441022:G:A	8.88068e-24	-1.82993	-1.61148
56441115	chr1:56441115:G:A	3.27093e-22	-1.49629	1.66125
56441209	chr1:56441209:G:A	5.696e-23	-7.39038e-10	-1.58294
56441351	chr1:56441351:T:G	5.65888e-24	-1.92178	-1.97028
56441380	chr1:56441380:C:T	3.05632e-23	-2.20549	-4.84864e-09
56441423	chr1:56441423:CAAAAATAAAA:C	2.79561e-23	-7.39038e-10	-2.29465
56441615	chr1:56441615:G:A	4.13341e-23	-7.39038e-10	-1.9036
56441723	chr1:56441723:A:G	5.53539e-23	-7.39038e-10	-1.61154
56441756	chr1:56441756:T:C	5.09442e-23	-1.69455	-4.84864e-09
56441891	chr1:56441891:T:C	3.32595e-24	-2.18351	-2.24002
56442008	chr1:56442008:T:C	5.97955e-24	-1.81105	-2.02589
56442048	chr1:56442048:G:A	3.5401e-24	-2.18996	-2.17117
56442176	chr1:56442176:A:G	1.28382e-22	-7.39038e-10	-0.770273
56442417	chr1:56442417:T:C	2.72416e-23	-7.39038e-10	-2.32054
56442685	chr1:56442685:T:C	3.05589e-23	-7.39038e-10	-2.20563
56442692	chr1:56442692:G:A	3.15978e-23	-7.39038e-10	-2.1722
56442822	chr1:56442822:A:G	5.93975e-24	-1.79536	-2.04826
56443127	chr1:56443127:C:A	2.93524e-23	-7.39038e-10	-2.24591
56443290	chr1:56443290:G:A	4.19764e-23	-7.39038e-10	-1.88818
56443878	chr1:56443878:G:A	4.06806e-23	-2.20257	0.283037
56443960	chr1:56443960:G:T	3.26255e-23	-7.39038e-10	-2.14019
56443962	chr1:56443962:C:T	5.92404e-23	-7.39038e-10	-1.54368
56444363	chr1:56444363:A:G	4.62674e-24	-1.93236	-2.16108
56444909	chr1:56444909:T:G	4.86838e-23	-7.39038e-10	-1.73994
56445015	chr1:56445015:C:A	4.15809e-23	-1.97656	0.0789131
56445529	chr1:56445529:A:G	4.7151e-23	-7.39038e-10	-1.77193
56445627	chr1:56445627:T:C	3.43578e-23	-2.08846	-4.84864e-09
56446191	chr1:56446191:G:A	3.60432e-23	-1.95126	-0.0893131
56446550	chr1:56446550:T:C	3.68535e-24	-1.99669	-2.32423
56446638	chr1:56446638:C:T	9.55067e-24	-1.82028	-1.5484
56446886	chr1:56446886:T:A	1.0735e-23	-2.19082	-1.06096
56447123	chr1:56447123:C:G	7.32424e-23	-7.39038e-10	-1.33151
56448057	chr1:56448057:G:A	1.05169e-23	-1.24271	-2.02959
56448669	chr1:56448669:T:C	7.09715e-24	-1.61445	-2.05114
56448930	chr1:56448930:G:A	3.83881e-24	-1.97377	-2.30635
56449066	chr1:56449066:T:C	3.89937e-24	-1.95545	-2.30902
56449533	chr1:56449533:A:C	1.8529e-23	-2.17847	-0.527476
56449551	chr1:56449551:T:C	6.97847e-24	-1.60183	-2.08063
56449561	chr1:56449561:C:G	7.03101e-24	-1.59433	-2.08063
56449809	chr1:56449809:A:T	3.4688e-23	-2.07889	-4.84864e-09
56449921	chr1:56449921:C:T	1.37151e-23	-1.75407	-1.25272
56450148	chr1:56450148:G:A	3.78122e-24	-1.98952	-2.30571
56450345	chr1:56450345:G:A	3.45611e-23	-2.08256	-4.84864e-09
56450414	chr1:56450414:G:A	7.06919e-24	-1.52933	-2.14021
56450444	chr1:56450444:C:T	2.74384e-23	-7.39038e-10	-2.31334
56450492	chr1:56450492:T:C	1.40128e-23	-1.8059	-1.17941
56450827	chr1:56450827:A:G	1.4281e-23	-1.77984	-1.18651
56451179	chr1:56451179:C:T	3.7883e-24	-1.97704	-2.31633
56451704	chr1:56451704:C:CAA	3.48864e-24	-2.14505	-2.23072
56451761	chr1:56451761:G:T	8.86751e-24	-2.12722	-1.31567
56451857	chr1:56451857:A:G	3.0332e-23	-2.21308	-4.84864e-09
56452376	chr1:56452376:C:T	7.67795e-24	-1.83997	-1.74697
56452726	chr1:56452726:G:T	1.29916e-23	-2.19845	-0.862537
56453660	chr1:56453660:G:A	2.74506e-23	-7.39038e-10	-2.3129
56454180	chr1:56454180:A:G	3.26445e-24	-2.17803	-2.26417
56454438	chr1:56454438:A:G	3.2261e-23	-2.15143	-4.84864e-09
56454901	chr1:56454901:T:G	2.86903e-23	-7.39038e-10	-2.26873
56455167	chr1:56455167:T:C	3.22733e-24	-2.12365	-2.32998
56455365	chr1:56455365:C:CA	3.23961e-24	-2.19077	-2.25907
56455491	chr1:56455491:G:T	2.94281e-23	-7.39038e-10	-2.24333
56455518	chr1:56455518:C:T	3.05633e-23	-7.39038e-10	-2.20549
56455562	chr1:56455562:T:C	2.94431e-23	-7.39038e-10	-2.24283
56455804	chr1:56455804:G:A	2.94476e-23	-7.39038e-10	-2.24268
56455846	chr1:56455846:C:T	2.79244e-23	-7.39038e-10	-2.29578
56456298	chr1:56456298:C:A	4.54033e-23	-1.8097	-4.84864e-09
56456365	chr1:56456365:T:C	3.30078e-23	-2.12854	-4.84864e-09
56456449	chr1:56456449:C:T	1.28839e-22	-7.39038e-10	-0.76672
56456450	chr1:56456450:C:A	3.74464e-24	-1.97684	-2.32813
56456687	chr1:56456687:C:T	3.30368e-23	-2.12766	-4.84864e-09
56456747	chr1:56456747:G:A	8.0209e-24	-2.19984	-1.34339
56456904	chr1:56456904:C:T	3.28441e-23	-2.13351	-4.84864e-09
56457744	chr1:56457744:C:T	3.80121e-24	-2.01436	-2.27561
56458063	chr1:56458063:C:T	3.28798e-24	-2.10501	-2.33
56458078	chr1:56458078:T:C	3.26657e-23	-2.13896	-4.84864e-09
56458209	chr1:56458209:C:T	3.2757e-23	-2.13617	-4.84864e-09
56458267	chr1:56458267:A:G	3.263e-23	-2.14005	-4.84864e-09
56458371	chr1:56458371:C:T	3.06703e-23	-7.39038e-10	-2.20199
56458620	chr1:56458620:C:T	3.27333e-23	-2.13689	-4.84864e-09
56458696	chr1:56458696:G:GA	3.26229e-23	-2.14027	-4.84864e-09
56458803	chr1:56458803:G:C	3.26247e-23	-2.14022	-4.84864e-09
56458804	chr1:56458804:G:A	3.26225e-23	-2.14028	-4.84864e-09
56458985	chr1:56458985:A:G	3.28205e-23	-2.13423	-4.84864e-09
56459048	chr1:56459048:C:T	3.98098e-24	-2.00176	-2.242
56459062	chr1:56459062:C:T	3.53503e-23	-2.05998	-4.84864e-09
56459162	chr1:56459162:C:A	2.7974e-23	-7.39038e-10	-2.29401
56459244	chr1:56459244:T:C	3.28522e-23	-2.13327	-4.84864e-09
56459272	chr1:56459272:T:G	3.29063e-23	-2.13162	-4.84864e-09
56459559	chr1:56459559:C:T	2.91777e-23	-7.39038e-10	-2.25188
56459603	chr1:56459603:C:T	3.55451e-23	-7.39038e-10	-2.05448
56459846	chr1:56459846:G:A	4.89301e-24	-2.21067	-1.82681
56459971	chr1:56459971:C:A	3.25644e-23	-2.14207	-4.84864e-09
56460079	chr1:56460079:C:T	3.77072e-24	-1.97067	-2.32735
56460082	chr1:56460082:T:C	3.25303e-23	-2.14311	-4.84864e-09
56460197	chr1:56460197:G:A	8.98392e-24	-2.18051	-1.24934
56460551	chr1:56460551:G:A	4.2614e-24	-1.99046	-2.18523
56460552	chr1:56460552:C:T	3.2251e-23	-2.15174	-4.84864e-09
56460931	chr1:56460931:A:AAGAAC	3.33214e-23	-2.11909	-4.84864e-09
56460966	chr1:56460966:C:T	2.7041e-23	-7.39038e-10	-2.32793
56460987	chr1:56460987:C:T	9.5584e-24	-2.19013	-1.17773
56461177	chr1:56461177:TA:T	3.26249e-23	-2.14021	-4.84864e-09
56461425	chr1:56461425:T:C	3.47235e-24	-2.18918	-2.19128
56461446	chr1:56461446:C:T	3.09252e-24	-2.20591	-2.29039
56461568	chr1:56461568:G:T	3.24089e-23	-2.14685	-4.84864e-09
56461676	chr1:56461676:C:T	1.01541e-23	-1.79762	-1.50979
56461718	chr1:56461718:T:C	2.73261e-23	-7.39038e-10	-2.31744
56461737	chr1:56461737:C:T	4.30692e-24	-1.91734	-2.24772
56461947	chr1:56461947:C:G	4.49174e-24	-1.89144	-2.2316
56461955	chr1:56461955:G:A	3.46321e-23	-2.0805	-4.84864e-09
56461966	chr1:56461966:G:A	4.59337e-24	-2.10949	-1.99118
56462189	chr1:56462189:C:G	2.73287e-23	-7.39038e-10	-2.31735
56462206	chr1:56462206:C:G	3.49954e-23	-2.07007	-4.84864e-09
56462635	chr1:56462635:G:T	4.30476e-24	-1.92954	-2.23603
56462741	chr1:56462741:T:G	4.05013e-24	-1.95845	-2.26808
56462802	chr1:56462802:C:T	3.26744e-23	-7.39038e-10	-2.13869
56463148	chr1:56463148:T:C	2.80245e-23	-7.39038e-10	-2.29221
56463626	chr1:56463626:T:G	3.6201e-23	-2.0362	-4.84864e-09
56463869	chr1:56463869:A:G	3.11979e-24	-2.15748	-2.33004
56464155	chr1:56464155:T:C	3.1576e-23	-2.17289	-4.84864e-09
56464693	chr1:56464693:T:C	3.1543e-24	-2.15023	-2.32629
56464777	chr1:56464777:C:A	3.17304e-24	-2.14299	-2.32761
56464946	chr1:56464946:G:A	3.1782e-24	-2.14156	-2.32741
56465278	chr1:56465278:T:C	3.2113e-24	-2.12952	-2.32909
56465314	chr1:56465314:A:T	3.17523e-24	-2.14017	-2.32974
56466363	chr1:56466363:A:G	4.04962e-24	-2.10641	-2.12026
56466402	chr1:56466402:G:A	4.73652e-24	-2.15931	-1.91068
56466520	chr1:56466520:C:T	4.41201e-23	-1.83837	-4.84864e-09
56466547	chr1:56466547:C:T	2.72398e-23	-7.39038e-10	-2.32061
56466787	chr1:56466787:G:A	8.17892e-24	-2.21239	-1.31134
56466790	chr1:56466790:C:T	3.20833e-24	-2.13037	-2.32916
56466878	chr1:56466878:C:T	7.44975e-23	-7.39038e-10	-1.31452
56466922	chr1:56466922:G:A	1.02136e-23	-1.83752	-1.46404
56467071	chr1:56467071:C:T	3.61888e-23	-2.03654	-4.84864e-09
56467221	chr1:56467221:T:C	3.88286e-24	-2.19124	-2.07748
56467750	chr1:56467750:C:T	5.80983e-24	-1.78196	-2.08378
56467872	chr1:56467872:C:T	4.22153e-24	-1.93085	-2.25424
56468045	chr1:56468045:T:G	3.80894e-23	-7.39038e-10	-1.98535
56468134	chr1:56468134:C:T	8.28376e-24	-2.214	-1.29699
56468163	chr1:56468163:T:A	4.21247e-24	-1.9889	-2.19833
56468210	chr1:56468210:C:T	3.67637e-23	-2.02078	-4.84864e-09
56468238	chr1:56468238:C:T	2.89907e-23	-7.39038e-10	-2.25831
56468269	chr1:56468269:A:C	4.10143e-24	-1.98834	-2.22561
56468278	chr1:56468278:A:C	3.13517e-23	-7.39038e-10	-2.18002
56468794	chr1:56468794:G:A	4.19479e-24	-2.01147	-2.17998
56469391	chr1:56469391:T:C	4.17327e-24	-1.95121	-2.24537
56469569	chr1:56469569:G:A	2.70018e-23	-7.39038e-10	-2.32938
56469708	chr1:56469708:GC:G	7.78761e-24	-2.20516	-1.36759
56469959	chr1:56469959:C:T	9.46776e-23	-7.39038e-10	-1.07481
56470008	chr1:56470008:A:G	3.46239e-24	-2.07414	-2.30919
56470658	chr1:56470658:C:A	2.70133e-23	-7.39038e-10	-2.32896
56470712	chr1:56470712:C:T	9.44419e-23	-7.39038e-10	-1.0773
56470840	chr1:56470840:C:T	3.12074e-23	-7.39038e-10	-2.18463
56470983	chr1:56470983:T:C	4.32495e-24	-1.9426	-2.21828
56471324	chr1:56471324:G:A	3.14968e-23	-2.1754	-4.84864e-09
56472023	chr1:56472023:G:GC	4.66035e-24	-1.86408	-2.22212
56472249	chr1:56472249:G:C	2.73704e-23	-7.39038e-10	-2.31582
56472305	chr1:56472305:G:A	4.70793e-23	-1.77345	-4.84864e-09
56472546	chr1:56472546:C:T	8.52798e-24	-1.70065	-1.78129
56472672	chr1:56472672:C:A	8.62839e-23	-7.39038e-10	-1.16764
56472769	chr1:56472769:C:T	3.36513e-23	-2.10923	-4.84864e-09
56472864	chr1:56472864:T:G	4.81871e-24	-1.85138	-2.2014
56472995	chr1:56472995:G:C	5.74264e-24	-1.69509	-2.18227
56473563	chr1:56473563:A:G	3.84229e-24	-2.12246	-2.15676
56473686	chr1:56473686:C:G	6.96604e-24	-1.75499	-1.92925
56473799	chr1:56473799:A:G	7.62021e-24	-2.21271	-1.38177
56474462	chr1:56474462:C:T	8.99102e-24	-2.16144	-1.26762
56474483	chr1:56474483:T:A	8.17667e-23	-7.39038e-10	-1.22142
56474606	chr1:56474606:C:G	2.80798e-23	-7.39038e-10	-2.29024
56474933	chr1:56474933:G:A	4.6191e-24	-1.98314	-2.11195
56475452	chr1:56475452:G:A	2.70312e-23	-7.39038e-10	-2.32829
56475695	chr1:56475695:T:C	2.70059e-23	-7.39038e-10	-2.32923
56475715	chr1:56475715:C:T	1.00211e-23	-2.15802	-1.16258
56476065	chr1:56476065:GA:G	3.88699e-23	-7.39038e-10	-1.96507
56476228	chr1:56476228:C:A	6.03226e-24	-2.14821	-1.67996
56476419	chr1:56476419:AT:A	4.44843e-23	-7.39038e-10	-1.83015
56477008	chr1:56477008:G:T	5.54756e-24	-1.84755	-2.06438
56477099	chr1:56477099:G:C	5.55849e-24	-1.85175	-2.05821
56477299	chr1:56477299:G:A	8.7986e-24	-2.15404	-1.29665
56477693	chr1:56477693:C:T	8.28563e-23	-7.39038e-10	-1.20818
56477726	chr1:56477726:G:C	3.05188e-23	-2.20694	-4.84864e-09
56478373	chr1:56478373:A:G	1.85525e-23	-2.16376	-0.540923
56479382	chr1:56479382:C:T	9.64753e-23	-1.056	-4.84864e-09
56479524	chr1:56479524:C:T	2.80153e-23	-7.39038e-10	-2.29253
56479994	chr1:56479994:T:C	8.68069e-24	-1.64742	-1.81676
56480011	chr1:56480011:A:C	5.72358e-23	-7.39038e-10	-1.57811
56480383	chr1:56480383:C:T	9.87561e-23	-1.03263	-4.84864e-09
56480687	chr1:56480687:A:G	2.74251e-23	-7.39038e-10	-2.31383
56481160	chr1:56481160:G:A	1.11029e-22	-7.39038e-10	-0.915498
56481493	chr1:56481493:T:C	1.11318e-22	-7.39038e-10	-0.912892
56481605	chr1:56481605:C:T	2.73835e-23	-7.39038e-10	-2.31534
56482146	chr1:56482146:T:C	5.0344e-23	-7.39038e-10	-1.70641
56482251	chr1:56482251:C:T	1.01026e-22	-7.39038e-10	-1.00991
56482448	chr1:56482448:G:C	2.72588e-23	-7.39038e-10	-2.31991
56482459	chr1:56482459:A:AT	3.03293e-23	-7.39038e-10	-2.21317
56482618	chr1:56482618:A:G	9.70382e-24	-1.48437	-1.8684
56482752	chr1:56482752:T:C	4.52038e-24	-2.18166	-1.93503
56483624	chr1:56483624:C:G	4.93334e-23	-7.39038e-10	-1.72669
56483730	chr1:56483730:A:G	2.73983e-23	-7.39038e-10	-2.31481
56483767	chr1:56483767:A:G	1.02567e-22	-7.39038e-10	-0.994767
56483908	chr1:56483908:A:T	3.83677e-23	-1.97807	-4.84864e-09
56484303	chr1:56484303:A:G	1.03904e-23	-2.2038	-1.0806
56484351	chr1:56484351:G:A	9.39232e-23	-7.39038e-10	-1.08281
56484485	chr1:56484485:C:T	3.1409e-23	-7.39038e-10	-2.17819
56484495	chr1:56484495:G:A	1.02567e-22	-7.39038e-10	-0.994767
56484652	chr1:56484652:T:C	2.78431e-23	-7.39038e-10	-2.2987
56484856	chr1:56484856:A:G	4.07281e-24	-2.16008	-2.06088
56485084	chr1:56485084:A:T	3.58753e-24	-2.17035	-2.17747
56485361	chr1:56485361:C:T	3.551e-23	-7.39038e-10	-2.05547
56486122	chr1:56486122:A:G	2.83357e-23	-2.1973	-0.0838672
56486250	chr1:56486250:G:A	1.78317e-23	-2.16004	-0.584275
56486447	chr1:56486447:A:G	3.08606e-23	-7.39038e-10	-2.1958
56486453	chr1:56486453:G:A	2.76176e-23	-7.39038e-10	-2.30683
56486512	chr1:56486512:C:T	4.57051e-24	-2.19055	-1.91511
56486639	chr1:56486639:TA:T	3.06719e-23	-7.39038e-10	-2.20194
56486919	chr1:56486919:T:C	2.74217e-23	-7.39038e-10	-2.31395
56487528	chr1:56487528:A:T	1.47153e-23	-2.1973	-0.739097
56487792	chr1:56487792:G:A	7.88568e-24	-2.1122	-1.44804
56487849	chr1:56487849:T:C	2.72193e-23	-7.39038e-10	-2.32136
56488021	chr1:56488021:T:C	3.08878e-23	-7.39038e-10	-2.19493
56488150	chr1:56488150:G:A	2.23997e-23	-2.16996	-0.346273
56488267	chr1:56488267:A:G	2.2716e-23	-2.1773	-0.324916
56488520	chr1:56488520:T:A	1.03774e-22	-7.39038e-10	-0.98307
56488948	chr1:56488948:G:A	2.80072e-23	-7.39038e-10	-2.29283
56488950	chr1:56488950:A:G	4.55855e-24	-2.19738	-1.9109
56489947	chr1:56489947:G:A	3.30722e-23	-2.12659	-4.84864e-09
56490051	chr1:56490051:T:C	3.34423e-24	-2.15461	-2.26344
56490116	chr1:56490116:C:T	2.82867e-23	-7.39038e-10	-2.28289
56490142	chr1:56490142:TTTTTA:T	1.53555e-22	-7.39038e-10	-0.591228
56490564	chr1:56490564:G:A	3.3641e-24	-2.18486	-2.22726
56490843	chr1:56490843:T:C	5.83204e-24	-2.20306	-1.65886
56490993	chr1:56490993:C:T	2.98769e-23	-7.39038e-10	-2.2282
56491049	chr1:56491049:C:A	2.12331e-23	-2.19997	-0.369749
56491204	chr1:56491204:TCTAATATA:T	5.38186e-24	-2.14919	-1.79306
56491209	chr1:56491209:T:C	6.77484e-24	-2.04223	-1.66984
56491940	chr1:56491940:T:C	1.91197e-23	-2.191	-0.483565
56492127	chr1:56492127:C:T	4.64253e-24	-2.16922	-1.9208
56492365	chr1:56492365:A:G	4.57733e-24	-2.20602	-1.89815
56492891	chr1:56492891:T:G	3.03351e-23	-7.39038e-10	-2.21298
56492966	chr1:56492966:G:A	4.76755e-24	-2.16663	-1.89682
56493063	chr1:56493063:C:T	3.03602e-23	-7.39038e-10	-2.21215
56493091	chr1:56493091:T:C	2.06338e-23	-2.20706	-0.391296
56493110	chr1:56493110:G:C	2.84208e-23	-7.39038e-10	-2.27816
56493155	chr1:56493155:A:C	3.4126e-23	-7.39038e-10	-2.09523
56493339	chr1:56493339:C:T	3.04092e-23	-7.39038e-10	-2.21054
56493480	chr1:56493480:G:C	4.44035e-23	-7.39038e-10	-1.83197
56493884	chr1:56493884:G:A	4.74827e-24	-2.18561	-1.8819
56493896	chr1:56493896:A:C	3.57625e-23	-7.39038e-10	-2.04839
56494451	chr1:56494451:C:T	2.85654e-23	-7.39038e-10	-2.27309
56494688	chr1:56494688:G:A	1.33577e-22	-2.21005	1.47945
56495042	chr1:56495042:G:A	6.69107e-23	-7.39038e-10	-1.42193
56495682	chr1:56495682:T:C	2.80858e-23	-7.39038e-10	-2.29002
56495814	chr1:56495814:T:C	5.94703e-24	-2.10071	-1.74169
56495912	chr1:56495912:C:T	4.10051e-23	-7.39038e-10	-1.91159
56496084	chr1:56496084:A:G	7.37778e-24	-1.50161	-2.12521
56496283	chr1:56496283:T:C	1.93818e-23	-2.14053	-0.520417
56496822	chr1:56496822:T:C	6.2058e-23	-7.39038e-10	-1.49722
56497149	chr1:56497149:A:G	9.20953e-24	-1.12426	-2.28079
56497250	chr1:56497250:G:A	1.47432e-22	-7.39038e-10	-0.631918
56497354	chr1:56497354:C:T	4.83321e-24	-2.04511	-2.00466
56497449	chr1:56497449:A:G	7.27817e-24	-2.06058	-1.57982
56497454	chr1:56497454:T:G	2.71243e-23	-7.39038e-10	-2.32486
56497542	chr1:56497542:G:A	3.13952e-23	-2.17863	-4.84864e-09
56497955	chr1:56497955:A:G	6.05232e-23	-1.16025	-0.362012
56498378	chr1:56498378:A:C	3.4231e-23	-7.39038e-10	-2.09216
56498471	chr1:56498471:C:T	2.70578e-23	-7.39038e-10	-2.32731
56498533	chr1:56498533:A:G	3.19685e-23	-7.39038e-10	-2.16054
56499164	chr1:56499164:C:T	2.92709e-23	-7.39038e-10	-2.24869
56499329	chr1:56499329:C:T	8.48297e-23	-1.19903	0.0143946
56499350	chr1:56499350:G:A	2.69946e-23	-7.39038e-10	-2.32965
56499747	chr1:56499747:G:A	3.53113e-23	-7.39038e-10	-2.06108
56499992	chr1:56499992:C:T	2.20649e-23	-0.512008	-2.01929
56500489	chr1:56500489:A:C	2.7828e-23	-7.39038e-10	-2.29924
56500579	chr1:56500579:C:G	2.7828e-23	-7.39038e-10	-2.29924
56500678	chr1:56500678:A:G	2.60507e-23	-0.452982	-1.91226
56500690	chr1:56500690:T:C	2.80632e-23	-7.39038e-10	-2.29083
56500709	chr1:56500709:A:G	3.38424e-23	-7.39038e-10	-2.10357
56501370	chr1:56501370:T:C	2.71737e-23	-7.39038e-10	-2.32304
56501661	chr1:56501661:A:G	2.71737e-23	-7.39038e-10	-2.32304
56501851	chr1:56501851:G:C	3.47472e-23	-7.39038e-10	-2.07719
56502805	chr1:56502805:C:T	6.89876e-23	-1.54168	0.150317
56502900	chr1:56502900:G:A	8.12035e-23	-7.39038e-10	-1.22833
56503351	chr1:56503351:T:C	2.7181e-23	-7.39038e-10	-2.32277
56503504	chr1:56503504:C:A	6.15064e-23	-1.50615	-4.84864e-09
56503811	chr1:56503811:T:C	2.71664e-23	-7.39038e-10	-2.32331
56504037	chr1:56504037:G:A	2.69905e-23	-7.39038e-10	-2.3298
56504185	chr1:56504185:C:T	1.14589e-23	-2.15975	-1.02678
56504606	chr1:56504606:T:C	2.69831e-23	-7.39038e-10	-2.33007
56504746	chr1:56504746:C:A	1.31025e-23	-0.722954	-2.32953
56505474	chr1:56505474:G:A	3.47482e-23	-7.39038e-10	-2.07716
56506052	chr1:56506052:C:T	1.32909e-22	-1.6519	0.916272
56506169	chr1:56506169:G:A	3.06639e-23	-2.2022	-4.84864e-09
56506680	chr1:56506680:C:T	4.01883e-23	-7.39038e-10	-1.93171
56506728	chr1:56506728:T:C	2.19191e-22	-1.62889	1.39355
56506928	chr1:56506928:T:G	1.43481e-23	-2.2128	-0.748871
56507622	chr1:56507622:C:T	4.11413e-23	-2.0228	0.114521
56508248	chr1:56508248:G:A	3.23584e-23	-7.39038e-10	-2.14841
56508419	chr1:56508419:G:A	6.21267e-24	-1.47571	-2.32298
56508565	chr1:56508565:C:T	3.15376e-23	-2.1741	-4.84864e-09
56508606	chr1:56508606:C:G	1.74373e-23	-0.462025	-2.30465
56508861	chr1:56508861:A:T	3.51308e-23	-7.39038e-10	-2.06621
56509045	chr1:56509045:A:G	3.17848e-23	-2.1663	-4.84864e-09
56509046	chr1:56509046:T:C	1.81912e-22	-7.39038e-10	-0.421761
56509144	chr1:56509144:G:A	1.81095e-23	-0.423675	-2.30517
56509611	chr1:56509611:G:A	6.07678e-24	-1.49858	-2.32223
56509614	chr1:56509614:C:T	3.05022e-23	-7.39038e-10	-2.20749
56509640	chr1:56509640:G:A	3.09749e-23	-2.19211	-4.84864e-09
56509704	chr1:56509704:C:T	5.66613e-24	-1.56127	-2.32951
56509717	chr1:56509717:T:A	8.99386e-24	-2.12413	-1.30461
56509747	chr1:56509747:A:G	2.87968e-23	-7.39038e-10	-2.26502
56509776	chr1:56509776:G:A	3.15284e-23	-2.1744	-4.84864e-09
56510170	chr1:56510170:G:A	6.12309e-24	-1.49099	-2.32223
56510590	chr1:56510590:C:T	5.31086e-23	-7.39038e-10	-1.65295
56510819	chr1:56510819:A:G	8.93041e-22	-7.39038e-10	1.16935
56510855	chr1:56510855:A:C	1.84409e-22	-7.39038e-10	-0.408131
56511780	chr1:56511780:A:G	7.82467e-23	-7.39038e-10	-1.26542
56511862	chr1:56511862:C:T	2.87995e-23	-7.39038e-10	-2.26493
56512147	chr1:56512147:G:A	8.21757e-24	-1.44969	-2.06932
56513354	chr1:56513354:A:G	6.13978e-23	-7.39038e-10	-1.50791
56513404	chr1:56513404:G:A	6.38811e-23	0.848282	-2.31654
56513667	chr1:56513667:T:G	1.75442e-23	-1.24835	-1.51221
56513759	chr1:56513759:T:C	2.24159e-23	-0.745187	-1.77033
56513806	chr1:56513806:T:TA	1.42582e-23	-0.65677	-2.31118
56513985	chr1:56513985:A:G	9.04149e-24	-1.35778	-2.06568
56514009	chr1:56514009:A:G	3.27071e-24	-2.11085	-2.32943
56514085	chr1:56514085:A:G	4.8364e-24	-2.19879	-1.85033
56514229	chr1:56514229:C:T	3.10395e-23	-7.39038e-10	-2.19003
56514263	chr1:56514263:C:A	1.60701e-22	-7.39038e-10	-0.545741
56514550	chr1:56514550:A:C	1.304e-23	-0.731469	-2.32579
56514565	chr1:56514565:T:C	2.55478e-23	-2.04326	-0.341473
56515714	chr1:56515714:C:A	3.78175e-22	-7.39038e-10	0.310072
56515953	chr1:56515953:C:T	4.70676e-24	-2.19183	-1.88446
56516147	chr1:56516147:A:G	3.60574e-23	-7.39038e-10	-2.04017
56516708	chr1:56516708:T:C	2.76873e-23	-7.39038e-10	-2.30431
56516977	chr1:56516977:C:T	2.78845e-23	-7.39038e-10	-2.29722
56517044	chr1:56517044:G:A	3.18832e-23	-7.39038e-10	-2.16321
56517107	chr1:56517107:G:A	1.08469e-23	-1.3594	-1.88201
56517616	chr1:56517616:C:T	4.57786e-24	-1.78444	-2.31961
56517913	chr1:56517913:G:A	3.22158e-24	-2.12892	-2.32649
56517984	chr1:56517984:C:T	3.28612e-24	-2.13557	-2.30001
56518032	chr1:56518032:C:T	4.95136e-24	-2.19556	-1.83006
56518298	chr1:56518298:C:T	2.80771e-23	-7.39038e-10	-2.29033
56518361	chr1:56518361:T:C	3.96936e-22	-7.39038e-10	0.35849
56518415	chr1:56518415:AC:A	3.21764e-23	-2.15405	-4.84864e-09
56519750	chr1:56519750:T:G	4.88878e-24	-2.17641	-1.86193
56520434	chr1:56520434:T:C	1.08621e-23	-1.35644	-1.88357
56520662	chr1:56520662:A:G	2.96621e-23	-7.39038e-10	-2.23542
56520696	chr1:56520696:A:G	3.13356e-23	-2.18053	-4.84864e-09
56520961	chr1:56520961:C:T	1.79778e-23	-0.490063	-2.24608
56520965	chr1:56520965:G:A	5.57885e-23	-7.39038e-10	-1.60372
56521306	chr1:56521306:G:T	1.58439e-23	-0.584375	-2.27813
56522191	chr1:56522191:G:A	4.56153e-22	-7.39038e-10	0.497542
56522212	chr1:56522212:A:C	2.99772e-23	-7.39038e-10	-2.22485
56522675	chr1:56522675:G:T	3.96873e-24	-2.08832	-2.15852
56522805	chr1:56522805:T:C	5.34232e-24	-1.66824	-2.28138
56523536	chr1:56523536:T:C	2.21578e-22	-7.39038e-10	-0.224511
56524559	chr1:56524559:A:G	2.96627e-23	-7.39038e-10	-2.2354
56524727	chr1:56524727:G:A	4.8231e-24	-1.72745	-2.32442
56524871	chr1:56524871:A:G	2.7204e-23	-7.39038e-10	-2.32192
56524912	chr1:56524912:G:A	3.60391e-23	-7.39038e-10	-2.04068
56525081	chr1:56525081:A:C	1.91622e-23	-0.348441	-2.32391
56525539	chr1:56525539:G:A	2.96531e-23	-7.39038e-10	-2.23572
56525564	chr1:56525564:G:A	2.72045e-23	-7.39038e-10	-2.3219
56525617	chr1:56525617:T:A	2.96577e-23	-7.39038e-10	-2.23556
56525622	chr1:56525622:C:T	4.17774e-24	-2.10816	-2.08736
56525866	chr1:56525866:G:A	2.82987e-23	-7.39038e-10	-2.28247
56526218	chr1:56526218:G:T	1.03723e-22	-0.0694964	-0.914061
56526356	chr1:56526356:G:A	1.16885e-23	-2.08647	-1.08021
56526744	chr1:56526744:A:G	2.14928e-23	-2.02847	-0.529098
56526883	chr1:56526883:T:A	2.96818e-23	-7.39038e-10	-2.23475
56527090	chr1:56527090:C:T	8.5832e-24	-2.21012	-1.26536
56527107	chr1:56527107:C:T	1.21386e-23	-2.04868	-1.08021
56527202	chr1:56527202:C:A	3.75224e-23	-0.500232	-1.50012
56527226	chr1:56527226:A:C	2.18983e-23	-2.04057	-0.498306
56527265	chr1:56527265:C:T	2.81107e-23	-7.39038e-10	-2.28914
56527519	chr1:56527519:T:C	1.56831e-23	-2.15156	-0.721149
56527930	chr1:56527930:T:C	4.07147e-24	-1.94732	-2.27396
56528371	chr1:56528371:A:G	1.14946e-22	0.228052	-1.10887
56528407	chr1:56528407:T:A	5.25392e-24	-2.10089	-1.86542
56529023	chr1:56529023:G:A	5.64761e-24	-2.07426	-1.81979
56529357	chr1:56529357:T:G	5.585e-23	-7.39038e-10	-1.60262
56529680	chr1:56529680:C:T	3.04888e-23	-7.39038e-10	-2.20793
56529704	chr1:56529704:G:A	5.12225e-23	-1.68911	-4.84864e-09
56529836	chr1:56529836:G:A	2.27081e-22	-7.39038e-10	-0.199978
56530432	chr1:56530432:C:G	2.22849e-23	-0.426862	-2.09452
56530669	chr1:56530669:T:C	7.82128e-23	-7.39038e-10	-1.26585
56531069	chr1:56531069:G:C	4.27555e-23	-1.86979	-4.84864e-09
56531205	chr1:56531205:G:T	2.88222e-23	-7.39038e-10	-2.26414
56531239	chr1:56531239:G:A	5.04779e-23	-7.39038e-10	-1.70375
56531453	chr1:56531453:G:T	4.85247e-23	0.556274	-2.29949
56531467	chr1:56531467:A:T	1.30228e-22	0.259295	-1.01529
56531909	chr1:56531909:T:A	3.22512e-23	-7.39038e-10	-2.15173
56532013	chr1:56532013:G:C	3.14334e-23	-2.17741	-4.84864e-09
56532040	chr1:56532040:C:T	1.79752e-23	-2.1082	-0.628098
56532110	chr1:56532110:T:C	1.80797e-23	-0.56109	-2.16941
56532115	chr1:56532115:G:C	3.22512e-23	-7.39038e-10	-2.15173
56532221	chr1:56532221:C:T	1.5434e-22	0.174734	-0.760864
56532436	chr1:56532436:C:T	3.24354e-23	-2.14604	-4.84864e-09
56532813	chr1:56532813:T:C	1.79036e-23	-2.11219	-0.628098
56532951	chr1:56532951:C:G	3.5384e-23	-2.05903	-4.84864e-09
56532954	chr1:56532954:C:T	3.06107e-23	-7.39038e-10	-2.20394
56533202	chr1:56533202:A:G	3.42583e-23	-7.39038e-10	-2.09136
56533228	chr1:56533228:T:C	3.1905e-23	-2.16252	-4.84864e-09
56533253	chr1:56533253:C:T	4.98818e-23	0.556946	-2.27258
56533584	chr1:56533584:G:T	3.48316e-23	-2.07476	-4.84864e-09
56533721	chr1:56533721:C:T	3.52411e-23	-1.28464	-0.778431
56533722	chr1:56533722:C:A	8.32534e-23	-7.39038e-10	-1.2034
56533887	chr1:56533887:CTT:C	3.20115e-23	-2.15919	-4.84864e-09
56533903	chr1:56533903:G:A	1.04455e-22	-1.77188	0.795349
56533988	chr1:56533988:C:T	9.64816e-23	-7.39038e-10	-1.05593
56534151	chr1:56534151:A:T	3.23175e-23	-7.39038e-10	-2.14968
56534528	chr1:56534528:T:A	1.61985e-23	-0.660717	-2.17965
56534968	chr1:56534968:G:A	6.11693e-23	-7.39038e-10	-1.51164
56535101	chr1:56535101:A:G	3.16253e-23	-7.39038e-10	-2.17133
56535337	chr1:56535337:G:A	7.1917e-24	-1.53616	-2.1162
56535385	chr1:56535385:A:G	2.75262e-23	-7.39038e-10	-2.31015
56535556	chr1:56535556:A:T	2.98486e-23	-7.39038e-10	-2.22915
56535728	chr1:56535728:T:G	1.18021e-23	-2.19862	-0.958388
56536289	chr1:56536289:T:C	3.09883e-23	-7.39038e-10	-2.19167
56536370	chr1:56536370:C:G	7.73355e-24	-1.53089	-2.04883
56536655	chr1:56536655:C:A	4.85934e-24	-2.0738	-1.97058
56536663	chr1:56536663:C:T	1.11043e-23	-2.19203	-1.02592
56536741	chr1:56536741:C:T	8.32534e-23	-7.39038e-10	-1.2034
56536742	chr1:56536742:G:A	2.70046e-23	-7.39038e-10	-2.32928
56536941	chr1:56536941:G:A	1.27086e-23	-2.1954	-0.887612
56536955	chr1:56536955:C:T	1.23605e-23	-1.89571	-1.21507
56537429	chr1:56537429:C:T	9.96864e-23	-7.39038e-10	-1.02326
56537687	chr1:56537687:G:A	4.87026e-24	-2.07039	-1.97175
56537887	chr1:56537887:A:C	6.68362e-23	-7.39038e-10	-1.42304
56538475	chr1:56538475:G:A	1.63784e-23	-0.591893	-2.23743
56538492	chr1:56538492:T:C	3.42341e-23	-2.09206	-4.84864e-09
56538506	chr1:56538506:G:T	1.62107e-23	-0.595438	-2.24418
56538658	chr1:56538658:A:C	3.22662e-23	-2.15127	-4.84864e-09
56538749	chr1:56538749:C:A	3.17162e-23	-2.16846	-4.84864e-09
56538793	chr1:56538793:A:G	3.22512e-23	-7.39038e-10	-2.15173
56539597	chr1:56539597:AAC:A	1.48367e-23	-2.18113	-0.747055
56539801	chr1:56539801:G:A	2.83125e-23	-7.39038e-10	-2.28198
56541006	chr1:56541006:A:G	8.32534e-23	-7.39038e-10	-1.2034
56541298	chr1:56541298:A:G	3.2179e-23	-7.39038e-10	-2.15397
56541360	chr1:56541360:C:T	2.71417e-23	-7.39038e-10	-2.32421
56541867	chr1:56541867:T:C	1.40225e-22	0.865287	-1.54732
56542058	chr1:56542058:A:C	8.33034e-23	-7.39038e-10	-1.2028
56542110	chr1:56542110:T:C	8.32534e-23	-7.39038e-10	-1.2034
56542119	chr1:56542119:T:C	1.21146e-23	-0.827514	-2.30336
56542165	chr1:56542165:C:T	2.99581e-23	-7.39038e-10	-2.22549
56542885	chr1:56542885:G:GGTGGTGCA	8.30344e-23	-7.39038e-10	-1.20603
56543056	chr1:56543056:A:G	2.71566e-23	-7.39038e-10	-2.32367
56543517	chr1:56543517:C:T	4.65464e-23	-1.25745	-0.527386
56543790	chr1:56543790:A:G	3.20648e-23	0.0975825	-2.25511
56543847	chr1:56543847:A:C	8.31622e-23	-7.39038e-10	-1.20449
56544312	chr1:56544312:T:C	4.83271e-24	-2.07813	-1.97175
56544477	chr1:56544477:A:G	1.08966e-23	-2.08999	-1.14684
56544924	chr1:56544924:G:C	3.18648e-23	-2.16378	-4.84864e-09
56544953	chr1:56544953:T:A	3.15783e-23	-2.17282	-4.84864e-09
56545039	chr1:56545039:A:T	7.29013e-24	-2.20243	-1.43634
56545426	chr1:56545426:A:C	8.30246e-23	-7.39038e-10	-1.20615
56545528	chr1:56545528:T:C	5.02901e-24	-2.08114	-1.92892
56545722	chr1:56545722:C:T	2.8346e-23	-7.39038e-10	-2.2808
56545723	chr1:56545723:G:A	8.31243e-23	-7.39038e-10	-1.20495
56545784	chr1:56545784:T:C	3.21821e-23	-7.39038e-10	-2.15388
56545989	chr1:56545989:G:A	5.32895e-23	0.628336	-2.27788
56547070	chr1:56547070:A:T	8.32534e-23	-7.39038e-10	-1.2034
56547119	chr1:56547119:T:C	5.60174e-23	0.706178	-2.3058
56547359	chr1:56547359:C:T	3.1071e-23	-2.18901	-4.84864e-09
56547375	chr1:56547375:G:A	2.88903e-23	-7.39038e-10	-2.26178
56547449	chr1:56547449:C:T	1.06981e-23	-1.50499	-1.75023
56547526	chr1:56547526:C:T	5.24597e-24	-2.08909	-1.87874
56549345	chr1:56549345:C:T	6.5307e-24	-1.53825	-2.21052
56549431	chr1:56549431:A:G	4.08096e-23	-1.91637	-4.84864e-09
56549623	chr1:56549623:A:G	5.08113e-24	-2.086	-1.91375
56549645	chr1:56549645:C:T	2.59241e-23	-0.258936	-2.11118
56549650	chr1:56549650:T:C	4.0041e-23	-7.39038e-10	-1.93538
56549996	chr1:56549996:A:G	3.521e-24	-2.04991	-2.31663
56550054	chr1:56550054:C:T	1.20952e-23	-2.0703	-1.06217
56550262	chr1:56550262:A:G	3.10967e-23	-7.39038e-10	-2.18818
56550320	chr1:56550320:T:C	5.00977e-24	-2.09367	-1.92023
56550459	chr1:56550459:A:C	1.2416e-23	-0.803347	-2.30296
56550804	chr1:56550804:C:G	5.96177e-23	0.40423	-1.94156
56550960	chr1:56550960:G:A	9.16431e-23	1.1446	-2.25198
56551189	chr1:56551189:T:C	1.19099e-23	-2.20563	-0.942288
56551739	chr1:56551739:T:C	6.98684e-23	-7.39038e-10	-1.37867
56552033	chr1:56552033:A:G	3.01987e-23	-7.39038e-10	-2.21749
56552066	chr1:56552066:C:T	3.64653e-23	-0.213953	-1.81497
56552073	chr1:56552073:C:T	3.0966e-23	-2.19239	-4.84864e-09
56552236	chr1:56552236:A:G	1.06477e-23	-1.54386	-1.71608
56553180	chr1:56553180:T:C	7.39877e-23	-2.21399	0.892602
56553539	chr1:56553539:A:G	3.153e-23	-2.17435	-4.84864e-09
56553626	chr1:56553626:C:T	3.16174e-23	-2.17158	-4.84864e-09
56553828	chr1:56553828:C:G	3.03265e-23	-7.39038e-10	-2.21326
56554171	chr1:56554171:A:G	4.09052e-23	-0.989886	-0.924143
56554226	chr1:56554226:C:A	3.87061e-22	-7.39038e-10	0.333297
56554436	chr1:56554436:T:G	9.45687e-24	-1.08611	-2.29244
56554831	chr1:56554831:T:C	3.04561e-23	-2.209	-4.84864e-09
56555010	chr1:56555010:G:A	3.20586e-23	-2.15772	-4.84864e-09
56555230	chr1:56555230:C:T	6.26516e-24	-2.07393	-1.71635
56555262	chr1:56555262:TC:T	7.51885e-24	-1.54371	-2.06416
56555272	chr1:56555272:C:T	1.86337e-23	-1.02208	-1.67824
56555639	chr1:56555639:T:C	9.41933e-23	-7.39038e-10	-1.07994
56556055	chr1:56556055:G:T	3.37782e-24	-2.19135	-2.2167
56556609	chr1:56556609:G:T	3.84372e-24	-1.9673	-2.31155
56556643	chr1:56556643:A:G	3.32555e-24	-2.09474	-2.32891
56556704	chr1:56556704:G:T	3.35049e-23	-7.39038e-10	-2.1136
56557105	chr1:56557105:T:C	7.44302e-24	-1.70666	-1.91135
56557381	chr1:56557381:G:A	8.97563e-24	-1.83648	-1.59429
56557652	chr1:56557652:G:A	7.14876e-24	-1.8174	-1.84095
56558615	chr1:56558615:G:A	3.159e-23	-7.39038e-10	-2.17245
56558663	chr1:56558663:A:G	7.11588e-23	-7.39038e-10	-1.36037
56558683	chr1:56558683:C:G	6.04426e-24	-1.73926	-2.08692
56558718	chr1:56558718:T:C	5.02074e-23	-1.70912	-4.84864e-09
56558776	chr1:56558776:C:G	7.13116e-24	-1.82019	-1.84062
56558855	chr1:56558855:T:A	7.16937e-24	-1.82323	-1.83224
56558887	chr1:56558887:G:A	8.92254e-24	-1.86128	-1.57542
56559561	chr1:56559561:T:C	3.6669e-23	-7.39038e-10	-2.02335
56559978	chr1:56559978:G:A	3.2105e-23	-7.39038e-10	-2.15628
56560091	chr1:56560091:C:T	2.97238e-24	-2.21374	-2.32218
56560589	chr1:56560589:T:G	1.04848e-23	-1.95541	-1.31996
56561928	chr1:56561928:A:G	8.10981e-23	-7.39038e-10	-1.22963
56562116	chr1:56562116:A:G	1.90411e-23	-2.1984	-0.480287
56562210	chr1:56562210:T:C	3.33915e-23	-7.39038e-10	-2.11698
56562272	chr1:56562272:T:C	3.28437e-23	-2.13353	-4.84864e-09
56563118	chr1:56563118:G:A	4.05411e-23	-2.18949	0.266522
56563141	chr1:56563141:C:A	3.80896e-23	-2.20002	0.214676
56563267	chr1:56563267:C:T	3.51577e-23	-2.06544	-4.84864e-09
56563516	chr1:56563516:G:A	4.0754e-23	-2.18933	0.271595
56563629	chr1:56563629:G:A	3.04306e-23	-2.20984	-4.84864e-09
56563907	chr1:56563907:C:T	8.63624e-24	-2.10115	-1.36817
56563908	chr1:56563908:G:A	4.40077e-23	-1.84092	-4.84864e-09
56564196	chr1:56564196:C:T	2.00179e-23	-2.20239	-0.426264
56564551	chr1:56564551:G:A	1.82378e-23	-2.19671	-0.525075
56564943	chr1:56564943:T:G	3.03825e-23	-7.39038e-10	-2.21142
56565070	chr1:56565070:A:G	1.1159e-23	-2.20578	-1.00726
56565183	chr1:56565183:T:A	9.42693e-24	-2.20608	-1.17564
56565435	chr1:56565435:A:T	2.80559e-23	-7.39038e-10	-2.29109
56565582	chr1:56565582:G:A	2.73935e-23	-7.39038e-10	-2.31498
56565947	chr1:56565947:A:G	4.66662e-23	-7.39038e-10	-1.78227
56566038	chr1:56566038:T:C	9.0593e-23	-7.39038e-10	-1.11891
56566265	chr1:56566265:A:G	2.26825e-23	-2.19734	-0.306357
56566711	chr1:56566711:G:A	1.01959e-22	-7.39038e-10	-1.00071
56566795	chr1:56566795:A:C	3.49499e-24	-2.04841	-2.32555
56567146	chr1:56567146:G:A	5.93076e-23	-7.39038e-10	-1.54255
56567196	chr1:56567196:A:G	9.74868e-23	-7.39038e-10	-1.04557
56567438	chr1:56567438:C:T	4.01477e-23	-1.93272	-4.84864e-09
56567459	chr1:56567459:G:A	2.0974e-22	-7.39038e-10	-0.279416
56567493	chr1:56567493:G:GCA	3.05671e-23	-2.20536	-4.84864e-09
56567742	chr1:56567742:GT:G	3.1832e-23	-2.16481	-4.84864e-09
56567988	chr1:56567988:A:C	1.18927e-23	-2.15566	-0.993694
56568111	chr1:56568111:G:T	2.27359e-23	-2.20895	-0.292395
56568472	chr1:56568472:G:A	7.77669e-24	-1.97054	-1.60361
56568638	chr1:56568638:T:A	2.25942e-23	-2.21147	-0.296122
56569117	chr1:56569117:C:T	1.20323e-23	-2.15121	-0.986482
56569634	chr1:56569634:G:T	1.06176e-22	-7.39038e-10	-0.960187
56570102	chr1:56570102:A:G	3.28066e-23	-2.13466	-4.84864e-09
56570201	chr1:56570201:T:C	4.11473e-23	-7.39038e-10	-1.90813
56570315	chr1:56570315:G:A	4.90253e-23	-7.39038e-10	-1.73295
56570344	chr1:56570344:T:C	3.35989e-24	-2.09545	-2.31792
56570374	chr1:56570374:T:C	8.70411e-23	-2.20599	1.04708
56570455	chr1:56570455:A:G	5.36261e-23	-7.39038e-10	-1.64325
56570457	chr1:56570457:T:G	3.49306e-24	-2.04445	-2.33006
56570684	chr1:56570684:C:A	1.23568e-22	-2.2106	1.40211
56570723	chr1:56570723:T:C	1.0603e-22	-7.39038e-10	-0.961562
56571370	chr1:56571370:C:G	5.97437e-23	-7.39038e-10	-1.53522
56571420	chr1:56571420:G:A	1.82931e-23	-2.1721	-0.546662
56571529	chr1:56571529:G:A	9.38582e-23	-7.39038e-10	-1.0835
56571770	chr1:56571770:GCAAT:G	6.95522e-23	-7.39038e-10	-1.38321
56571886	chr1:56571886:T:C	3.82136e-24	-1.96518	-2.3195
56572496	chr1:56572496:T:C	3.4716e-24	-2.07723	-2.30344
56572522	chr1:56572522:C:G	2.84813e-23	-7.39038e-10	-2.27604
56572649	chr1:56572649:T:C	1.18052e-22	-7.39038e-10	-0.854157
56572794	chr1:56572794:A:G	5.62869e-24	-2.2083	-1.68911
56573374	chr1:56573374:G:A	3.33223e-23	-2.11906	-4.84864e-09
56573488	chr1:56573488:G:GAT	5.83387e-23	-7.39038e-10	-1.55902
56573542	chr1:56573542:C:T	8.80722e-23	-7.39038e-10	-1.14713
56573826	chr1:56573826:C:A	6.623e-23	-7.39038e-10	-1.43215
56574222	chr1:56574222:A:G	7.32921e-24	-1.99361	-1.6398
56574293	chr1:56574293:A:T	5.49703e-23	-7.39038e-10	-1.61849
56574392	chr1:56574392:C:T	1.24786e-22	-7.39038e-10	-0.798682
56574445	chr1:56574445:A:G	3.25729e-24	-2.12082	-2.32357
56575111	chr1:56575111:A:G	3.78743e-22	-7.39038e-10	0.311571
56575155	chr1:56575155:C:T	4.20586e-23	-1.88622	-4.84864e-09
56575272	chr1:56575272:G:A	5.91032e-24	-2.20518	-1.6434
56575469	chr1:56575469:G:A	3.73201e-23	-2.00575	-4.84864e-09
56575842	chr1:56575842:T:C	3.29593e-23	-2.13001	-4.84864e-09
56575864	chr1:56575864:T:C	2.98452e-23	-2.19799	-0.0312672
56575890	chr1:56575890:A:C	3.76319e-22	-7.39038e-10	0.305152
56576662	chr1:56576662:C:T	3.6806e-24	-1.99924	-2.32297
56577281	chr1:56577281:G:A	2.49792e-23	-2.1872	-0.220036
56577759	chr1:56577759:C:T	3.17604e-24	-2.14294	-2.32671
56578597	chr1:56578597:G:A	1.14332e-22	-7.39038e-10	-0.886177
56578658	chr1:56578658:C:T	3.08987e-24	-2.16903	-2.32813
56578783	chr1:56578783:GGCGCGGCGCGGCGCT:G	3.32188e-23	-7.39038e-10	-2.12217
56579254	chr1:56579254:A:G	3.11072e-23	-2.18785	-4.84864e-09
56579261	chr1:56579261:A:G	5.79478e-23	-1.56574	-4.84864e-09
56579914	chr1:56579914:T:C	2.38028e-23	-1.48049	-0.974994
56580082	chr1:56580082:AACC:A	4.61922e-23	-2.20534	0.412862
56580365	chr1:56580365:T:G	1.93013e-23	-1.59818	-1.06693
56580695	chr1:56580695:G:A	1.25218e-22	-7.39038e-10	-0.795228
56580980	chr1:56580980:A:G	6.08894e-23	-1.45038	-0.0658436
56581040	chr1:56581040:G:A	3.04502e-23	-2.20919	-4.84864e-09
56581052	chr1:56581052:ATTTTTAGTAGAGATGGGGC:A	4.39875e-23	-7.39038e-10	-1.84138
56581745	chr1:56581745:T:C	1.39586e-23	-0.984289	-2.0049
56581774	chr1:56581774:T:C	4.23505e-23	-1.87931	-4.84864e-09
56582111	chr1:56582111:G:A	3.83058e-23	-7.39038e-10	-1.97968
56582842	chr1:56582842:T:C	4.09333e-24	-2.04246	-2.17347
56583967	chr1:56583967:A:C	3.54956e-23	-2.05588	-4.84864e-09
56584304	chr1:56584304:T:C	7.60166e-24	-2.17394	-1.42298
56585007	chr1:56585007:C:T	3.40427e-24	-2.1129	-2.28736
56586344	chr1:56586344:T:C	1.67935e-23	-1.57745	-1.22685
56586369	chr1:56586369:G:A	4.52303e-23	-1.81352	-4.84864e-09
56587235	chr1:56587235:T:C	1.77682e-23	-1.57139	-1.17648
56587759	chr1:56587759:G:A	4.31743e-23	-7.39038e-10	-1.86004
56587954	chr1:56587954:T:C	4.20934e-23	-7.39038e-10	-1.88539
56588234	chr1:56588234:G:A	3.55773e-23	-2.05358	-4.84864e-09
56588636	chr1:56588636:A:G	3.33656e-23	-7.39038e-10	-2.11776
56588857	chr1:56588857:A:T	3.1447e-23	-7.39038e-10	-2.17698
56589251	chr1:56589251:A:G	4.26103e-23	-7.39038e-10	-1.87319
56590171	chr1:56590171:A:G	3.54433e-23	-2.05735	-4.84864e-09
56590540	chr1:56590540:C:A	3.10011e-23	-2.19126	-4.84864e-09
56590702	chr1:56590702:G:A	2.31005e-23	-1.25858	-1.22685
56591175	chr1:56591175:G:A	3.31055e-23	-2.12559	-4.84864e-09
56591363	chr1:56591363:AT:A	8.36772e-23	-7.39038e-10	-1.19832
56591418	chr1:56591418:C:T	5.38429e-24	-1.85873	-2.08307
56591456	chr1:56591456:G:A	7.72858e-23	-7.39038e-10	-1.27778
56591643	chr1:56591643:G:A	3.67739e-23	-2.21256	0.192062
56591941	chr1:56591941:A:T	3.83078e-23	-7.39038e-10	-1.97963
56592289	chr1:56592289:T:G	6.06393e-24	-2.21329	-1.60964
56593063	chr1:56593063:CTTA:C	3.1958e-23	-7.39038e-10	-2.16086
56593269	chr1:56593269:A:G	2.71274e-23	-7.39038e-10	-2.32474
56593433	chr1:56593433:C:A	4.84967e-24	-1.71796	-2.32842
56593898	chr1:56593898:T:C	2.89893e-23	-7.39038e-10	-2.25836
56593900	chr1:56593900:T:C	6.12103e-24	-2.21392	-1.59963
56594122	chr1:56594122:T:C	1.11314e-23	-1.04947	-2.16605
56594708	chr1:56594708:C:T	8.95632e-23	-7.39038e-10	-1.13034
56594775	chr1:56594775:G:A	6.99625e-23	-7.39038e-10	-1.37733
56595457	chr1:56595457:G:A	3.24363e-24	-2.12077	-2.32782
56595667	chr1:56595667:T:C	1.07277e-23	-1.49716	-1.7553
56596480	chr1:56596480:T:C	2.21545e-23	-1.34892	-1.17833
56596957	chr1:56596957:A:T	3.03796e-23	-7.39038e-10	-2.21151
56597408	chr1:56597408:G:A	3.30853e-24	-2.13633	-2.29245
56597665	chr1:56597665:T:C	1.25083e-23	-0.929652	-2.16924
56598025	chr1:56598025:T:C	6.19527e-24	-2.21223	-1.58927
56598030	chr1:56598030:C:A	3.84928e-23	-1.97482	-4.84864e-09
56598046	chr1:56598046:T:A	6.06391e-24	-2.21194	-1.61099
56598502	chr1:56598502:A:G	2.92102e-23	-7.39038e-10	-2.25077
56598603	chr1:56598603:A:G	3.72065e-23	-7.39038e-10	-2.0088
56598680	chr1:56598680:G:A	2.79953e-23	-7.39038e-10	-2.29325
56598935	chr1:56598935:G:T	3.35433e-24	-2.13019	-2.28485
56598936	chr1:56598936:G:T	7.60028e-24	-2.14534	-1.45177
56599071	chr1:56599071:T:C	6.18587e-24	-2.21238	-1.59064
56599291	chr1:56599291:G:A	7.56175e-23	-7.39038e-10	-1.2996
56599622	chr1:56599622:C:T	3.26325e-24	-2.21151	-2.23105
56599637	chr1:56599637:G:T	8.90643e-23	-7.39038e-10	-1.13593
56599710	chr1:56599710:G:A	8.98952e-24	-1.6135	-1.81573
56599728	chr1:56599728:A:G	9.70792e-24	-1.5997	-1.75264
56599760	chr1:56599760:G:A	6.85149e-23	-7.39038e-10	-1.39823
56599768	chr1:56599768:C:T	2.88008e-23	-7.39038e-10	-2.26488
56599967	chr1:56599967:G:A	3.93381e-23	-7.39038e-10	-1.95309
56599973	chr1:56599973:C:A	1.13031e-23	-2.20477	-0.995446
56600082	chr1:56600082:T:C	7.1253e-23	-7.39038e-10	-1.35905
56600771	chr1:56600771:G:A	1.85318e-23	-1.1324	-1.5734
56600790	chr1:56600790:C:T	8.95405e-23	-7.39038e-10	-1.1306
56600807	chr1:56600807:G:A	2.77514e-23	-7.39038e-10	-2.302
56601098	chr1:56601098:G:T	6.21441e-24	-2.14324	-1.65517
56601315	chr1:56601315:G:A	6.33627e-24	-2.21195	-1.56705
56601622	chr1:56601622:T:C	3.72482e-23	-7.39038e-10	-2.00768
56601749	chr1:56601749:G:C	4.35579e-24	-2.12297	-2.03081
56601887	chr1:56601887:C:T	5.78846e-24	-2.01632	-1.8531
56601960	chr1:56601960:T:C	3.40132e-23	-7.39038e-10	-2.09854
56602056	chr1:56602056:A:G	4.98922e-23	-2.11605	0.400632
56602434	chr1:56602434:T:C	3.63577e-24	-2.17697	-2.1575
56602459	chr1:56602459:G:A	3.73136e-24	-2.13289	-2.17562
56602510	chr1:56602510:T:C	3.57363e-23	-7.39038e-10	-2.04912
56602572	chr1:56602572:T:A	4.56762e-23	-7.39038e-10	-1.80371
56602725	chr1:56602725:T:C	4.85834e-24	-1.95828	-2.08631
56602733	chr1:56602733:C:A	5.24215e-24	-1.89778	-2.07077
56602775	chr1:56602775:C:A	4.70594e-24	-1.91443	-2.16203
56602978	chr1:56602978:C:A	4.90398e-23	-1.73265	-4.84864e-09
56603152	chr1:56603152:C:G	4.82539e-24	-1.89246	-2.15893
56603153	chr1:56603153:A:G	4.83344e-24	-1.8908	-2.15893
56603159	chr1:56603159:A:G	4.81365e-24	-1.89338	-2.16045
56603174	chr1:56603174:C:T	4.25904e-23	-1.87366	-4.84864e-09
56603438	chr1:56603438:A:G	4.4716e-24	-1.97513	-2.15241
56603459	chr1:56603459:T:C	4.78145e-24	-1.88549	-2.17505
56603485	chr1:56603485:T:A	3.26883e-22	-7.39038e-10	0.164318
56603901	chr1:56603901:T:G	4.82962e-24	-1.8964	-2.15411
56603922	chr1:56603922:A:C	3.97289e-24	-2.04302	-2.20277
56603941	chr1:56603941:A:T	4.7871e-24	-1.89823	-2.16113
56603957	chr1:56603957:C:T	7.22918e-24	-1.95822	-1.68894
56604438	chr1:56604438:G:A	3.79289e-23	-1.98957	-4.84864e-09
56604740	chr1:56604740:C:T	3.35448e-24	-2.08576	-2.32923
56604762	chr1:56604762:T:C	4.84945e-24	-1.89121	-2.15521
56604828	chr1:56604828:G:T	4.79297e-24	-1.88637	-2.17176
56604913	chr1:56604913:T:C	4.85495e-24	-1.87904	-2.16625
56604917	chr1:56604917:T:C	4.86258e-24	-1.88071	-2.16301
56604949	chr1:56604949:A:G	4.83639e-24	-1.89084	-2.15828
56604967	chr1:56604967:C:A	5.82564e-23	-1.56043	-4.84864e-09
56605054	chr1:56605054:A:T	5.88002e-24	-1.81908	-2.03465
56605180	chr1:56605180:G:T	4.8622e-24	-1.88995	-2.15385
56605211	chr1:56605211:C:T	3.51669e-23	-7.39038e-10	-2.06518
56605340	chr1:56605340:C:T	3.68286e-23	-7.39038e-10	-2.01901
56605372	chr1:56605372:C:T	2.70003e-23	-7.39038e-10	-2.32944
56605623	chr1:56605623:T:A	4.95377e-24	-1.87634	-2.14879
56605811	chr1:56605811:G:C	4.10051e-24	-1.96873	-2.24545
56605940	chr1:56605940:C:T	4.17773e-23	-7.39038e-10	-1.89293
56605975	chr1:56605975:A:G	6.67601e-24	-2.06331	-1.66345
56605996	chr1:56605996:T:C	3.32706e-24	-2.09397	-2.32923
56606021	chr1:56606021:A:G	5.22822e-23	-7.39038e-10	-1.66863
56606278	chr1:56606278:T:A	4.75878e-24	-1.90901	-2.15629
56606508	chr1:56606508:G:A	4.48232e-24	-2.07983	-2.04531
56606979	chr1:56606979:A:G	4.5795e-24	-1.87531	-2.22838
56606981	chr1:56606981:C:T	4.48612e-24	-1.83882	-2.28548
56607717	chr1:56607717:A:G	3.8064e-23	-7.39038e-10	-1.98602
56607747	chr1:56607747:G:A	5.52822e-24	-1.86455	-2.05087
56607931	chr1:56607931:A:G	4.98049e-24	-1.88116	-2.1386
56608144	chr1:56608144:TAATTC:T	4.86741e-24	-1.92616	-2.11656
56608178	chr1:56608178:A:G	2.95318e-23	-7.39038e-10	-2.23982
56608274	chr1:56608274:G:A	6.54284e-23	-7.39038e-10	-1.44433
56608361	chr1:56608361:T:C	4.90061e-24	-1.89206	-2.14387
56608877	chr1:56608877:G:A	7.06986e-24	-1.96733	-1.70211
56609012	chr1:56609012:C:T	4.69809e-24	-1.8618	-2.21633
56609235	chr1:56609235:A:G	3.67082e-23	-2.02229	-4.84864e-09
56609331	chr1:56609331:A:C	2.36654e-22	-7.39038e-10	-0.158686
56609357	chr1:56609357:A:G	6.8736e-24	-1.97785	-1.71975
56609725	chr1:56609725:G:A	4.84986e-24	-1.99129	-2.05504
56609742	chr1:56609742:G:A	3.17868e-23	-7.39038e-10	-2.16623
56610020	chr1:56610020:T:C	2.78671e-23	-7.39038e-10	-2.29784
56610262	chr1:56610262:G:A	4.93278e-24	-1.88435	-2.14503
56610331	chr1:56610331:A:G	5.0007e-24	-1.87909	-2.13661
56610465	chr1:56610465:C:T	4.97725e-24	-1.87125	-2.14915
56611015	chr1:56611015:A:G	6.33282e-23	-1.47695	-4.84864e-09
56611073	chr1:56611073:G:A	3.1346e-23	-2.1802	-4.84864e-09
56611087	chr1:56611087:T:C	4.86792e-24	-1.89883	-2.14379
56611124	chr1:56611124:C:T	4.01406e-23	-7.39038e-10	-1.9329
56611320	chr1:56611320:T:C	4.68982e-23	-1.77731	-4.84864e-09
56611461	chr1:56611461:G:C	4.18792e-23	-7.39038e-10	-1.8905
56611635	chr1:56611635:C:G	4.9951e-24	-1.88565	-2.13118
56611640	chr1:56611640:A:T	2.6786e-22	-7.39038e-10	-0.0348214
56611644	chr1:56611644:C:T	3.74766e-23	-7.39038e-10	-2.00157
56611661	chr1:56611661:T:G	4.91193e-24	-1.96768	-2.06594
56611759	chr1:56611759:T:A	2.79198e-23	-7.39038e-10	-2.29595
56611865	chr1:56611865:A:C	3.5267e-24	-2.04228	-2.32264
56611924	chr1:56611924:A:C	3.35695e-24	-2.08453	-2.32972
56612050	chr1:56612050:C:T	4.75685e-24	-1.98946	-2.07624
56612156	chr1:56612156:G:A	1.05141e-22	-7.39038e-10	-0.96998
56612263	chr1:56612263:C:T	4.84351e-24	-1.90261	-2.14504
56612264	chr1:56612264:A:G	4.83215e-24	-1.90578	-2.14422
56612518	chr1:56612518:C:T	2.92602e-22	-7.39038e-10	0.0535275
56612522	chr1:56612522:T:C	4.10504e-24	-1.95518	-2.25789
56612567	chr1:56612567:A:C	4.13194e-24	-1.96311	-2.24343
56612704	chr1:56612704:A:C	3.17681e-23	-7.39038e-10	-2.16682
56612873	chr1:56612873:T:A	5.02966e-24	-1.88197	-2.12796
56612988	chr1:56612988:C:T	4.91432e-24	-1.87968	-2.15345
56613068	chr1:56613068:C:T	3.10553e-23	-2.18952	-4.84864e-09
56613177	chr1:56613177:G:A	3.35879e-24	-2.08475	-2.32896
56613186	chr1:56613186:C:T	3.43975e-24	-2.06465	-2.32524
56613318	chr1:56613318:G:A	3.74717e-23	-7.39038e-10	-2.0017
56613332	chr1:56613332:T:C	4.86908e-24	-1.89518	-2.14721
56613389	chr1:56613389:C:G	5.19958e-24	-1.9393	-2.03741
56613485	chr1:56613485:T:C	5.12201e-24	-1.86968	-2.12206
56613550	chr1:56613550:T:C	5.16109e-24	-1.84851	-2.13563
56613967	chr1:56613967:G:A	4.48031e-24	-1.96865	-2.15695
56614050	chr1:56614050:C:T	3.455e-24	-2.06309	-2.32237
56614177	chr1:56614177:C:G	4.99333e-24	-1.87603	-2.14115
56614252	chr1:56614252:CT:C	4.74045e-24	-1.85371	-2.21544
56614277	chr1:56614277:C:T	3.08807e-24	-2.20348	-2.29426
56614369	chr1:56614369:T:C	4.88393e-24	-1.89853	-2.14081
56614437	chr1:56614437:ACTGTCCCAGT:A	4.17773e-23	-7.39038e-10	-1.89293
56614438	chr1:56614438:C:T	3.36101e-24	-2.11201	-2.30104
56614590	chr1:56614590:A:C	4.54136e-24	-2.01201	-2.10005
56614801	chr1:56614801:A:G	6.54678e-24	-1.98862	-1.75769
56615561	chr1:56615561:A:T	3.07795e-23	-2.19844	-4.84864e-09
56615655	chr1:56615655:T:C	5.93912e-24	-2.17194	-1.67179
56615754	chr1:56615754:G:A	3.07762e-23	-2.19854	-4.84864e-09
56616032	chr1:56616032:G:A	2.7942e-23	-7.39038e-10	-2.29515
56616814	chr1:56616814:G:A	4.09716e-24	-1.96511	-2.24989
56617019	chr1:56617019:G:A	6.45993e-24	-1.98091	-1.77876
56618093	chr1:56618093:T:C	4.41392e-23	-1.83794	-4.84864e-09
56618603	chr1:56618603:G:A	4.81448e-24	-1.99196	-2.0617
56618800	chr1:56618800:C:T	3.66123e-24	-2.06622	-2.26127
56619262	chr1:56619262:T:C	3.57672e-24	-2.0627	-2.28814
56619390	chr1:56619390:T:C	4.29714e-23	-1.86475	-4.84864e-09
56619447	chr1:56619447:T:C	4.24894e-24	-2.13345	-2.04517
56619532	chr1:56619532:G:A	2.81851e-23	-7.39038e-10	-2.28649
56619547	chr1:56619547:G:GTAGGTCT	4.32335e-24	-2.14069	-2.02056
56619904	chr1:56619904:A:G	4.89893e-23	-1.73368	-4.84864e-09
56619979	chr1:56619979:C:G	3.63044e-24	-2.05581	-2.28013
56620066	chr1:56620066:G:A	3.59156e-23	-2.04411	-4.84864e-09
56620079	chr1:56620079:T:C	3.71956e-23	-7.39038e-10	-2.0091
56620517	chr1:56620517:G:A	3.04297e-23	-2.20987	-4.84864e-09
56620630	chr1:56620630:C:T	9.01913e-23	-1.12335	-4.84864e-09
56620745	chr1:56620745:T:G	4.71271e-23	-7.39038e-10	-1.77244
56620931	chr1:56620931:A:G	7.88676e-24	-2.01703	-1.54307
56620932	chr1:56620932:C:T	3.07091e-24	-2.17362	-2.32969
56621060	chr1:56621060:T:C	3.05694e-24	-2.17837	-2.3295
56621153	chr1:56621153:C:T	2.70256e-23	-7.39038e-10	-2.3285
56621173	chr1:56621173:A:C	6.53936e-24	-1.9737	-1.77375
56621545	chr1:56621545:G:A	7.78488e-24	-2.12938	-1.44372
56621849	chr1:56621849:T:C	3.59717e-24	-2.05404	-2.2911
56622135	chr1:56622135:G:A	3.76516e-23	-7.39038e-10	-1.99691
56622239	chr1:56622239:C:T	4.59636e-23	-1.79744	-4.84864e-09
56622242	chr1:56622242:GAACCCGGGA:G	4.16425e-23	-7.39038e-10	-1.89617
56622247	chr1:56622247:C:T	3.19139e-23	-2.16225	-4.84864e-09
56622451	chr1:56622451:C:A	2.95801e-23	-7.39038e-10	-2.23818
56622749	chr1:56622749:A:C	3.98595e-24	-2.0588	-2.18371
56623046	chr1:56623046:C:T	3.10398e-24	-2.19207	-2.30053
56623075	chr1:56623075:A:T	2.859e-23	-7.39038e-10	-2.27223
56623468	chr1:56623468:AACCT:A	3.09833e-23	-2.19184	-4.84864e-09
56623478	chr1:56623478:T:TCAG	3.08316e-23	-2.19674	-4.84864e-09
56623541	chr1:56623541:G:A	4.45356e-24	-2.06286	-2.06873
56623782	chr1:56623782:G:C	3.85639e-23	-7.39038e-10	-1.97297
56623958	chr1:56623958:G:A	5.17467e-24	-1.96685	-2.01466
56624592	chr1:56624592:T:C	2.96202e-24	-2.20992	-2.32949
56624830	chr1:56624830:G:C	3.53963e-23	-2.05868	-4.84864e-09
56624888	chr1:56624888:A:G	2.1805e-22	-7.39038e-10	-0.240561
56625213	chr1:56625213:C:T	4.39519e-23	-1.84219	-4.84864e-09
56625248	chr1:56625248:T:A	3.56974e-23	-2.05021	-4.84864e-09
56625633	chr1:56625633:T:C	3.71837e-23	-7.39038e-10	-2.00942
56626044	chr1:56626044:G:A	2.97674e-24	-2.21162	-2.32284
56626053	chr1:56626053:C:T	3.94893e-24	-2.14577	-2.10608
56626316	chr1:56626316:G:A	3.59927e-23	-7.39038e-10	-2.04197
56627093	chr1:56627093:A:T	6.69972e-23	-7.39038e-10	-1.42064
56627178	chr1:56627178:T:C	3.55993e-24	-2.17088	-2.18467
56627785	chr1:56627785:G:T	4.72784e-23	-7.39038e-10	-1.76923
56628281	chr1:56628281:GTATT:G	4.50349e-23	-1.81785	-4.84864e-09
56628352	chr1:56628352:T:A	3.52305e-24	-2.18593	-2.18002
56628388	chr1:56628388:T:C	3.05117e-23	-7.39038e-10	-2.20718
56628662	chr1:56628662:T:C	1.59678e-22	-7.39038e-10	-0.552125
56628802	chr1:56628802:A:T	2.70183e-23	-7.39038e-10	-2.32877
56628859	chr1:56628859:A:C	4.58555e-24	-2.06438	-2.038
56629368	chr1:56629368:C:T	3.50752e-24	-2.18951	-2.18087
56629460	chr1:56629460:C:T	4.01963e-24	-2.18777	-2.04632
56629527	chr1:56629527:T:C	3.17365e-24	-2.16376	-2.30665
56629528	chr1:56629528:G:A	7.69299e-24	-2.00529	-1.57969
56629562	chr1:56629562:A:G	3.47741e-24	-2.1894	-2.1896
56630014	chr1:56630014:C:CA	2.97663e-24	-2.21342	-2.32107
56630231	chr1:56630231:C:T	3.53388e-24	-2.18638	-2.17651
56631400	chr1:56631400:C:T	3.53629e-23	-7.39038e-10	-2.05962
56631579	chr1:56631579:AC:A	3.86962e-24	-2.01075	-2.26138
56632091	chr1:56632091:C:T	3.69765e-24	-2.18121	-2.13637
56632154	chr1:56632154:T:C	3.06251e-23	-2.20347	-4.84864e-09
56632197	chr1:56632197:C:T	3.63228e-24	-2.17331	-2.16212
56632341	chr1:56632341:G:A	3.15841e-24	-2.21391	-2.26131
56632456	chr1:56632456:T:C	3.14216e-23	-7.39038e-10	-2.17779
56632528	chr1:56632528:C:T	3.07525e-24	-2.18431	-2.31759
56632711	chr1:56632711:C:T	3.11869e-23	-7.39038e-10	-2.18529
56632719	chr1:56632719:T:A	4.79982e-24	-2.16054	-1.89616
56632814	chr1:56632814:T:C	3.03997e-23	-2.21085	-4.84864e-09
56632914	chr1:56632914:G:GT	5.87528e-24	-2.13927	-1.71526
56633259	chr1:56633259:G:GA	5.93121e-23	-1.54247	-4.84864e-09
56633421	chr1:56633421:G:A	3.02567e-23	-7.39038e-10	-2.21557
56633661	chr1:56633661:G:A	3.05352e-23	-2.20641	-4.84864e-09
56634186	chr1:56634186:T:C	3.20151e-23	-7.39038e-10	-2.15908
56634313	chr1:56634313:G:C	3.83513e-23	-7.39038e-10	-1.9785
56634408	chr1:56634408:C:T	6.10555e-24	-2.1732	-1.64289
56634661	chr1:56634661:G:A	2.79286e-23	-7.39038e-10	-2.29564
56634707	chr1:56634707:G:A	2.96355e-24	-2.21364	-2.32526
56634804	chr1:56634804:G:A	7.3434e-23	-7.39038e-10	-1.3289
56635101	chr1:56635101:T:G	6.38264e-24	-2.07082	-1.70089
56635152	chr1:56635152:A:G	2.96233e-24	-2.21025	-2.32906
56635214	chr1:56635214:T:C	7.91556e-24	-2.05988	-1.49657
56635312	chr1:56635312:T:G	3.0352e-24	-2.19476	-2.32025
56635352	chr1:56635352:C:T	1.18558e-23	-2.01532	-1.13715
56635405	chr1:56635405:G:GCC	3.06427e-23	-2.20289	-4.84864e-09
56635638	chr1:56635638:C:T	3.67632e-24	-2.05056	-2.27282
56636037	chr1:56636037:T:A	4.59918e-24	-2.13664	-1.96277
56636217	chr1:56636217:T:G	2.83118e-23	-7.39038e-10	-2.28201
56636966	chr1:56636966:T:C	8.7653e-24	-2.15202	-1.30247
56636981	chr1:56636981:A:G	1.41482e-23	-2.09311	-0.882586
56637601	chr1:56637601:T:C	4.49106e-24	-1.89583	-2.22736
56637689	chr1:56637689:T:C	7.6882e-24	-1.92341	-1.66218
56638155	chr1:56638155:C:T	6.16882e-24	-2.03614	-1.76963
56638292	chr1:56638292:T:C	9.20734e-24	-1.98529	-1.42
56638396	chr1:56638396:C:T	3.32214e-23	-7.39038e-10	-2.12209
56638451	chr1:56638451:C:T	3.22398e-23	-7.39038e-10	-2.15208
56638745	chr1:56638745:G:A	2.74417e-23	-7.39038e-10	-2.31322
56639265	chr1:56639265:C:T	2.87444e-23	-7.39038e-10	-2.26684
56639635	chr1:56639635:T:G	3.46887e-23	-2.07887	-4.84864e-09
56640655	chr1:56640655:G:A	1.13978e-23	-2.1295	-1.06237
56641012	chr1:56641012:A:G	3.97907e-23	-7.39038e-10	-1.94165
56641118	chr1:56641118:T:C	3.08488e-23	-2.19619	-4.84864e-09
56641190	chr1:56641190:T:C	2.70195e-21	-7.39038e-10	2.27644
56641302	chr1:56641302:C:T	2.9368e-23	-7.39038e-10	-2.24538
56641581	chr1:56641581:AACTT:A	1.11321e-23	-2.14543	-1.07002
56642420	chr1:56642420:A:G	2.71345e-23	-1.82318	-0.501302
56642470	chr1:56642470:C:T	1.16208e-23	-2.14795	-1.02454
56642624	chr1:56642624:C:T	3.25299e-23	-7.39038e-10	-2.14313
56642750	chr1:56642750:A:G	3.52881e-24	-2.10579	-2.25853
56642863	chr1:56642863:A:C	5.01226e-24	-2.19152	-1.82188
56643064	chr1:56643064:GAT:G	3.62539e-23	-2.03474	-4.84864e-09
56643094	chr1:56643094:C:T	4.0704e-23	-1.91896	-4.84864e-09
56643738	chr1:56643738:A:C	3.82569e-23	-7.39038e-10	-1.98096
56643949	chr1:56643949:A:T	6.69326e-24	-2.18841	-1.53577
56643987	chr1:56643987:T:C	1.10148e-23	-2.1258	-1.10024
56644111	chr1:56644111:AAGAC:A	1.04394e-23	-2.13332	-1.14638
56644141	chr1:56644141:C:T	1.30529e-23	-2.12352	-0.932752
56644266	chr1:56644266:G:C	3.05527e-23	-2.20583	-4.84864e-09
56644431	chr1:56644431:C:T	1.34e-23	-2.07216	-0.957868
56644445	chr1:56644445:C:A	3.32707e-23	-7.39038e-10	-2.12061
56644483	chr1:56644483:C:A	3.5273e-23	-7.39038e-10	-2.06217
56644718	chr1:56644718:T:C	3.00293e-23	-7.39038e-10	-2.22311
56645496	chr1:56645496:C:G	6.66574e-24	-2.09176	-1.63654
56645692	chr1:56645692:G:A	3.85728e-23	-7.39038e-10	-1.97274
56646019	chr1:56646019:G:A	9.01391e-24	-2.05165	-1.37486
56646099	chr1:56646099:C:CCAGA	7.99577e-23	-1.24379	-4.84864e-09
56646100	chr1:56646100:TGGGA:T	7.9977e-23	-1.24355	-4.84864e-09
56646433	chr1:56646433:A:G	8.38972e-24	-2.04513	-1.45315
56646549	chr1:56646549:T:G	9.58688e-24	-2.20359	-1.1613
56646959	chr1:56646959:A:T	4.38689e-24	-2.20783	-1.93883
56647258	chr1:56647258:A:T	4.23744e-24	-2.14007	-2.04126
56647327	chr1:56647327:C:T	3.11048e-23	-7.39038e-10	-2.18792
56647811	chr1:56647811:A:G	3.32433e-23	-2.12143	-4.84864e-09
56648008	chr1:56648008:C:T	3.54554e-23	-7.39038e-10	-2.05701
56648086	chr1:56648086:A:G	3.87891e-24	-1.99056	-2.27918
56648133	chr1:56648133:G:A	4.18907e-23	-2.21399	0.323773
56648136	chr1:56648136:A:G	4.29477e-24	-2.20668	-1.96121
56648339	chr1:56648339:T:A	4.21417e-23	-1.88425	-4.84864e-09
56648595	chr1:56648595:G:A	2.7443e-23	-7.39038e-10	-2.31317
56648606	chr1:56648606:T:G	3.39629e-23	-2.10002	-4.84864e-09
56648708	chr1:56648708:C:T	4.61946e-23	-7.39038e-10	-1.79242
56648755	chr1:56648755:G:A	1.05231e-22	-7.39038e-10	-0.969131
56648790	chr1:56648790:C:T	4.49076e-24	-2.20989	-1.91338
56648829	chr1:56648829:G:A	8.33531e-24	-2.04059	-1.4642
56648998	chr1:56648998:C:T	4.42922e-24	-2.20727	-1.92979
56649818	chr1:56649818:G:A	3.26447e-23	-2.1396	-4.84864e-09
56649874	chr1:56649874:C:T	7.53287e-23	-7.39038e-10	-1.30343
56650001	chr1:56650001:A:G	3.90727e-23	-7.39038e-10	-1.95986
56650020	chr1:56650020:G:A	3.88271e-23	-1.96617	-4.84864e-09
56650158	chr1:56650158:G:A	8.39374e-24	-2.05649	-1.44131
56650299	chr1:56650299:CTATTG:C	3.43915e-23	-7.39038e-10	-2.08748
56650428	chr1:56650428:G:A	4.23499e-23	-1.87932	-4.84864e-09
56650829	chr1:56650829:T:G	5.17612e-24	-2.17266	-1.80857
56650926	chr1:56650926:T:C	8.64493e-24	-2.04508	-1.42323
56650978	chr1:56650978:G:C	6.37262e-24	-1.483	-2.29028
56651444	chr1:56651444:A:G	8.59575e-24	-2.04782	-1.42619
56651687	chr1:56651687:A:G	3.17735e-23	-2.16665	-4.84864e-09
56652297	chr1:56652297:T:C	3.73548e-24	-2.0861	-2.22131
56652640	chr1:56652640:G:T	8.95522e-24	-2.05229	-1.38076
56652759	chr1:56652759:G:C	8.29825e-24	-2.08665	-1.4226
56652935	chr1:56652935:C:T	3.43637e-23	-7.39038e-10	-2.08829
56653088	chr1:56653088:A:AT	4.15756e-23	-1.89777	-4.84864e-09
56653135	chr1:56653135:A:T	7.99476e-24	-2.08684	-1.45966
56653146	chr1:56653146:AT:A	7.85556e-24	-2.0785	-1.48557
56653179	chr1:56653179:T:A	3.8495e-23	-7.39038e-10	-1.97476
56653182	chr1:56653182:G:A	3.41729e-23	-7.39038e-10	-2.09385
56653257	chr1:56653257:T:C	4.41949e-24	-2.11423	-2.02503
56653320	chr1:56653320:A:G	1.11056e-22	-7.39038e-10	-0.915249
56653511	chr1:56653511:C:G	3.50863e-23	-7.39038e-10	-2.06747
56653875	chr1:56653875:A:G	2.70355e-23	-7.39038e-10	-2.32814
56654080	chr1:56654080:T:A	5.66437e-24	-1.87504	-2.01605
56654249	chr1:56654249:T:C	8.44127e-24	-2.05289	-1.43926
56654847	chr1:56654847:G:C	9.31852e-24	-2.05849	-1.33479
56655081	chr1:56655081:A:G	4.63956e-24	-2.19612	-1.89455
56655519	chr1:56655519:A:G	3.68489e-23	-7.39038e-10	-2.01846
56655676	chr1:56655676:G:A	5.60809e-23	-7.39038e-10	-1.59849
56656210	chr1:56656210:G:A	4.24295e-24	-2.21063	-1.96939
56656445	chr1:56656445:G:A	3.49531e-23	-7.39038e-10	-2.07128
56656725	chr1:56656725:G:A	3.77831e-23	-7.39038e-10	-1.99342
56656794	chr1:56656794:C:G	4.47195e-24	-2.20529	-1.92217
56657039	chr1:56657039:A:G	3.43099e-23	-7.39038e-10	-2.08985
56657190	chr1:56657190:A:G	2.82801e-23	-7.39038e-10	-2.28313
56657441	chr1:56657441:G:A	5.21645e-24	-1.92346	-2.05001
56657475	chr1:56657475:A:G	9.54039e-24	-2.20412	-1.16563
56657505	chr1:56657505:A:G	4.47995e-23	-1.82309	-4.84864e-09
56657663	chr1:56657663:A:G	4.22874e-23	-1.8808	-4.84864e-09
56657874	chr1:56657874:C:A	5.75736e-23	-1.57222	-4.84864e-09
56657912	chr1:56657912:T:C	1.05672e-22	-7.39038e-10	-0.964943
56657971	chr1:56657971:G:A	5.7486e-23	-1.57374	-4.84864e-09
56658576	chr1:56658576:T:G	5.40174e-24	-2.21385	-1.72471
56658738	chr1:56658738:T:C	4.111e-23	-1.90904	-4.84864e-09
56659051	chr1:56659051:C:T	3.82391e-23	-7.39038e-10	-1.98143
56659122	chr1:56659122:C:A	1.46606e-23	-2.16505	-0.775074
56659171	chr1:56659171:C:T	9.99775e-24	-2.20892	-1.11401
56659241	chr1:56659241:T:C	1.26099e-23	-2.0981	-0.992707
56659252	chr1:56659252:A:T	9.81171e-24	-2.20381	-1.1379
56659305	chr1:56659305:G:A	4.22095e-24	-2.20944	-1.97579
56659818	chr1:56659818:G:A	3.34677e-23	-7.39038e-10	-2.11471
56660393	chr1:56660393:A:G	8.74272e-24	-2.19779	-1.25927
56661036	chr1:56661036:C:T	1.05811e-23	-2.20907	-1.05715
56661246	chr1:56661246:C:T	4.71706e-24	-1.7473	-2.3268
56661880	chr1:56661880:C:T	4.3357e-23	-1.85582	-4.84864e-09
56662567	chr1:56662567:A:G	3.35503e-23	-7.39038e-10	-2.11224
56662575	chr1:56662575:C:G	3.42782e-23	-7.39038e-10	-2.09078
56662947	chr1:56662947:G:A	4.27764e-23	-1.8693	-4.84864e-09
56663679	chr1:56663679:C:T	3.51178e-23	-7.39038e-10	-2.06658
56663913	chr1:56663913:A:T	2.99171e-23	-7.39038e-10	-2.22685
56664031	chr1:56664031:A:G	1.5588e-23	-2.13398	-0.744808
56664223	chr1:56664223:C:T	5.41927e-23	-7.39038e-10	-1.63274
56664482	chr1:56664482:C:G	3.83672e-24	-1.98839	-2.29228
56664766	chr1:56664766:G:A	7.88155e-24	-2.06419	-1.49657
56664807	chr1:56664807:T:C	2.95813e-23	-7.39038e-10	-2.23814
56664830	chr1:56664830:A:G	4.70179e-24	-1.85932	-2.21802
56664904	chr1:56664904:A:G	5.37592e-24	-1.88858	-2.05478
56664915	chr1:56664915:T:C	7.13294e-24	-2.08292	-1.57764
56664990	chr1:56664990:A:G	3.38162e-23	-7.39038e-10	-2.10435
56665057	chr1:56665057:C:T	3.45401e-23	-7.39038e-10	-2.08316
56665119	chr1:56665119:G:A	3.54471e-23	-7.39038e-10	-2.05724
56665281	chr1:56665281:C:T	3.60415e-24	-2.11014	-2.23306
56665650	chr1:56665650:C:T	5.40861e-24	-1.86586	-2.07143
56666297	chr1:56666297:G:A	2.94005e-23	-7.39038e-10	-2.24427
56666758	chr1:56666758:A:G	3.27233e-23	-7.39038e-10	-2.1372
56667321	chr1:56667321:G:A	5.65245e-24	-2.1501	-1.74309
56667336	chr1:56667336:T:G	3.43099e-23	-7.39038e-10	-2.08985
56667491	chr1:56667491:C:T	3.27764e-23	-2.13558	-4.84864e-09
56667501	chr1:56667501:G:A	1.00767e-23	-2.20215	-1.11291
56667570	chr1:56667570:A:ATC	4.35978e-23	-1.85028	-4.84864e-09
56667571	chr1:56667571:AAG:A	4.35978e-23	-1.85028	-4.84864e-09
56667887	chr1:56667887:T:C	3.4734e-23	-7.39038e-10	-2.07757
56668189	chr1:56668189:A:G	3.98754e-23	-1.93953	-4.84864e-09
56668616	chr1:56668616:T:G	5.2612e-24	-2.15881	-1.80612
56670141	chr1:56670141:G:A	5.47411e-24	-1.84971	-2.07555
56670257	chr1:56670257:A:C	8.44807e-23	-1.18876	-4.84864e-09
56670777	chr1:56670777:G:A	1.16335e-23	-2.1062	-1.0652
56670779	chr1:56670779:G:A	4.26272e-23	-1.87279	-4.84864e-09
56671054	chr1:56671054:T:G	2.74849e-23	-7.39038e-10	-2.31165
56671506	chr1:56671506:T:G	6.63045e-24	-2.16156	-1.57206
56671518	chr1:56671518:A:G	3.29492e-23	-7.39038e-10	-2.13032
56671787	chr1:56671787:T:C	4.55927e-23	-1.80554	-4.84864e-09
56672189	chr1:56672189:G:A	3.29859e-23	-7.39038e-10	-2.12921
56672329	chr1:56672329:C:T	5.72295e-24	-1.79717	-2.08363
56672452	chr1:56672452:A:G	3.40984e-24	-2.19944	-2.19918
56672562	chr1:56672562:C:T	9.81882e-23	-1.0384	-4.84864e-09
56672628	chr1:56672628:G:A	3.36196e-24	-2.20051	-2.21225
56672650	chr1:56672650:A:G	3.76824e-24	-2.13156	-2.16712
56672686	chr1:56672686:G:A	3.34357e-24	-2.19986	-2.21839
56672777	chr1:56672777:C:T	5.43649e-24	-2.16211	-1.77004
56672936	chr1:56672936:A:G	6.19745e-23	-7.39038e-10	-1.49856
56673004	chr1:56673004:C:G	4.21178e-24	-2.18369	-2.00371
56673039	chr1:56673039:C:T	3.36354e-23	-7.39038e-10	-2.10971
56673251	chr1:56673251:T:C	4.76949e-23	-7.39038e-10	-1.76046
56673491	chr1:56673491:T:C	3.26971e-23	-7.39038e-10	-2.138
56673697	chr1:56673697:A:G	4.99262e-24	-2.19635	-1.82098
56673895	chr1:56673895:G:A	3.27916e-23	-7.39038e-10	-2.13511
56673956	chr1:56673956:C:T	4.17339e-23	-1.89397	-4.84864e-09
56674151	chr1:56674151:G:A	4.90462e-24	-2.20141	-1.8337
56674197	chr1:56674197:C:G	2.88188e-23	-7.39038e-10	-2.26426
56674397	chr1:56674397:A:G	3.39423e-23	-2.10062	-4.84864e-09
56674992	chr1:56674992:C:G	5.47838e-24	-2.21383	-1.71065
56675007	chr1:56675007:T:C	5.32845e-24	-2.05597	-1.89626
56675084	chr1:56675084:A:G	3.27511e-23	-7.39038e-10	-2.13635
56675121	chr1:56675121:G:T	5.08474e-24	-2.18976	-1.80928
56675165	chr1:56675165:TTGTGCAATAA:T	2.97563e-23	-7.39038e-10	-2.23224
56675481	chr1:56675481:C:T	5.02908e-24	-2.19963	-1.81041
56675530	chr1:56675530:C:G	3.28732e-23	-7.39038e-10	-2.13263
56675533	chr1:56675533:G:A	4.18538e-23	-1.8911	-4.84864e-09
56675624	chr1:56675624:A:T	5.42593e-23	-7.39038e-10	-1.63151
56675974	chr1:56675974:A:ACT	4.11754e-23	-1.90745	-4.84864e-09
56676026	chr1:56676026:T:C	5.03132e-24	-2.19667	-1.81294
56676400	chr1:56676400:G:C	2.69942e-23	-7.39038e-10	-2.32967
56676655	chr1:56676655:T:A	6.27622e-23	-1.48593	-4.84864e-09
56676689	chr1:56676689:G:C	8.64793e-23	-1.16538	-4.84864e-09
56676788	chr1:56676788:C:T	4.92462e-24	-2.19176	-1.83928
56676892	chr1:56676892:T:C	2.73854e-23	-7.39038e-10	-2.31528
56676945	chr1:56676945:A:G	3.72828e-23	-2.00675	-4.84864e-09
56677082	chr1:56677082:C:T	9.7946e-24	-2.06994	-1.27351
56677098	chr1:56677098:A:G	5.0421e-24	-2.20066	-1.8068
56677116	chr1:56677116:A:T	4.14501e-23	-1.9008	-4.84864e-09
56677261	chr1:56677261:G:A	4.16257e-23	-1.89657	-4.84864e-09
56677306	chr1:56677306:T:C	4.92898e-24	-2.19509	-1.83506
56677449	chr1:56677449:G:A	4.90461e-24	-2.19856	-1.83655
56677782	chr1:56677782:A:G	4.58844e-24	-2.08622	-2.01553
56677815	chr1:56677815:C:T	7.31352e-24	-2.15711	-1.47845
56678003	chr1:56678003:C:T	4.91221e-24	-2.19872	-1.83484
56678075	chr1:56678075:G:A	4.91034e-24	-2.19683	-1.83711
56678313	chr1:56678313:A:G	5.0768e-24	-2.19525	-1.80536
56679592	chr1:56679592:C:T	8.46858e-23	-1.18634	-4.84864e-09
56679636	chr1:56679636:T:G	7.09597e-23	-1.36317	-4.84864e-09
56679784	chr1:56679784:A:C	4.30275e-23	-1.86345	-4.84864e-09
56680069	chr1:56680069:G:A	4.30279e-23	-1.86344	-4.84864e-09
56680243	chr1:56680243:A:G	3.596e-23	-2.04288	-4.84864e-09
56680258	chr1:56680258:G:A	4.32503e-23	-1.85828	-4.84864e-09
56680364	chr1:56680364:T:A	1.26777e-23	-2.1552	-0.930239
56680522	chr1:56680522:T:C	4.3165e-23	-1.86026	-4.84864e-09
56680532	chr1:56680532:T:C	1.29233e-23	-2.14963	-0.916628
56680605	chr1:56680605:G:A	4.34545e-23	-7.39038e-10	-1.85357
56680667	chr1:56680667:G:A	1.24956e-23	-2.15456	-0.945345
56680763	chr1:56680763:G:A	1.59049e-23	-2.0707	-0.787953
56680842	chr1:56680842:A:T	2.85339e-23	-7.39038e-10	-2.27419
56680858	chr1:56680858:A:C	1.25601e-23	-2.16083	-0.933934
56681713	chr1:56681713:A:G	9.87244e-24	-2.19273	-1.14281
56681783	chr1:56681783:T:G	1.47395e-23	-2.15011	-0.784645
56682044	chr1:56682044:G:A	4.05353e-23	-1.92311	-4.84864e-09
56682435	chr1:56682435:T:C	9.9169e-24	-1.03202	-2.29902
56682877	chr1:56682877:T:C	1.39769e-23	-2.16206	-0.825822
56682948	chr1:56682948:G:A	6.28977e-24	-1.46504	-2.32132
56683192	chr1:56683192:A:G	2.71224e-23	-7.39038e-10	-2.32492
56683407	chr1:56683407:G:A	4.28723e-23	-1.86706	-4.84864e-09
56683630	chr1:56683630:G:A	3.46804e-24	-2.0544	-2.3273
56683663	chr1:56683663:C:T	1.66231e-23	-2.15432	-0.660175
56683720	chr1:56683720:G:A	1.38915e-23	-2.15659	-0.837416
56684430	chr1:56684430:T:C	9.67064e-24	-1.04917	-2.30702
56684439	chr1:56684439:A:G	9.4671e-24	-1.08258	-2.29489
56684797	chr1:56684797:A:G	9.71661e-24	-1.04906	-2.30239
56685014	chr1:56685014:C:T	4.51023e-23	-1.81635	-4.84864e-09
56685271	chr1:56685271:G:A	4.43837e-23	-1.83241	-4.84864e-09
56685334	chr1:56685334:A:AG	4.30017e-23	-1.86405	-4.84864e-09
56685678	chr1:56685678:G:T	3.089e-23	-2.19485	-4.84864e-09
56685822	chr1:56685822:A:C	7.16052e-23	-1.35412	-4.84864e-09
56686135	chr1:56686135:A:T	3.91575e-23	-7.39038e-10	-1.95769
56686183	chr1:56686183:G:A	3.96824e-23	-1.94438	-4.84864e-09
56686281	chr1:56686281:G:T	1.57047e-23	-2.06541	-0.805915
56686971	chr1:56686971:A:G	4.10045e-23	-1.91161	-4.84864e-09
56687111	chr1:56687111:C:T	1.16863e-23	-2.16553	-1.00134
56687118	chr1:56687118:A:G	1.04098e-23	-1.01768	-2.26486
56687136	chr1:56687136:G:A	2.56311e-20	-7.39038e-10	4.52627
56687294	chr1:56687294:T:A	1.0364e-23	-1.34859	-1.93836
56687341	chr1:56687341:C:G	1.46721e-23	-2.21328	-0.726056
56687363	chr1:56687363:T:C	5.99931e-24	-1.50492	-2.32872
56688054	chr1:56688054:C:G	4.84351e-23	-7.39038e-10	-1.74506
56688173	chr1:56688173:G:A	3.34909e-23	-7.39038e-10	-2.11401
56688283	chr1:56688283:T:C	2.8708e-23	-7.39038e-10	-2.26811
56688546	chr1:56688546:A:T	2.71014e-23	-7.39038e-10	-2.3257
56688704	chr1:56688704:A:G	3.71847e-22	0.293196	-4.84864e-09
56689385	chr1:56689385:T:C	4.19104e-23	-7.39038e-10	-1.88975
56689460	chr1:56689460:G:A	2.76424e-22	-7.39038e-10	-0.00335045
56689656	chr1:56689656:G:A	1.12278e-23	-1.88636	-1.32053
56689679	chr1:56689679:C:T	1.19317e-22	-0.843498	-4.84864e-09
56689907	chr1:56689907:C:G	2.69922e-23	-7.39038e-10	-2.32974
56689909	chr1:56689909:C:G	2.70181e-23	-7.39038e-10	-2.32878
56689911	chr1:56689911:C:G	3.12737e-24	-2.20073	-2.28437
56690015	chr1:56690015:T:TTCAACAGTAGTCAATTCATTGTTTTATCTACG	1.82169e-22	-7.39038e-10	-0.420352
56690147	chr1:56690147:G:A	7.69777e-23	-1.28177	-4.84864e-09
56690180	chr1:56690180:T:C	5.7357e-23	-1.57599	-4.84864e-09
56690229	chr1:56690229:T:C	3.3598e-23	-7.39038e-10	-2.11082
56690353	chr1:56690353:C:T	2.58516e-23	-2.12433	-0.248585
56690415	chr1:56690415:C:T	4.25323e-23	-7.39038e-10	-1.87502
56691038	chr1:56691038:T:C	3.75316e-22	-7.39038e-10	0.302482
56691193	chr1:56691193:C:T	3.06622e-23	-2.20225	-4.84864e-09
56692378	chr1:56692378:G:A	2.04157e-23	-0.394128	-2.21485
56692477	chr1:56692477:C:T	3.14126e-24	-2.17432	-2.30634
56692620	chr1:56692620:G:A	5.54474e-24	-2.21398	-1.69845
56692949	chr1:56692949:C:G	3.55965e-22	-7.39038e-10	0.249546
56693188	chr1:56693188:A:G	5.14311e-23	-1.8919	0.206858
56695047	chr1:56695047:CAT:C	2.91348e-23	-7.39038e-10	-2.25335
56695201	chr1:56695201:TA:T	3.06423e-23	-2.2029	-4.84864e-09
56695298	chr1:56695298:C:T	4.49817e-24	-1.83393	-2.28768
56695876	chr1:56695876:G:A	3.71422e-22	0.292052	-4.84864e-09
56695896	chr1:56695896:T:A	2.87246e-23	-7.39038e-10	-2.26753
56696338	chr1:56696338:C:T	3.88908e-23	-7.39038e-10	-1.96453
56696351	chr1:56696351:A:G	3.13076e-24	-2.17371	-2.3103
56696814	chr1:56696814:T:C	3.87014e-23	-7.39038e-10	-1.96941
56697581	chr1:56697581:T:A	2.49713e-23	-2.1198	-0.287761
56697659	chr1:56697659:A:G	3.13062e-24	-2.17396	-2.3101
56698111	chr1:56698111:C:G	3.09857e-23	-2.19176	-4.84864e-09
56698132	chr1:56698132:G:A	2.69961e-23	-7.39038e-10	-2.32959
56698180	chr1:56698180:GT:G	1.86736e-23	-0.47071	-2.22747
56698731	chr1:56698731:T:C	1.13081e-22	-0.89718	-4.84864e-09
56698938	chr1:56698938:A:G	1.83665e-23	-0.491911	-2.22285
56699654	chr1:56699654:G:A	5.46001e-24	-2.2134	-1.71443
56699754	chr1:56699754:C:T	3.43573e-23	-7.39038e-10	-2.08847
56700027	chr1:56700027:T:G	2.78214e-22	-7.39038e-10	0.00310505
56700139	chr1:56700139:A:G	8.99791e-24	-1.33036	-2.09793
56700634	chr1:56700634:T:C	7.62438e-23	-7.39038e-10	-1.29135
56700901	chr1:56700901:C:T	1.1854e-22	-0.850036	-4.84864e-09
56701144	chr1:56701144:T:C	2.72761e-23	-7.39038e-10	-2.31928
56701196	chr1:56701196:A:T	3.43486e-24	-2.08907	-2.30224
56701264	chr1:56701264:G:A	3.9482e-23	-7.39038e-10	-1.94944
56701629	chr1:56701629:G:T	4.17058e-24	-1.89926	-2.29796
56701687	chr1:56701687:C:T	3.59632e-23	-7.39038e-10	-2.04279
56701717	chr1:56701717:A:G	9.0475e-24	-1.29125	-2.13154
56702039	chr1:56702039:T:C	3.74931e-22	-7.39038e-10	0.301455
56702114	chr1:56702114:A:G	3.70784e-22	-7.39038e-10	0.290334
56702296	chr1:56702296:C:T	7.07245e-24	-2.01961	-1.64947
56702308	chr1:56702308:C:T	1.85906e-23	-2.20897	-0.493659
56702329	chr1:56702329:T:C	3.43269e-23	0.00248195	-2.09184
56702363	chr1:56702363:G:A	2.42662e-23	-2.11694	-0.319257
56702388	chr1:56702388:T:G	1.96873e-23	-0.449099	-2.19621
56702680	chr1:56702680:G:A	5.10986e-24	-2.12644	-1.86767
56702901	chr1:56702901:A:G	3.72009e-22	-7.39038e-10	0.293633
56703131	chr1:56703131:A:G	1.05077e-23	-1.14714	-2.12604
56703752	chr1:56703752:A:G	1.13508e-23	-2.20842	-0.987584
56703792	chr1:56703792:C:A	3.55964e-23	-2.05304	-4.84864e-09
56703860	chr1:56703860:A:G	3.15163e-23	-2.17478	-4.84864e-09
56704556	chr1:56704556:T:C	1.50306e-23	-2.21071	-0.704484
56704705	chr1:56704705:AATC:A	7.65592e-24	-1.95117	-1.63864
56705001	chr1:56705001:C:G	5.49325e-23	-1.61918	-4.84864e-09
56705723	chr1:56705723:A:G	3.2227e-23	-2.15248	-4.84864e-09
56706480	chr1:56706480:A:C	9.37622e-23	-7.39038e-10	-1.08452
56706682	chr1:56706682:C:A	1.88301e-22	-7.39038e-10	-0.387247
56707388	chr1:56707388:C:T	8.26641e-23	-1.2105	-4.84864e-09
56707918	chr1:56707918:A:G	7.31635e-23	-1.33259	-4.84864e-09
56708266	chr1:56708266:C:T	2.71646e-23	-7.39038e-10	-2.32337
56708590	chr1:56708590:C:T	7.30436e-24	-1.38162	-2.25519
56708615	chr1:56708615:A:G	9.62902e-24	-1.41278	-1.94773
56708744	chr1:56708744:G:T	2.68843e-22	-7.39038e-10	-0.031159
56709444	chr1:56709444:T:C	4.41874e-23	-1.83685	-4.84864e-09
56709485	chr1:56709485:A:C	2.33585e-23	-2.13748	-0.336846
56709549	chr1:56709549:T:C	1.01907e-22	-7.39038e-10	-1.00123
56709885	chr1:56709885:G:A	1.76603e-22	-7.39038e-10	-0.45138
56710720	chr1:56710720:T:C	3.16622e-24	-2.18751	-2.28524
56711571	chr1:56711571:C:A	1.4538e-23	-1.80454	-1.14398
56711715	chr1:56711715:T:A	7.74453e-24	-1.26216	-2.31614
56712116	chr1:56712116:G:A	2.78955e-23	-2.08882	-0.207997
56712329	chr1:56712329:C:T	3.34742e-23	-7.39038e-10	-2.11451
56712481	chr1:56712481:TA:T	3.5694e-23	-7.39038e-10	-2.0503
56712972	chr1:56712972:G:A	3.14789e-23	-7.39038e-10	-2.17597
56713552	chr1:56713552:A:G	3.07639e-23	-2.19894	-4.84864e-09
56713714	chr1:56713714:T:C	3.66538e-23	-7.39038e-10	-2.02377
56713782	chr1:56713782:T:C	4.2283e-23	-7.39038e-10	-1.8809
56714399	chr1:56714399:T:G	3.14897e-24	-2.14811	-2.3301
56715194	chr1:56715194:A:G	3.25329e-24	-2.21099	-2.23463
56715409	chr1:56715409:A:G	4.58558e-23	-7.39038e-10	-1.79978
56715565	chr1:56715565:T:C	6.40007e-23	-1.58392	0.117524
56715648	chr1:56715648:A:G	1.80112e-23	-1.07539	-1.6589
56716075	chr1:56716075:A:G	7.05733e-23	-1.36863	-4.84864e-09
56716289	chr1:56716289:G:A	9.3512e-23	-7.39038e-10	-1.0872
56716408	chr1:56716408:G:T	3.32729e-23	-7.39038e-10	-2.12054
56717129	chr1:56717129:G:A	6.25696e-23	-7.39038e-10	-1.48901
56717149	chr1:56717149:T:G	3.30713e-23	-2.12662	-4.84864e-09
56717368	chr1:56717368:G:A	7.27444e-24	-1.46491	-2.17601
56717442	chr1:56717442:C:T	5.30252e-24	-2.08488	-1.87222
56717454	chr1:56717454:C:T	6.59374e-24	-2.11073	-1.62844
56717941	chr1:56717941:C:T	3.88742e-24	-2.20836	-2.05918
56718171	chr1:56718171:T:G	1.085e-22	-0.938536	-4.84864e-09
56718763	chr1:56718763:A:G	2.77071e-23	-2.17192	-0.131675
56718792	chr1:56718792:T:G	2.80482e-23	-1.5855	-0.705866
56719667	chr1:56719667:T:C	2.80902e-23	-2.17938	-0.110486
56720081	chr1:56720081:A:G	3.0143e-23	-7.39038e-10	-2.21933
56720104	chr1:56720104:T:C	7.52976e-23	-7.39038e-10	-1.30384
56720145	chr1:56720145:A:G	4.1934e-23	-1.76638	-0.122808
56720786	chr1:56720786:G:C	4.29443e-23	-7.39038e-10	-1.86538
56720975	chr1:56720975:G:A	4.72708e-23	-1.76939	-4.84864e-09
56722111	chr1:56722111:T:G	6.6142e-23	-7.39038e-10	-1.43348
56722671	chr1:56722671:A:G	1.01017e-20	-7.39038e-10	3.59517
56722863	chr1:56722863:C:A	1.06962e-23	-2.15711	-1.09829
56723711	chr1:56723711:C:T	4.30572e-23	-1.86276	-4.84864e-09
56723826	chr1:56723826:C:T	1.03916e-23	-2.20035	-1.08394
56723848	chr1:56723848:T:TAC	7.87592e-24	-1.33991	-2.22156
56723990	chr1:56723990:T:A	2.60427e-23	-1.87	-0.495553
56724063	chr1:56724063:TC:T	1.13472e-23	-0.908848	-2.28747
56724120	chr1:56724120:A:G	5.5931e-24	-1.95284	-1.95092
56724249	chr1:56724249:T:G	2.96934e-23	-7.39038e-10	-2.23436
56725112	chr1:56725112:G:A	3.23146e-23	-2.14977	-4.84864e-09
56725471	chr1:56725471:T:G	9.23155e-23	-1.10007	-4.84864e-09
56725948	chr1:56725948:C:T	1.86227e-23	-0.531307	-2.1696
56726267	chr1:56726267:C:T	8.65653e-24	-2.18663	-1.28034
56726680	chr1:56726680:TAAA:T	7.67359e-24	-2.18072	-1.40678
56727174	chr1:56727174:T:C	5.7802e-24	-2.20427	-1.66658
56727175	chr1:56727175:G:A	1.65592e-23	-0.622988	-2.19536
56727406	chr1:56727406:T:C	1.5517e-23	-0.594518	-2.28883
56728199	chr1:56728199:T:G	6.08068e-24	-1.8475	-1.97267
56728290	chr1:56728290:G:T	1.70997e-23	-0.50474	-2.28148
56728594	chr1:56728594:A:G	4.98026e-24	-1.79885	-2.22096
56728661	chr1:56728661:T:C	1.44804e-22	-7.39038e-10	-0.649903
56728701	chr1:56728701:C:G	5.96477e-23	-7.39038e-10	-1.53683
56729003	chr1:56729003:G:A	3.05439e-23	-2.20612	-4.84864e-09
56729120	chr1:56729120:T:G	1.76978e-23	-0.903991	-1.84785
56729321	chr1:56729321:G:A	9.05639e-24	-2.18431	-1.23751
56730012	chr1:56730012:T:G	8.0977e-24	-2.20093	-1.33278
56730126	chr1:56730126:AAAGG:A	6.071e-23	-7.39038e-10	-1.51918
56730596	chr1:56730596:A:T	1.76066e-23	-0.533836	-2.22318
56730768	chr1:56730768:C:T	3.10744e-23	-2.1889	-4.84864e-09
56731028	chr1:56731028:A:T	4.16419e-23	-1.89618	-4.84864e-09
56731095	chr1:56731095:A:G	3.61843e-23	-2.03666	-4.84864e-09
56731249	chr1:56731249:G:A	3.35697e-23	-2.11166	-4.84864e-09
56731380	chr1:56731380:A:G	2.89529e-23	-7.39038e-10	-2.25962
56731769	chr1:56731769:A:G	7.74971e-24	-2.10421	-1.47342
56731926	chr1:56731926:A:G	2.06263e-23	-0.406833	-2.19189
56732216	chr1:56732216:G:T	3.86854e-23	-1.96982	-4.84864e-09
56732369	chr1:56732369:T:C	8.23649e-24	-1.39456	-2.12215
56733159	chr1:56733159:G:A	3.87275e-24	-2.17251	-2.09881
56733464	chr1:56733464:C:T	5.23998e-23	-7.39038e-10	-1.66638
56733532	chr1:56733532:C:T	3.23743e-23	-2.14792	-4.84864e-09
56733779	chr1:56733779:A:C	1.31229e-22	-2.07708	1.32874
56734317	chr1:56734317:AGATGGGTCTCCTGAATACAGCACACT:A	3.27867e-23	-1.50842	-0.626839
56734408	chr1:56734408:C:T	4.97678e-23	-1.71792	-4.84864e-09
56734931	chr1:56734931:T:C	1.35098e-22	-7.39038e-10	-0.719285
56734971	chr1:56734971:C:T	1.38784e-21	-7.39038e-10	1.61022
56735974	chr1:56735974:C:A	1.26197e-22	-7.39038e-10	-0.787439
56736055	chr1:56736055:C:T	1.50318e-23	-2.02992	-0.885196
56736198	chr1:56736198:T:C	2.95649e-24	-2.21218	-2.32911
56736335	chr1:56736335:G:C	4.13138e-23	-2.01348	0.10939
56736864	chr1:56736864:A:G	3.23678e-23	-2.14812	-4.84864e-09
56737338	chr1:56737338:T:C	6.09992e-21	1.30354	1.78721
56737547	chr1:56737547:A:G	1.02269e-22	-0.997676	-4.84864e-09
56737553	chr1:56737553:A:G	3.08323e-24	-2.21106	-2.28825
56737828	chr1:56737828:T:C	6.53246e-22	-0.335258	1.19193
56737941	chr1:56737941:C:T	2.83068e-23	-7.39038e-10	-2.28218
56737998	chr1:56737998:C:A	4.77587e-23	-7.39038e-10	-1.75913
56738056	chr1:56738056:C:A	2.80063e-23	-7.39038e-10	-2.29286
56738424	chr1:56738424:G:C	6.12387e-24	-1.63913	-2.17396
56738879	chr1:56738879:G:A	2.9807e-23	-7.39038e-10	-2.23054
56739667	chr1:56739667:C:T	9.0098e-23	-1.94946	0.825071
56739867	chr1:56739867:A:G	5.41412e-23	-7.39038e-10	-1.63369
56739900	chr1:56739900:T:C	2.17481e-22	-7.39038e-10	-0.243173
56739922	chr1:56739922:A:G	4.02731e-23	-2.03138	0.101778
56740471	chr1:56740471:C:A	2.79821e-23	-7.39038e-10	-2.29372
56741711	chr1:56741711:C:T	9.57874e-24	-2.20822	-1.15752
56741841	chr1:56741841:A:G	2.36315e-23	-0.167258	-2.29545
56741843	chr1:56741843:C:A	1.01413e-23	-2.20778	-1.10088
56742515	chr1:56742515:C:T	3.95875e-23	-1.94677	-4.84864e-09
56742749	chr1:56742749:C:G	1.43875e-23	-2.15442	-0.804502
56743139	chr1:56743139:T:C	1.01523e-22	-7.39038e-10	-1.005
56743178	chr1:56743178:A:T	2.4586e-21	1.61313	0.568933
56744085	chr1:56744085:A:G	3.57399e-23	-7.39038e-10	-2.04902
56745321	chr1:56745321:C:T	4.18947e-24	-1.87256	-2.32015
56745531	chr1:56745531:C:G	3.29706e-23	-0.319975	-1.80969
56745726	chr1:56745726:T:C	1.05536e-23	-0.940691	-2.32813
56746251	chr1:56746251:T:C	3.3192e-23	-7.39038e-10	-2.12298
56746260	chr1:56746260:G:A	4.70659e-23	-1.77374	-4.84864e-09
56746303	chr1:56746303:C:T	4.99229e-24	-2.15692	-1.86047
56746375	chr1:56746375:C:T	1.87309e-22	-0.392527	-4.84864e-09
56746564	chr1:56746564:A:T	2.71356e-23	-7.39038e-10	-2.32444
56746923	chr1:56746923:C:T	5.2656e-24	-1.89102	-2.07307
56747047	chr1:56747047:C:T	3.04694e-21	0.805501	1.59111
56747198	chr1:56747198:G:A	1.07797e-23	-2.16526	-1.08236
56747200	chr1:56747200:A:G	2.73478e-23	-7.39038e-10	-2.31665
56747231	chr1:56747231:A:G	2.73568e-23	-7.39038e-10	-2.31632
56747321	chr1:56747321:T:C	1.65557e-22	-0.515969	-4.84864e-09
56747429	chr1:56747429:C:T	3.01924e-21	0.768288	1.61919
56747544	chr1:56747544:G:A	1.16562e-23	-2.14968	-1.01977
56747702	chr1:56747702:A:G	2.48937e-23	-2.17098	-0.239688
56747723	chr1:56747723:T:A	1.02059e-23	-2.15589	-1.14643
56747798	chr1:56747798:G:C	9.49421e-23	-1.07202	-4.84864e-09
56748080	chr1:56748080:C:A	4.01544e-22	-7.39038e-10	0.37003
56748313	chr1:56748313:C:G	1.15019e-23	-2.18567	-0.997108
56748554	chr1:56748554:T:C	3.19738e-23	-7.39038e-10	-2.16037
56748671	chr1:56748671:C:A	1.73206e-22	-0.470804	-4.84864e-09
56748953	chr1:56748953:G:A	1.09057e-23	-2.15967	-1.07633
56749867	chr1:56749867:G:A	4.75793e-23	-7.39038e-10	-1.76289
```
