## Supplementary material for "Characterization of shared and ancestry-specific signals driving complex traits using multi-ancestry fine-mapping": susiex_nc2.cs80.cs

```
CS_ID	SNP	BP	REF_ALLELE	ALT_ALLELE	REF_FRQ	BETA	SE	-LOG10P	CS_PIP	OVRL_PIP
1	chr1:55058182:G:A	55058182	NA,A	NA,G	NA,1	NA,inf	NA,inf	NA,23.6394	0.999606	0.999606
2	chr1:55054539:G:A	55054539	A,A	G,G	1,1	-inf,-inf	inf,inf	19.0544,5.65987	0.99677	0.99677
```
