## Supplementary material for "Characterization of shared and ancestry-specific signals driving complex traits using multi-ancestry fine-mapping": susiex_nc2.cs80.snp

```
BP	SNP	PIP(CS1)	LogBF(CS1,Pop1)	LogBF(CS1,Pop2)	PIP(CS2)	LogBF(CS2,Pop1)	LogBF(CS2,Pop2)
54540031	chr1:54540031:A:G	2.03354e-22	-1.9985	-2.293	2.65738e-21	-1.87902	-2.32104
54540142	chr1:54540142:G:A	2.63986e-21	-7.39038e-10	-1.72797	2.87006e-20	-7.39038e-10	-1.82048
54540318	chr1:54540318:G:T	3.351e-21	-7.39038e-10	-1.48943	3.51419e-20	-7.39038e-10	-1.618
54540450	chr1:54540450:A:G	1.77442e-21	-7.39038e-10	-2.12522	1.93091e-20	-7.39038e-10	-2.21682
54540506	chr1:54540506:G:A	1.86984e-22	-2.04431	-2.33111	2.12724e-21	-2.12395	-2.29862
54540801	chr1:54540801:G:A	1.84149e-21	-7.39038e-10	-2.08812	2.19994e-20	-7.39038e-10	-2.08638
54540848	chr1:54540848:G:A	4.49052e-22	-1.18455	-2.31476	4.26746e-21	-1.40456	-2.32182
54540884	chr1:54540884:A:C	1.20256e-20	1.3521	-1.56376	5.19622e-20	0.338167	-1.56505
54541443	chr1:54541443:A:C	2.41485e-21	-7.39038e-10	-1.81706	2.65886e-20	-7.39038e-10	-1.89691
54541587	chr1:54541587:ACCT:A	2.34402e-21	-1.84683	-4.84864e-09	2.92184e-20	-1.8026	-4.84864e-09
54542000	chr1:54542000:A:G	3.0811e-22	-1.81039	-2.0656	3.84447e-21	-1.8395	-1.99126
54542080	chr1:54542080:G:C	2.08815e-21	-7.39038e-10	-1.96241	2.38215e-20	-7.39038e-10	-2.00681
54542139	chr1:54542139:G:A	9.40331e-21	-0.457631	-4.84864e-09	2.1996e-19	0.216049	-4.84864e-09
54542148	chr1:54542148:G:T	3.40307e-22	-1.70957	-2.06703	4.23197e-21	-1.742	-1.99273
54542416	chr1:54542416:G:A	1.65277e-21	-7.39038e-10	-2.19624	1.96096e-20	-7.39038e-10	-2.20138
54542633	chr1:54542633:A:G	4.19079e-22	-1.49691	-2.07148	5.10332e-21	-1.54419	-2.00331
54543040	chr1:54543040:C:T	8.72366e-21	-0.532655	-4.84864e-09	8.97458e-20	-0.680414	-4.84864e-09
54543445	chr1:54543445:A:G	7.79237e-22	-0.671231	-2.2769	9.69331e-21	-0.648368	-2.25759
54543471	chr1:54543471:C:G	4.14247e-22	-1.60687	-1.97312	5.10919e-21	-1.50288	-2.04348
54543576	chr1:54543576:T:C	6.78748e-22	-0.906961	-2.17924	5.71883e-21	-1.27425	-2.15939
54543604	chr1:54543604:G:T	2.71029e-21	-7.39038e-10	-1.70164	2.17599e-20	-7.39038e-10	-2.09733
54544201	chr1:54544201:A:AC	1.50585e-21	-7.39038e-10	-2.28934	1.76915e-20	-7.39038e-10	-2.30431
54544240	chr1:54544240:A:G	5.73168e-22	-1.38774	-1.86753	7.27331e-21	-1.2756	-1.91759
54544279	chr1:54544279:T:C	3.28389e-22	-1.48352	-2.32873	3.31471e-21	-1.6495	-2.32953
54544303	chr1:54544303:T:C	1.49221e-21	-7.39038e-10	-2.29844	1.80458e-20	-7.39038e-10	-2.28449
54544661	chr1:54544661:T:C	1.68836e-21	-7.39038e-10	-2.17494	2.00276e-20	-7.39038e-10	-2.18028
54544996	chr1:54544996:G:T	5.70129e-20	1.34459	-4.84864e-09	1.74276e-18	2.28583	-4.84864e-09
54546472	chr1:54546472:G:A	2.08059e-21	-7.39038e-10	-1.96604	2.84655e-20	-7.39038e-10	-1.8287
54546686	chr1:54546686:G:A	3.7425e-22	-1.36347	-2.31805	3.69648e-21	-1.54864	-2.32138
54546741	chr1:54546741:A:G	4.02175e-21	-1.94895	0.641974	6.33046e-20	-1.84311	0.813674
54547152	chr1:54547152:G:A	3.90236e-22	-1.57978	-2.05992	4.82646e-21	-1.63959	-1.9637
54547208	chr1:54547208:C:T	6.3688e-22	-2.07061	-1.07926	1.04293e-20	-1.94221	-0.890569
54547302	chr1:54547302:C:T	1.62435e-21	-7.39038e-10	-2.21359	1.85803e-20	-7.39038e-10	-2.2553
54547988	chr1:54547988:G:C	4.03734e-21	-7.39038e-10	-1.30311	4.52513e-20	-7.39038e-10	-1.36516
54548187	chr1:54548187:C:T	7.47487e-21	-0.687146	-4.84864e-09	9.27237e-20	-0.647772	-4.84864e-09
54548284	chr1:54548284:G:A	1.10027e-20	-0.300556	-4.84864e-09	1.12213e-19	-0.456997	-4.84864e-09
54548334	chr1:54548334:C:T	2.15013e-21	-7.39038e-10	-1.93316	2.3258e-20	-7.39038e-10	-2.03075
54548340	chr1:54548340:C:T	2.4271e-22	-2.01167	-2.10291	4.09698e-21	-1.76009	-2.00706
54548422	chr1:54548422:C:T	3.64787e-22	-1.38124	-2.3259	3.67891e-21	-1.55274	-2.32204
54548426	chr1:54548426:C:T	1.94485e-22	-2.06195	-2.27415	2.01682e-21	-2.16959	-2.30629
54548429	chr1:54548429:T:C	3.58549e-22	-1.66937	-2.05501	4.45778e-21	-1.72345	-1.9593
54548487	chr1:54548487:C:T	1.96217e-22	-2.00275	-2.32448	1.96696e-21	-2.16977	-2.33113
54548819	chr1:54548819:G:T	1.28683e-21	-0.126099	-2.32041	1.61488e-20	-0.0992741	-2.29628
54548822	chr1:54548822:G:C	4.24296e-21	-7.39038e-10	-1.25343	4.66379e-20	-7.39038e-10	-1.33498
54549149	chr1:54549149:T:C	6.35846e-21	0.213448	-1.06235	7.74095e-20	0.478361	-1.30665
54549187	chr1:54549187:A:G	1.76742e-21	-7.39038e-10	-2.12917	1.79978e-20	-7.39038e-10	-2.28715
54549392	chr1:54549392:G:A	1.8204e-21	-7.39038e-10	-2.09964	2.6003e-20	-7.39038e-10	-1.91918
54549450	chr1:54549450:T:C	1.59768e-22	-2.21379	-2.31893	1.89283e-21	-2.21388	-2.32544
54549496	chr1:54549496:C:G	2.84806e-21	-7.39038e-10	-1.65205	3.83424e-20	-7.39038e-10	-1.53084
54549812	chr1:54549812:T:A	6.41981e-22	-1.17173	-1.97016	4.33222e-21	-1.57249	-2.13883
54550267	chr1:54550267:C:A	5.76248e-21	-7.39038e-10	-0.947325	6.57138e-20	-7.39038e-10	-0.992086
54550293	chr1:54550293:G:A	1.64149e-21	-7.39038e-10	-2.20309	2.00044e-20	-7.39038e-10	-2.18144
54550298	chr1:54550298:G:A	1.45361e-21	-7.39038e-10	-2.32464	1.79476e-20	-7.39038e-10	-2.28994
54550776	chr1:54550776:T:C	3.40969e-21	-1.47207	-4.84864e-09	3.16209e-20	-1.72358	-4.84864e-09
54550817	chr1:54550817:T:C	3.69643e-21	-1.39133	-4.84864e-09	3.38173e-20	-1.65642	-4.84864e-09
54551159	chr1:54551159:C:A	1.83282e-22	-2.19858	-2.19684	2.35894e-21	-2.13387	-2.18532
54551339	chr1:54551339:C:T	1.63519e-21	-7.39038e-10	-2.20693	1.83299e-20	-7.39038e-10	-2.26886
54551403	chr1:54551403:G:A	1.90787e-21	-2.05271	-4.84864e-09	2.2244e-20	-2.07532	-4.84864e-09
54551462	chr1:54551462:T:C	1.44459e-21	-7.39038e-10	-2.33087	1.73944e-20	-7.39038e-10	-2.32125
54551536	chr1:54551536:C:G	1.76788e-22	-2.20941	-2.22209	2.31653e-21	-2.21454	-2.12279
54551976	chr1:54551976:A:G	2.10163e-21	-1.95598	-4.84864e-09	2.20243e-20	-2.08525	-4.84864e-09
54552063	chr1:54552063:C:T	1.647e-22	-2.18449	-2.31783	2.04934e-21	-2.20582	-2.25406
54552317	chr1:54552317:C:A	2.0696e-21	-7.39038e-10	-1.97134	2.39725e-20	-7.39038e-10	-2.00049
54552678	chr1:54552678:G:A	1.54603e-21	-7.39038e-10	-2.263	1.88639e-20	-7.39038e-10	-2.24015
54552698	chr1:54552698:G:A	2.74237e-21	-1.68987	-4.84864e-09	3.31391e-20	-1.67668	-4.84864e-09
54552869	chr1:54552869:C:T	1.62304e-21	-7.39038e-10	-2.2144	1.82726e-20	-7.39038e-10	-2.27199
54552984	chr1:54552984:T:C	2.08239e-21	-7.39038e-10	-1.96518	2.06525e-20	-7.39038e-10	-2.14956
54553150	chr1:54553150:ACT:A	1.4809e-21	-7.39038e-10	-2.30604	1.74097e-20	-7.39038e-10	-2.32037
54553189	chr1:54553189:T:C	2.45623e-21	-7.39038e-10	-1.80006	2.53774e-20	-7.39038e-10	-1.94354
54553288	chr1:54553288:G:A	1.44687e-21	-7.39038e-10	-2.32929	1.72953e-20	-7.39038e-10	-2.32696
54553422	chr1:54553422:C:T	1.53344e-21	-7.39038e-10	-2.27118	1.75585e-20	-7.39038e-10	-2.31186
54553474	chr1:54553474:AC:A	1.70161e-21	-7.39038e-10	-2.16712	2.25396e-20	-7.39038e-10	-2.06212
54553543	chr1:54553543:C:T	1.81917e-22	-2.18884	-2.21406	2.4585e-21	-2.16915	-2.10869
54553655	chr1:54553655:A:G	2.73543e-21	-1.69241	-4.84864e-09	3.31161e-20	-1.67738	-4.84864e-09
54554125	chr1:54554125:G:A	1.58287e-22	-2.21445	-2.32759	1.96566e-21	-2.20486	-2.29671
54555241	chr1:54555241:G:A	2.42122e-20	-7.39038e-10	0.488164	2.29009e-19	-7.39038e-10	0.256368
54555254	chr1:54555254:T:C	1.68604e-22	-2.18423	-2.29467	2.0686e-21	-2.13063	-2.31989
54555363	chr1:54555363:A:C	6.51149e-21	-7.39038e-10	-0.825125	6.11766e-20	-7.39038e-10	-1.06363
54555712	chr1:54555712:G:A	1.62533e-21	-2.21298	-4.84864e-09	1.93912e-20	-2.21258	-4.84864e-09
54555716	chr1:54555716:A:G	2.15129e-21	-7.39038e-10	-1.93263	3.21788e-20	-7.39038e-10	-1.70609
54555733	chr1:54555733:ATTTTTAT:A	1.71098e-22	-2.18263	-2.28158	2.12629e-21	-2.20957	-2.21345
54555877	chr1:54555877:A:G	1.57578e-21	-7.39038e-10	-2.24394	1.86515e-20	-7.39038e-10	-2.25147
54555958	chr1:54555958:G:C	1.56294e-21	-7.39038e-10	-2.25212	1.77622e-20	-7.39038e-10	-2.30032
54555994	chr1:54555994:C:T	6.74497e-21	-7.39038e-10	-0.789896	8.15787e-20	-7.39038e-10	-0.775828
54556127	chr1:54556127:G:A	1.81505e-22	-2.21418	-2.19099	2.17202e-21	-2.20951	-2.19223
54556140	chr1:54556140:T:C	1.45192e-21	-7.39038e-10	-2.32581	1.7286e-20	-7.39038e-10	-2.3275
54556186	chr1:54556186:G:A	6.77105e-22	-1.56827	-1.52035	5.6358e-21	-1.883	-1.56525
54556391	chr1:54556391:A:G	2.71351e-21	-7.39038e-10	-1.70045	3.80554e-20	-7.39038e-10	-1.53835
54556523	chr1:54556523:G:A	1.59399e-21	-7.39038e-10	-2.23245	1.80056e-20	-7.39038e-10	-2.28671
54556586	chr1:54556586:A:C	2.59102e-21	-7.39038e-10	-1.74664	3.53253e-20	-7.39038e-10	-1.6128
54556737	chr1:54556737:A:G	6.72047e-21	-7.39038e-10	-0.793535	6.29853e-20	-7.39038e-10	-1.03449
54556884	chr1:54556884:T:C	1.73556e-22	-2.18736	-2.26259	2.05522e-21	-2.19251	-2.2645
54556944	chr1:54556944:T:G	2.52534e-22	-1.83039	-2.24451	2.5202e-21	-1.94581	-2.30725
54557281	chr1:54557281:A:T	2.68284e-21	-7.39038e-10	-1.71182	3.73254e-20	-7.39038e-10	-1.55772
54557779	chr1:54557779:G:A	3.39053e-22	-2.21395	-1.56634	3.71609e-21	-2.21448	-1.65025
54558033	chr1:54558033:A:G	2.75643e-21	-7.39038e-10	-1.68476	3.84092e-20	-7.39038e-10	-1.5291
54559189	chr1:54559189:C:T	2.01095e-22	-2.19235	-2.11032	2.15768e-21	-2.19943	-2.20893
54559255	chr1:54559255:C:T	2.63034e-22	-2.21414	-1.82002	2.90161e-21	-2.21453	-1.8976
54559293	chr1:54559293:G:A	1.6696e-21	-7.39038e-10	-2.18611	2.08393e-20	-7.39038e-10	-2.14056
54560102	chr1:54560102:T:C	1.44443e-21	-7.39038e-10	-2.33098	1.72247e-20	-7.39038e-10	-2.33105
54560813	chr1:54560813:C:T	3.13182e-22	-1.90287	-1.9568	3.51693e-21	-2.01922	-1.90058
54560885	chr1:54560885:C:T	1.7642e-21	-7.39038e-10	-2.131	2.19001e-20	-7.39038e-10	-2.0909
54561151	chr1:54561151:G:C	3.04319e-22	-2.15403	-1.73434	3.70968e-21	-2.20219	-1.66426
54563114	chr1:54563114:C:T	3.18103e-22	-1.72242	-2.12165	3.39491e-21	-1.87024	-2.08488
54563296	chr1:54563296:T:C	2.67585e-21	-7.39038e-10	-1.71443	4.0555e-20	-7.39038e-10	-1.47474
54563893	chr1:54563893:C:T	2.09544e-22	-1.93374	-2.32777	2.20758e-21	-2.05443	-2.33107
54564089	chr1:54564089:A:G	3.15846e-21	-7.39038e-10	-1.54861	4.82696e-20	-7.39038e-10	-1.30059
54564167	chr1:54564167:G:A	1.5314e-21	-7.39038e-10	-2.27251	1.82945e-20	-7.39038e-10	-2.2708
54564571	chr1:54564571:G:A	1.61178e-21	-7.39038e-10	-2.22136	2.17208e-20	-7.39038e-10	-2.09913
54564603	chr1:54564603:G:A	1.67672e-21	-2.01304	-0.168812	1.82055e-20	-2.04103	-0.234645
54564810	chr1:54564810:C:T	3.55285e-20	-7.39038e-10	0.871642	4.27757e-19	-7.39038e-10	0.881159
54564857	chr1:54564857:A:G	4.2953e-22	-1.55362	-1.99014	3.96546e-21	-2.03569	-1.76409
54564942	chr1:54564942:G:T	2.84083e-22	-1.63517	-2.32201	2.6016e-21	-1.89037	-2.3309
54565005	chr1:54565005:T:C	7.68963e-22	-1.76596	-1.19544	8.16531e-21	-1.94412	-1.13338
54565546	chr1:54565546:G:C	2.49801e-21	-7.39038e-10	-1.7832	2.20766e-20	-7.39038e-10	-2.08288
54565762	chr1:54565762:C:G	4.41144e-21	-7.39038e-10	-1.21449	5.35743e-20	-7.39038e-10	-1.19633
54565830	chr1:54565830:A:G	3.13812e-21	-7.39038e-10	-1.55507	3.38796e-20	-7.39038e-10	-1.65458
54566139	chr1:54566139:C:T	3.05064e-21	-7.39038e-10	-1.58334	3.7826e-20	-7.39038e-10	-1.5444
54566387	chr1:54566387:A:G	1.89805e-21	-7.39038e-10	-2.05786	2.74012e-20	-7.39038e-10	-1.86681
54566589	chr1:54566589:A:T	2.04981e-22	-1.98975	-2.29377	2.61138e-21	-2.05837	-2.15914
54566747	chr1:54566747:T:G	2.09067e-22	-1.95661	-2.30718	2.60704e-21	-2.03016	-2.18902
54566777	chr1:54566777:C:A	1.62517e-21	-2.21308	-4.84864e-09	1.93668e-20	-2.21383	-4.84864e-09
54566800	chr1:54566800:C:T	1.52765e-21	-7.39038e-10	-2.27496	1.86358e-20	-7.39038e-10	-2.25231
54567064	chr1:54567064:T:C	1.19473e-21	-2.18689	-0.333888	8.41593e-21	-2.21354	-0.833732
54567207	chr1:54567207:C:T	1.24126e-21	-2.14678	-0.33578	8.49985e-21	-2.21012	-0.827225
54567212	chr1:54567212:AC:A	1.54175e-21	-7.39038e-10	-2.26577	1.73078e-20	-7.39038e-10	-2.32624
54567217	chr1:54567217:C:CAT	3.74024e-21	-7.39038e-10	-1.37954	4.11251e-20	-7.39038e-10	-1.46078
54567815	chr1:54567815:T:C	1.6408e-21	-2.20351	-4.84864e-09	1.94816e-20	-2.20793	-4.84864e-09
54567930	chr1:54567930:C:A	2.04723e-22	-1.96375	-2.32104	2.04575e-21	-2.14606	-2.31558
54568054	chr1:54568054:C:T	3.13462e-22	-1.63592	-2.22285	5.04967e-21	-1.2657	-2.29237
54568055	chr1:54568055:A:G	2.20917e-21	-1.90608	-4.84864e-09	3.64515e-20	-1.58141	-4.84864e-09
54568112	chr1:54568112:G:C	6.16917e-22	-1.40484	-1.77687	7.01282e-21	-1.66235	-1.56731
54568127	chr1:54568127:C:T	2.85614e-22	-2.19492	-1.75688	3.51934e-21	-2.09624	-1.82289
54568196	chr1:54568196:T:C	2.23503e-22	-2.1469	-2.05012	3.27315e-21	-2.18467	-1.80698
54568345	chr1:54568345:GT:G	1.65871e-21	-2.19265	-4.84864e-09	1.9358e-20	-2.21429	-4.84864e-09
54568563	chr1:54568563:C:T	2.59172e-22	-1.93488	-2.11408	2.83302e-21	-1.86011	-2.27594
54568631	chr1:54568631:T:C	1.63535e-21	-2.20684	-4.84864e-09	1.9447e-20	-2.2097	-4.84864e-09
54568659	chr1:54568659:T:C	9.07201e-22	-0.830721	-1.96536	1.00536e-20	-1.07123	-1.79823
54568661	chr1:54568661:T:C	9.44816e-22	-0.829391	-1.92607	1.05042e-20	-1.06868	-1.75694
54569021	chr1:54569021:G:A	1.64041e-21	-2.20375	-4.84864e-09	1.98516e-20	-2.18911	-4.84864e-09
54569185	chr1:54569185:C:T	2.88283e-22	-1.95774	-1.98477	2.94697e-21	-1.90249	-2.19413
54569596	chr1:54569596:T:C	1.71222e-22	-2.13354	-2.32995	2.06311e-21	-2.15828	-2.2949
54569675	chr1:54569675:G:T	3.18258e-22	-1.52555	-2.31803	3.55316e-21	-1.59723	-2.31233
54569722	chr1:54569722:A:G	8.30497e-22	-1.54183	-1.34259	6.40046e-21	-1.68017	-1.64086
54570115	chr1:54570115:C:G	1.62644e-21	-7.39038e-10	-2.2123	2.05607e-20	-7.39038e-10	-2.15401
54570219	chr1:54570219:A:T	2.87884e-21	-7.39038e-10	-1.64131	2.70453e-20	-7.39038e-10	-1.87988
54570227	chr1:54570227:G:A	1.63671e-21	-7.39038e-10	-2.20601	1.97313e-20	-7.39038e-10	-2.19519
54570444	chr1:54570444:C:T	1.65236e-21	-7.39038e-10	-2.19649	1.87261e-20	-7.39038e-10	-2.24748
54570626	chr1:54570626:C:T	1.63493e-21	-2.20709	-4.84864e-09	1.94359e-20	-2.21027	-4.84864e-09
54570684	chr1:54570684:T:C	3.50353e-22	-1.58723	-2.16028	3.73748e-21	-1.70141	-2.15757
54570806	chr1:54570806:G:A	1.46208e-21	-7.39038e-10	-2.31884	1.73437e-20	-7.39038e-10	-2.32416
54570934	chr1:54570934:C:T	2.41585e-21	-7.39038e-10	-1.81664	3.20372e-20	-7.39038e-10	-1.7105
54571211	chr1:54571211:A:G	2.04714e-20	-7.39038e-10	0.320337	2.50937e-19	-7.39038e-10	0.347807
54571433	chr1:54571433:C:T	1.89797e-21	-7.39038e-10	-2.05791	2.20277e-20	-7.39038e-10	-2.0851
54571455	chr1:54571455:G:A	3.44773e-20	-7.39038e-10	0.841609	4.39174e-19	-7.39038e-10	0.907499
54571491	chr1:54571491:T:C	1.63743e-21	-2.20557	-4.84864e-09	1.94593e-20	-2.20907	-4.84864e-09
54571710	chr1:54571710:T:TG	1.8968e-21	-7.39038e-10	-2.05852	2.20117e-20	-7.39038e-10	-2.08582
54571890	chr1:54571890:C:T	1.89797e-21	-7.39038e-10	-2.05791	2.20277e-20	-7.39038e-10	-2.0851
54571936	chr1:54571936:G:A	3.81539e-22	-1.55165	-2.11058	4.04902e-21	-1.67075	-2.10817
54571954	chr1:54571954:C:T	1.75351e-21	-7.39038e-10	-2.13708	1.96457e-20	-7.39038e-10	-2.19954
54572348	chr1:54572348:G:A	1.84637e-20	-7.39038e-10	0.217112	1.716e-19	-7.39038e-10	-0.032228
54572812	chr1:54572812:G:T	2.79918e-21	-7.39038e-10	-1.66937	2.69235e-20	-7.39038e-10	-1.8844
54572872	chr1:54572872:C:T	1.76372e-21	-7.39038e-10	-2.13127	1.96836e-20	-7.39038e-10	-2.19761
54573693	chr1:54573693:G:A	1.79224e-22	-2.20739	-2.21042	1.98509e-21	-2.20193	-2.2898
54573889	chr1:54573889:C:T	1.7286e-21	-7.39038e-10	-2.15138	1.93645e-20	-7.39038e-10	-2.21396
54574132	chr1:54574132:C:T	1.45523e-21	-7.39038e-10	-2.32353	1.77342e-20	-7.39038e-10	-2.3019
54574160	chr1:54574160:C:T	2.36659e-21	-7.39038e-10	-1.83724	2.94449e-20	-7.39038e-10	-1.79488
54574396	chr1:54574396:G:C	2.09329e-21	-7.39038e-10	-1.95996	3.08159e-20	-7.39038e-10	-1.74936
54574560	chr1:54574560:A:G	1.45642e-21	-7.39038e-10	-2.32271	1.72231e-20	-7.39038e-10	-2.33114
54574737	chr1:54574737:G:T	1.63671e-21	-7.39038e-10	-2.20601	1.97313e-20	-7.39038e-10	-2.19519
54574879	chr1:54574879:G:A	6.80462e-21	-7.39038e-10	-0.781092	9.98867e-20	-7.39038e-10	-0.57336
54575041	chr1:54575041:AG:A	1.85325e-20	-7.39038e-10	0.220832	1.72214e-19	-7.39038e-10	-0.0286564
54575349	chr1:54575349:A:G	1.46097e-21	-7.39038e-10	-2.31959	1.78735e-20	-7.39038e-10	-2.29408
54575365	chr1:54575365:A:G	1.6737e-21	-7.39038e-10	-2.18366	2.1008e-20	-7.39038e-10	-2.13249
54576045	chr1:54576045:C:G	5.35438e-22	-1.29076	-2.0326	4.30964e-21	-1.52973	-2.18681
54576186	chr1:54576186:T:C	2.79237e-22	-2.09099	-1.8834	4.23161e-21	-1.93015	-1.80466
54576300	chr1:54576300:G:A	1.66706e-21	-7.39038e-10	-2.18763	2.09112e-20	-7.39038e-10	-2.13711
54576340	chr1:54576340:T:G	2.81337e-22	-2.07741	-1.88948	4.29009e-21	-1.90983	-1.81125
54576368	chr1:54576368:A:G	2.56461e-22	-2.12106	-1.93841	3.79203e-21	-1.98106	-1.86344
54576452	chr1:54576452:AC:A	2.18165e-21	-7.39038e-10	-1.91861	2.75853e-20	-7.39038e-10	-1.86011
54576494	chr1:54576494:A:T	3.73968e-21	-7.39038e-10	-1.37969	4.81674e-20	-7.39038e-10	-1.30271
54576555	chr1:54576555:AG:A	2.1814e-22	-2.07792	-2.14339	3.26104e-21	-1.90091	-2.09444
54576611	chr1:54576611:C:T	1.45791e-21	-7.39038e-10	-2.32169	1.7822e-20	-7.39038e-10	-2.29696
54576652	chr1:54576652:C:A	2.77594e-22	-2.09851	-1.88178	4.188e-21	-1.94228	-1.8029
54576727	chr1:54576727:A:G	8.09385e-21	-7.39038e-10	-0.607589	1.62725e-19	-7.39038e-10	-0.0853338
54576947	chr1:54576947:A:G	1.63987e-21	-2.20408	-4.84864e-09	1.94807e-20	-2.20797	-4.84864e-09
54576975	chr1:54576975:C:T	4.99914e-22	-1.53082	-1.86119	3.57464e-21	-1.93485	-1.96868
54576981	chr1:54576981:A:G	2.83489e-22	-1.95396	-2.00532	2.73972e-21	-2.06193	-2.10761
54577084	chr1:54577084:T:C	2.80622e-22	-2.08389	-1.88556	4.26733e-21	-1.91941	-1.807
54577303	chr1:54577303:A:G	1.89539e-21	-7.39038e-10	-2.05927	2.20033e-20	-7.39038e-10	-2.0862
54577399	chr1:54577399:T:G	2.77532e-22	-2.07026	-1.91025	4.24126e-21	-1.899	-1.83353
54577601	chr1:54577601:T:C	7.91177e-21	-7.39038e-10	-0.630342	1.58624e-19	-7.39038e-10	-0.110859
54577709	chr1:54577709:T:C	2.92125e-22	-2.0671	-1.86216	4.47297e-21	-1.89558	-1.78377
54577860	chr1:54577860:G:A	2.97797e-21	-7.39038e-10	-1.60745	2.83189e-20	-7.39038e-10	-1.83387
54577919	chr1:54577919:A:G	1.88162e-21	-7.39038e-10	-2.06656	2.07856e-20	-7.39038e-10	-2.14313
54578173	chr1:54578173:A:G	2.62919e-21	-7.39038e-10	-1.73202	2.63238e-20	-7.39038e-10	-1.90692
54578205	chr1:54578205:C:T	1.51736e-21	-7.39038e-10	-2.28172	1.78864e-20	-7.39038e-10	-2.29336
54578434	chr1:54578434:G:A	6.80265e-21	-7.39038e-10	-0.78138	9.99425e-20	-7.39038e-10	-0.572801
54578734	chr1:54578734:A:G	3.48383e-21	-7.39038e-10	-1.45056	2.9987e-20	-7.39038e-10	-1.77663
54578754	chr1:54578754:A:T	6.51075e-21	-7.39038e-10	-0.825239	9.93657e-20	-7.39038e-10	-0.578589
54578865	chr1:54578865:G:C	1.46774e-21	-7.39038e-10	-2.31497	1.80656e-20	-7.39038e-10	-2.28339
54578929	chr1:54578929:A:C	3.04706e-22	-1.97544	-1.91166	4.08379e-21	-1.8654	-1.90497
54579148	chr1:54579148:T:C	1.44806e-21	-7.39038e-10	-2.32847	1.73331e-20	-7.39038e-10	-2.32478
54579240	chr1:54579240:T:G	2.68332e-22	-2.11643	-1.8978	4.00813e-21	-1.96796	-1.82111
54579267	chr1:54579267:C:T	2.62334e-22	-2.13264	-1.90419	3.87537e-21	-1.99399	-1.82877
54579366	chr1:54579366:G:A	2.73102e-22	-2.0929	-1.9037	4.12838e-21	-1.93127	-1.82824
54579469	chr1:54579469:GGCAGGA:G	2.95142e-22	-1.96381	-1.95519	3.97664e-21	-1.84996	-1.947
54579490	chr1:54579490:T:C	3.01767e-22	-1.95314	-1.94365	4.07911e-21	-1.83722	-1.9343
54579638	chr1:54579638:G:A	1.813e-21	-2.10371	-4.84864e-09	2.17301e-20	-2.0987	-4.84864e-09
54579740	chr1:54579740:G:C	3.38697e-21	-7.39038e-10	-1.47876	3.68916e-20	-7.39038e-10	-1.56941
54579779	chr1:54579779:C:T	2.52646e-21	-1.77187	-4.84864e-09	3.40807e-20	-1.64866	-4.84864e-09
54579874	chr1:54579874:T:C	1.65586e-21	-2.19437	-4.84864e-09	1.96446e-20	-2.1996	-4.84864e-09
54579916	chr1:54579916:A:G	1.81241e-21	-2.10403	-4.84864e-09	2.17235e-20	-2.099	-4.84864e-09
54580003	chr1:54580003:A:G	1.86651e-21	-7.39038e-10	-2.07462	2.53041e-20	-7.39038e-10	-1.94643
54580024	chr1:54580024:T:C	4.22094e-22	-2.05193	-1.5093	3.74074e-21	-2.14039	-1.71772
54580257	chr1:54580257:C:A	8.71632e-22	-1.8631	-0.972984	1.12967e-20	-2.00691	-0.745975
54580422	chr1:54580422:A:C	2.93275e-22	-1.98642	-1.93892	3.74761e-21	-2.12553	-1.73074
54580662	chr1:54580662:CATTT:C	1.7164e-21	-7.39038e-10	-2.15846	2.0336e-20	-7.39038e-10	-2.165
54580773	chr1:54580773:A:G	1.42781e-21	-2.18327	-0.159279	1.99101e-20	-2.20243	0.016265
54580862	chr1:54580862:C:T	1.86875e-22	-2.19981	-2.1762	2.24438e-21	-2.18523	-2.18374
54580977	chr1:54580977:G:A	7.86223e-21	-1.84648	1.20986	1.08981e-19	-1.94473	1.45851
54580995	chr1:54580995:C:T	3.26015e-20	-7.39038e-10	0.785664	4.21163e-19	-7.39038e-10	0.865624
54581410	chr1:54581410:C:T	6.81068e-22	-1.4283	-1.65449	6.43223e-21	-1.81663	-1.49944
54581722	chr1:54581722:G:A	1.81855e-22	-2.09452	-2.30872	1.96758e-21	-2.17226	-2.32833
54581961	chr1:54581961:G:C	2.29284e-21	-7.39038e-10	-1.8689	2.87552e-20	-7.39038e-10	-1.81858
54581970	chr1:54581970:TG:T	1.50436e-21	-7.39038e-10	-2.29033	1.78984e-20	-7.39038e-10	-2.29268
54582100	chr1:54582100:T:C	7.91018e-22	-0.617191	-2.31594	6.33013e-21	-1.00156	-2.33052
54582128	chr1:54582128:A:G	3.58912e-22	-1.42407	-2.2993	2.63142e-21	-1.95721	-2.25266
54582152	chr1:54582152:G:A	1.46388e-21	-7.39038e-10	-2.31761	1.74347e-20	-7.39038e-10	-2.31893
54582425	chr1:54582425:C:G	6.98169e-22	-1.48135	-1.57664	1.04548e-20	-1.02226	-1.80807
54582494	chr1:54582494:A:G	6.9483e-22	-1.48199	-1.58079	1.04092e-20	-1.02311	-1.8116
54582501	chr1:54582501:G:C	1.53072e-21	-7.39038e-10	-2.27296	1.93075e-20	-7.39038e-10	-2.2169
54582517	chr1:54582517:G:A	6.13742e-22	-1.53059	-1.65628	5.72088e-21	-1.89557	-1.5377
54582567	chr1:54582567:C:T	7.44802e-22	-1.46645	-1.52688	1.10216e-20	-1.00547	-1.77207
54582633	chr1:54582633:T:C	8.25717e-21	-7.39038e-10	-0.587611	8.2662e-20	-7.39038e-10	-0.762636
54582638	chr1:54582638:G:A	6.86825e-22	-1.49706	-1.57731	1.02228e-20	-1.04397	-1.80881
54582712	chr1:54582712:G:A	7.21627e-22	-1.45812	-1.56681	1.08297e-20	-0.992836	-1.80227
54582962	chr1:54582962:C:T	5.82225e-22	-1.50419	-1.73541	8.99033e-21	-1.05419	-1.92706
54582973	chr1:54582973:C:T	7.3889e-22	-0.674622	-2.32668	6.06479e-21	-1.05032	-2.32458
54582979	chr1:54582979:A:T	5.51276e-21	-7.39038e-10	-0.991628	5.5119e-20	-7.39038e-10	-1.1679
54583024	chr1:54583024:G:A	1.49339e-21	-7.39038e-10	-2.29765	1.77684e-20	-7.39038e-10	-2.29998
54583038	chr1:54583038:C:T	1.97301e-22	-2.07629	-2.24543	2.16315e-21	-2.12118	-2.28465
54583056	chr1:54583056:C:T	6.31631e-22	-1.55379	-1.60435	9.4442e-21	-1.11376	-1.81824
54583141	chr1:54583141:C:T	6.88852e-22	-1.50003	-1.57139	1.02385e-20	-1.04791	-1.80333
54583178	chr1:54583178:T:A	6.83192e-22	-1.50829	-1.57139	1.01217e-20	-1.05938	-1.80333
54583269	chr1:54583269:G:C	3.50476e-22	-1.44662	-2.30053	2.59135e-21	-1.96956	-2.25565
54583360	chr1:54583360:A:T	6.82384e-22	-0.817816	-2.26304	5.99343e-21	-1.20225	-2.18448
54583476	chr1:54583476:T:C	5.79643e-21	-7.39038e-10	-0.94145	5.75385e-20	-7.39038e-10	-1.12494
54583490	chr1:54583490:C:G	3.77069e-21	-1.37144	-4.84864e-09	4.16533e-20	-1.44802	-4.84864e-09
54583692	chr1:54583692:A:AAATTT	3.5562e-22	-1.42268	-2.30991	2.5884e-21	-1.95731	-2.26905
54583699	chr1:54583699:AT:A	3.51845e-22	-1.43203	-2.31123	2.56996e-21	-1.96254	-2.27097
54583939	chr1:54583939:A:G	7.50285e-22	-0.677156	-2.30884	6.00074e-21	-1.0544	-2.33112
54583950	chr1:54583950:C:G	6.76535e-22	-1.48064	-1.60883	6.16699e-21	-1.86241	-1.49578
54584046	chr1:54584046:G:A	1.53268e-21	-7.39038e-10	-2.27167	2.11623e-20	-7.39038e-10	-2.12518
54584133	chr1:54584133:G:A	7.87304e-22	-0.624566	-2.31327	6.28685e-21	-1.00811	-2.33083
54584188	chr1:54584188:GC:G	1.0341e-20	-7.39038e-10	-0.36258	1.24316e-19	-7.39038e-10	-0.354569
54584260	chr1:54584260:A:C	1.62616e-21	-2.21247	-4.84864e-09	1.97568e-20	-2.1939	-4.84864e-09
54584289	chr1:54584289:GA:G	1.96834e-22	-2.07265	-2.25144	2.16468e-21	-2.11716	-2.28796
54584292	chr1:54584292:GC:G	1.96606e-22	-2.07267	-2.25258	2.16278e-21	-2.11718	-2.28882
54584442	chr1:54584442:A:G	3.30159e-22	-1.49369	-2.31319	2.47637e-21	-1.99596	-2.27464
54584623	chr1:54584623:TCTGTCCCCAC:T	5.4812e-21	-7.39038e-10	-0.99737	5.60221e-20	-7.39038e-10	-1.15165
54584732	chr1:54584732:C:T	3.62832e-21	-7.39038e-10	-1.40992	4.7722e-20	-7.39038e-10	-1.312
54584780	chr1:54584780:G:A	5.38104e-21	-7.39038e-10	-1.01581	5.33659e-20	-7.39038e-10	-1.20022
54584900	chr1:54584900:C:G	9.71667e-20	-7.39038e-10	1.87774	1.2851e-18	-7.39038e-10	1.9812
54584914	chr1:54584914:G:T	9.69008e-20	-7.39038e-10	1.87499	1.28145e-18	-7.39038e-10	1.97835
54584959	chr1:54584959:C:T	3.48929e-22	-1.44119	-2.31039	2.56048e-21	-1.9676	-2.2696
54585140	chr1:54585140:T:C	5.63783e-21	-7.39038e-10	-0.969195	7.51685e-20	-7.39038e-10	-0.857664
54585557	chr1:54585557:G:A	1.82851e-21	-2.09519	-4.84864e-09	2.0075e-20	-2.17792	-4.84864e-09
54585680	chr1:54585680:C:T	2.93534e-22	-1.64609	-2.27837	5.16778e-21	-1.27843	-2.25652
54585990	chr1:54585990:G:A	1.63217e-22	-2.19487	-2.3165	1.95281e-21	-2.19145	-2.31668
54586036	chr1:54586036:G:A	5.64657e-21	-7.39038e-10	-0.967645	5.61076e-20	-7.39038e-10	-1.15013
54586226	chr1:54586226:A:C	7.99329e-22	-1.30548	-1.61719	1.26134e-20	-0.803498	-1.83914
54586318	chr1:54586318:CT:C	4.9686e-22	-2.06445	-1.33369	5.67688e-21	-2.12503	-1.31596
54586398	chr1:54586398:G:A	2.86692e-22	-2.17875	-1.76929	3.09499e-21	-2.19341	-1.85421
54586438	chr1:54586438:T:C	4.44226e-21	-7.39038e-10	-1.20753	4.53324e-20	-7.39038e-10	-1.36337
54586583	chr1:54586583:T:C	7.60606e-22	-0.688361	-2.28397	8.50101e-21	-0.730398	-2.30681
54586709	chr1:54586709:C:T	2.73721e-22	-1.6889	-2.30544	3.04463e-21	-1.95477	-2.10925
54586728	chr1:54586728:C:T	1.89879e-21	-2.05748	-4.84864e-09	2.29118e-20	-2.04575	-4.84864e-09
54587149	chr1:54587149:G:A	7.99653e-22	-1.3403	-1.58197	1.24298e-20	-0.847837	-1.80946
54587330	chr1:54587330:T:C	4.93609e-21	-7.39038e-10	-1.10212	4.9908e-20	-7.39038e-10	-1.26721
54587397	chr1:54587397:C:T	1.73034e-21	-2.15038	-4.84864e-09	2.0859e-20	-2.13961	-4.84864e-09
54587913	chr1:54587913:T:C	5.14922e-21	-7.39038e-10	-1.05985	5.16053e-20	-7.39038e-10	-1.23377
54587943	chr1:54587943:A:G	2.00637e-21	-7.39038e-10	-2.00237	2.07333e-20	-7.39038e-10	-2.14565
54588054	chr1:54588054:A:T	1.72629e-22	-2.19236	-2.26294	1.93528e-21	-2.20052	-2.31663
54588198	chr1:54588198:C:T	5.04482e-21	-7.39038e-10	-1.08033	5.08119e-20	-7.39038e-10	-1.24927
54588216	chr1:54588216:A:T	3.00251e-22	-1.79988	-2.10195	3.19153e-21	-2.05114	-1.96575
54588593	chr1:54588593:A:G	2.41013e-21	-7.39038e-10	-1.81901	3.35635e-20	-7.39038e-10	-1.66396
54588756	chr1:54588756:G:A	4.39021e-21	-7.39038e-10	-1.21932	9.16016e-20	-7.39038e-10	-0.659948
54588828	chr1:54588828:G:A	2.69907e-22	-1.72434	-2.28403	3.72237e-21	-1.54361	-2.31943
54588832	chr1:54588832:T:G	2.26553e-22	-1.85969	-2.32378	2.60467e-21	-1.93134	-2.28875
54589135	chr1:54589135:A:G	6.08619e-22	-1.74625	-1.449	8.44842e-21	-1.72363	-1.31979
54589408	chr1:54589408:G:A	6.96222e-22	-1.39454	-1.66624	1.08372e-20	-0.91421	-1.88021
54589616	chr1:54589616:A:T	4.86792e-21	-7.39038e-10	-1.11603	4.91424e-20	-7.39038e-10	-1.28267
54590075	chr1:54590075:G:A	1.78715e-22	-2.21421	-2.20645	1.96009e-21	-2.21228	-2.29212
54590337	chr1:54590337:C:T	9.03927e-22	-1.38434	-1.41536	2.18449e-20	-1.35462	-0.738814
54590458	chr1:54590458:A:C	1.47661e-21	-7.39038e-10	-2.30894	1.77323e-20	-7.39038e-10	-2.30201
54590543	chr1:54590543:G:GA	7.31588e-22	-1.42552	-1.58571	1.11292e-20	-0.955504	-1.81232
54590915	chr1:54590915:C:T	1.0907e-19	-7.39038e-10	1.9933	1.45041e-18	-7.39038e-10	2.10221
54591163	chr1:54591163:C:A	4.75121e-21	-1.14029	-4.84864e-09	6.37534e-20	-1.02237	-4.84864e-09
54591539	chr1:54591539:A:G	3.55489e-21	-7.39038e-10	-1.43037	8.42417e-20	-7.39038e-10	-0.743706
54591607	chr1:54591607:C:T	3.54268e-21	-7.39038e-10	-1.43381	8.34291e-20	-7.39038e-10	-0.753399
54591817	chr1:54591817:T:G	4.83166e-21	-7.39038e-10	-1.1235	4.87831e-20	-7.39038e-10	-1.29001
54592028	chr1:54592028:GC:G	1.69104e-22	-2.21363	-2.26231	1.91302e-21	-2.21167	-2.31705
54592285	chr1:54592285:G:A	2.40286e-22	-2.12422	-2.00039	2.82252e-21	-2.02099	-2.11878
54592298	chr1:54592298:C:T	1.80009e-21	-7.39038e-10	-2.11086	2.88189e-20	-7.39038e-10	-1.81637
54592500	chr1:54592500:C:T	1.71224e-21	-7.39038e-10	-2.16089	2.37718e-20	-7.39038e-10	-2.0089
54592761	chr1:54592761:C:T	1.23276e-20	-7.39038e-10	-0.186849	1.52462e-19	-7.39038e-10	-0.150482
54593125	chr1:54593125:C:T	8.39986e-22	-1.37612	-1.49694	1.26942e-20	-0.897541	-1.73871
54593170	chr1:54593170:T:G	7.88354e-22	-1.68551	-1.25099	8.25422e-21	-1.84376	-1.22291
54593347	chr1:54593347:G:T	2.26518e-21	-7.39038e-10	-1.88104	2.55807e-20	-7.39038e-10	-1.93556
54593357	chr1:54593357:AC:A	2.29748e-22	-1.85065	-2.31881	2.22673e-21	-2.08709	-2.28978
54593622	chr1:54593622:C:A	1.64922e-22	-2.21317	-2.2878	1.89671e-21	-2.21065	-2.32662
54593669	chr1:54593669:C:T	1.16573e-20	-7.39038e-10	-0.242763	1.16662e-19	-7.39038e-10	-0.418112
54593825	chr1:54593825:A:G	2.77156e-21	-7.39038e-10	-1.67928	3.1478e-20	-7.39038e-10	-1.72811
54593832	chr1:54593832:C:T	3.10942e-20	0.738327	-4.84864e-09	3.13099e-19	0.569125	-4.84864e-09
54594099	chr1:54594099:G:A	1.82499e-21	-7.39038e-10	-2.09712	2.94884e-20	-7.39038e-10	-1.7934
54594390	chr1:54594390:G:A	3.89593e-21	-7.39038e-10	-1.33876	3.20425e-20	-7.39038e-10	-1.71033
54594448	chr1:54594448:C:T	8.08305e-22	-1.3256	-1.58591	1.25718e-20	-0.832464	-1.81347
54594551	chr1:54594551:G:A	1.77483e-22	-2.20461	-2.22296	2.04345e-21	-2.211	-2.25175
54594578	chr1:54594578:C:T	8.51928e-22	-1.31904	-1.53991	1.3125e-20	-0.825465	-1.77741
54594689	chr1:54594689:G:A	8.78881e-22	-2.21454	-0.613255	1.40614e-20	-2.17038	-0.363578
54594732	chr1:54594732:T:A	4.7148e-21	-7.39038e-10	-1.14799	4.74568e-20	-7.39038e-10	-1.31758
54594775	chr1:54594775:A:T	1.64763e-21	-7.39038e-10	-2.19936	2.32867e-20	-7.39038e-10	-2.02951
54594875	chr1:54594875:C:T	3.8111e-22	-2.21433	-1.44903	5.14947e-21	-2.1821	-1.35641
54595069	chr1:54595069:G:A	1.71673e-21	-7.39038e-10	-2.15827	1.90939e-20	-7.39038e-10	-2.22803
54595182	chr1:54595182:A:G	5.66735e-22	-2.21089	-1.05567	4.43639e-21	-2.15494	-1.53261
54595207	chr1:54595207:G:A	1.79603e-21	-2.11312	-4.84864e-09	2.28918e-20	-2.04662	-4.84864e-09
54595215	chr1:54595215:G:A	1.81909e-21	-2.10036	-4.84864e-09	2.19248e-20	-2.08978	-4.84864e-09
54595362	chr1:54595362:G:A	5.73799e-21	-0.951585	-4.84864e-09	5.55744e-20	-1.15967	-4.84864e-09
54595417	chr1:54595417:G:A	5.0123e-22	-1.69549	-1.6939	6.46591e-21	-1.40435	-1.9065
54595431	chr1:54595431:G:A	1.53204e-21	-7.39038e-10	-2.27209	2.12491e-20	-7.39038e-10	-2.12108
54595581	chr1:54595581:T:G	1.84678e-21	-2.21416	0.128907	2.9095e-20	-2.21453	0.407703
54595608	chr1:54595608:C:T	1.77898e-21	-2.12265	-4.84864e-09	2.14146e-20	-2.11333	-4.84864e-09
54595815	chr1:54595815:C:T	6.76968e-22	-1.60295	-1.48588	8.53044e-21	-1.31663	-1.71712
54595908	chr1:54595908:C:T	1.08955e-20	-0.310345	-4.84864e-09	5.94083e-20	-1.09296	-4.84864e-09
54596439	chr1:54596439:A:G	3.33721e-22	-1.95165	-1.84449	5.24109e-21	-1.96773	-1.55314
54596448	chr1:54596448:A:G	4.46919e-22	-1.6926	-1.81147	4.70573e-21	-1.82231	-1.8063
54596485	chr1:54596485:G:A	3.74432e-21	-7.39038e-10	-1.37845	7.49311e-20	-7.39038e-10	-0.860827
54596603	chr1:54596603:T:C	1.49868e-21	-7.39038e-10	-2.29411	1.78377e-20	-7.39038e-10	-2.29608
54596606	chr1:54596606:C:G	3.66455e-21	-7.39038e-10	-1.39999	8.84755e-20	-7.39038e-10	-0.69467
54597048	chr1:54597048:G:A	1.76197e-21	-7.39038e-10	-2.13226	2.03241e-20	-7.39038e-10	-2.16559
54597180	chr1:54597180:A:C	9.52163e-21	-7.39038e-10	-0.445127	1.08651e-19	-7.39038e-10	-0.489251
54597231	chr1:54597231:T:G	2.52347e-21	-7.39038e-10	-1.77306	3.65342e-20	-7.39038e-10	-1.57915
54597457	chr1:54597457:C:G	4.45902e-22	-1.75439	-1.75196	5.73714e-21	-1.47905	-1.95139
54597544	chr1:54597544:A:G	1.44442e-21	-7.39038e-10	-2.33099	1.80498e-20	-7.39038e-10	-2.28426
54597811	chr1:54597811:G:A	5.4269e-22	-1.68816	-1.62175	6.97571e-21	-1.39677	-1.8382
54597817	chr1:54597817:C:T	1.12098e-20	-7.39038e-10	-0.281909	1.30518e-19	-7.39038e-10	-0.305883
54598250	chr1:54598250:C:G	7.70539e-22	-1.53304	-1.42631	8.14616e-21	-1.71642	-1.36343
54598280	chr1:54598280:T:G	1.74915e-21	-1.77532	-0.36424	2.20324e-20	-1.8587	-0.226178
54598334	chr1:54598334:A:G	1.44435e-21	-7.39038e-10	-2.33103	1.80349e-20	-7.39038e-10	-2.28509
54598348	chr1:54598348:T:C	7.47972e-21	-0.686497	-4.84864e-09	1.02663e-19	-0.545948	-4.84864e-09
54598558	chr1:54598558:T:C	2.86317e-22	-2.17303	-1.77632	2.93859e-21	-2.15976	-1.9397
54598613	chr1:54598613:G:A	1.71469e-22	-2.21433	-2.24771	1.96871e-21	-2.17295	-2.32706
54598773	chr1:54598773:G:A	5.23825e-22	-1.54486	-1.80043	5.4609e-21	-1.68956	-1.79022
54598789	chr1:54598789:C:T	1.58718e-21	-7.39038e-10	-2.23673	2.25134e-20	-7.39038e-10	-2.06329
54599012	chr1:54599012:G:A	4.89187e-21	-7.39038e-10	-1.11112	4.92012e-20	-7.39038e-10	-1.28148
54599421	chr1:54599421:G:T	4.44385e-21	-7.39038e-10	-1.20717	4.50488e-20	-7.39038e-10	-1.36965
54599436	chr1:54599436:C:T	1.66877e-21	-7.39038e-10	-2.18661	1.96989e-20	-7.39038e-10	-2.19683
54600408	chr1:54600408:C:T	4.58143e-22	-1.78035	-1.69892	5.73683e-21	-1.51564	-1.91485
54600474	chr1:54600474:G:A	1.44736e-21	-7.39038e-10	-2.32895	1.73231e-20	-7.39038e-10	-2.32536
54601086	chr1:54601086:T:C	3.88964e-22	-1.39448	-2.24848	4.6045e-21	-1.41917	-2.23119
54601087	chr1:54601087:G:A	3.75245e-21	-7.39038e-10	-1.37628	6.56443e-20	-7.39038e-10	-0.993145
54601802	chr1:54601802:C:T	1.61734e-22	-2.21406	-2.30644	1.98e-21	-2.17362	-2.32068
54601842	chr1:54601842:A:G	1.51308e-21	-7.39038e-10	-2.28455	2.07188e-20	-7.39038e-10	-2.14636
54601993	chr1:54601993:C:T	3.34677e-21	-7.39038e-10	-1.4907	5.0874e-20	-7.39038e-10	-1.24804
54602006	chr1:54602006:C:T	3.64322e-21	-7.39038e-10	-1.40583	6.34735e-20	-7.39038e-10	-1.02677
54602072	chr1:54602072:T:C	2.52225e-22	-2.16857	-1.90755	3.0755e-21	-2.1515	-1.90243
54602128	chr1:54602128:G:T	1.07395e-19	-7.39038e-10	1.97782	1.33777e-18	-7.39038e-10	2.02136
54602179	chr1:54602179:T:C	2.07438e-21	-7.39038e-10	-1.96903	2.18525e-20	-7.39038e-10	-2.09308
54602319	chr1:54602319:A:G	1.61726e-22	-2.21411	-2.30644	1.98069e-21	-2.17327	-2.32068
54602552	chr1:54602552:C:T	1.49625e-21	-7.39038e-10	-2.29573	1.86062e-20	-7.39038e-10	-2.2539
54602830	chr1:54602830:T:C	1.34046e-20	-7.39038e-10	-0.103097	1.35141e-19	-7.39038e-10	-0.271076
54603144	chr1:54603144:C:T	1.45439e-21	-7.39038e-10	-2.32411	1.7228e-20	-7.39038e-10	-2.33086
54603280	chr1:54603280:T:C	4.7098e-22	-1.70353	-1.74811	6.0559e-21	-1.42405	-1.95232
54603407	chr1:54603407:T:G	1.47998e-21	-7.39038e-10	-2.30667	1.83044e-20	-7.39038e-10	-2.27026
54603614	chr1:54603614:G:A	4.53093e-22	-1.74224	-1.74811	5.7705e-21	-1.47232	-1.95232
54604112	chr1:54604112:G:A	1.50054e-21	-7.39038e-10	-2.29287	1.83287e-20	-7.39038e-10	-2.26893
54604117	chr1:54604117:C:A	5.90201e-22	-1.75379	-1.4722	6.88768e-21	-1.89674	-1.35092
54604222	chr1:54604222:G:A	1.6782e-22	-2.1527	-2.33086	1.96397e-21	-2.17608	-2.32634
54604614	chr1:54604614:C:T	1.55744e-20	-7.39038e-10	0.0469325	1.54616e-19	-7.39038e-10	-0.136452
54604755	chr1:54604755:A:G	1.49805e-21	-7.39038e-10	-2.29453	1.86236e-20	-7.39038e-10	-2.25297
54604826	chr1:54604826:T:C	9.48098e-21	-7.39038e-10	-0.449405	1.06124e-19	-7.39038e-10	-0.512787
54604856	chr1:54604856:A:G	1.68426e-22	-2.15272	-2.32723	1.98636e-21	-2.17579	-2.31531
54604906	chr1:54604906:G:A	1.68401e-22	-2.16017	-2.31994	2.0091e-21	-2.18276	-2.29695
54604984	chr1:54604984:G:C	1.67086e-21	-2.18535	-4.84864e-09	2.00438e-20	-2.17948	-4.84864e-09
54605022	chr1:54605022:C:T	4.44988e-22	-1.75896	-1.74944	5.6459e-21	-1.49304	-1.95342
54605258	chr1:54605258:G:A	2.16866e-21	-7.39038e-10	-1.92458	2.41137e-20	-7.39038e-10	-1.99461
54605310	chr1:54605310:C:T	1.44505e-21	-7.39038e-10	-2.33055	1.74666e-20	-7.39038e-10	-2.31711
54605730	chr1:54605730:T:C	1.83254e-21	-7.39038e-10	-2.09299	2.65349e-20	-7.39038e-10	-1.89893
54605845	chr1:54605845:A:C	5.95767e-22	-2.19646	-1.02013	6.269e-21	-2.21308	-1.1287
54605867	chr1:54605867:A:G	5.66542e-22	-2.1968	-1.0701	5.97594e-21	-2.21313	-1.17653
54606004	chr1:54606004:G:T	3.58754e-21	-1.42123	-4.84864e-09	3.08668e-20	-1.74772	-4.84864e-09
54606096	chr1:54606096:G:T	3.73336e-22	-2.1422	-1.54178	5.01455e-21	-2.16466	-1.4004
54606220	chr1:54606220:G:A	2.16763e-21	-7.39038e-10	-1.92506	2.40999e-20	-7.39038e-10	-1.99519
54606470	chr1:54606470:C:T	2.45983e-21	-7.39038e-10	-1.7986	3.51414e-20	-7.39038e-10	-1.61802
54606619	chr1:54606619:A:G	5.43367e-22	-2.15754	-1.15113	6.61504e-21	-2.05769	-1.23036
54606780	chr1:54606780:G:A	1.64962e-21	-7.39038e-10	-2.19815	1.93844e-20	-7.39038e-10	-2.21293
54607027	chr1:54607027:T:C	5.53031e-22	-2.18794	-1.1031	5.68201e-21	-2.21016	-1.22993
54607053	chr1:54607053:T:C	1.72392e-22	-2.209	-2.24767	2.07263e-21	-2.17003	-2.27855
54607723	chr1:54607723:G:A	2.08163e-22	-2.13199	-2.13614	2.84206e-21	-2.15379	-1.97907
54608373	chr1:54608373:G:GCTTTA	2.05038e-21	-1.98067	-4.84864e-09	2.4829e-20	-1.96539	-4.84864e-09
54608746	chr1:54608746:T:C	1.79773e-21	-7.39038e-10	-2.11217	2.08984e-20	-7.39038e-10	-2.13772
54608924	chr1:54608924:T:C	3.00968e-22	-1.57418	-2.32527	4.1706e-21	-1.44685	-2.30249
54608974	chr1:54608974:G:A	2.19422e-21	-1.91287	-4.84864e-09	2.58161e-20	-1.9264	-4.84864e-09
54609016	chr1:54609016:C:T	1.51842e-21	-7.39038e-10	-2.28102	1.88505e-20	-7.39038e-10	-2.24086
54609389	chr1:54609389:C:T	5.44393e-22	-1.75775	-1.54903	8.99908e-21	-1.50011	-1.48016
54609668	chr1:54609668:G:A	1.68539e-21	-2.17669	-4.84864e-09	2.02445e-20	-2.16951	-4.84864e-09
54609779	chr1:54609779:G:A	3.06545e-22	-1.54995	-2.33113	3.26379e-21	-1.66349	-2.33101
54610041	chr1:54610041:A:G	2.05038e-21	-1.98067	-4.84864e-09	2.4829e-20	-1.96539	-4.84864e-09
54610135	chr1:54610135:T:C	1.62024e-21	-7.39038e-10	-2.21612	2.04358e-20	-7.39038e-10	-2.16011
54610320	chr1:54610320:G:A	2.86902e-22	-2.20153	-1.74578	3.75358e-21	-2.1345	-1.72019
54610440	chr1:54610440:G:A	1.85208e-21	-2.2141	0.131712	1.83863e-20	-2.18296	-0.0828336
54610464	chr1:54610464:CCACTCCACATTCAGACCGTCATCCCCAGG:C	5.64175e-21	-0.968499	-4.84864e-09	5.82349e-20	-1.11291	-4.84864e-09
54610482	chr1:54610482:G:A	2.24355e-21	-7.39038e-10	-1.89063	3.46119e-20	-7.39038e-10	-1.6332
54610524	chr1:54610524:C:T	6.32848e-22	-1.34183	-1.81439	5.72764e-21	-1.48831	-1.94378
54610757	chr1:54610757:A:G	1.74174e-22	-2.21029	-2.2361	2.03976e-21	-2.20477	-2.25979
54611224	chr1:54611224:A:C	2.68376e-21	-7.39038e-10	-1.71147	3.92424e-20	-7.39038e-10	-1.50764
54611291	chr1:54611291:C:T	2.21193e-21	-1.90483	-4.84864e-09	2.64517e-20	-1.90207	-4.84864e-09
54611360	chr1:54611360:G:A	3.25824e-22	-1.7225	-2.09759	4.66949e-21	-1.5207	-2.11564
54611381	chr1:54611381:CAG:C	1.67668e-21	-7.39038e-10	-2.18187	1.84116e-20	-7.39038e-10	-2.26441
54611728	chr1:54611728:C:T	1.52963e-20	-7.39038e-10	0.0289196	1.55125e-19	-7.39038e-10	-0.133165
54611961	chr1:54611961:G:A	2.09883e-21	-2.21431	0.256995	2.03517e-20	-2.19445	0.0302163
54612027	chr1:54612027:G:A	1.74872e-22	-2.13726	-2.30513	2.12639e-21	-2.14955	-2.27342
54612197	chr1:54612197:T:C	2.77078e-22	-1.7685	-2.21365	2.92498e-21	-1.91107	-2.19304
54612354	chr1:54612354:C:T	2.51937e-21	-7.39038e-10	-1.77468	4.56957e-20	-7.39038e-10	-1.35539
54612637	chr1:54612637:T:G	2.56759e-21	-7.39038e-10	-1.75573	3.7681e-20	-7.39038e-10	-1.54824
54612944	chr1:54612944:G:A	1.23081e-21	-0.727659	-1.76336	1.10598e-20	-1.21762	-1.55646
54613018	chr1:54613018:GC:G	1.78304e-21	-7.39038e-10	-2.12037	2.07557e-20	-7.39038e-10	-2.14458
54613531	chr1:54613531:G:A	1.64852e-21	-2.19881	-4.84864e-09	1.93582e-20	-2.21428	-4.84864e-09
54613930	chr1:54613930:G:A	1.86019e-21	-7.39038e-10	-2.07801	2.34916e-20	-7.39038e-10	-2.02075
54613975	chr1:54613975:A:G	5.98122e-22	-1.41984	-1.79282	5.38551e-21	-1.56428	-1.92941
54614418	chr1:54614418:CTG:C	1.86832e-22	-2.15452	-2.22172	2.43573e-21	-2.20151	-2.08564
54614488	chr1:54614488:A:C	1.69453e-21	-7.39038e-10	-2.17129	1.9948e-20	-7.39038e-10	-2.18427
54614895	chr1:54614895:G:A	4.80671e-22	-1.90167	-1.5296	7.55531e-21	-1.67822	-1.47693
54614976	chr1:54614976:CAG:C	2.50212e-21	-7.39038e-10	-1.78156	2.97234e-20	-7.39038e-10	-1.78546
54615016	chr1:54615016:T:C	6.84872e-20	-7.39038e-10	1.52795	5.68636e-19	-7.39038e-10	1.16585
54615512	chr1:54615512:G:A	2.09492e-21	-7.39038e-10	-1.95918	2.88337e-20	-7.39038e-10	-1.81585
54616323	chr1:54616323:C:T	1.64713e-20	-7.39038e-10	0.102929	2.15708e-19	-7.39038e-10	0.196531
54616372	chr1:54616372:T:G	2.05639e-21	-7.39038e-10	-1.97774	2.4633e-20	-7.39038e-10	-1.97331
54616428	chr1:54616428:A:G	3.13009e-22	-1.80476	-2.05546	3.37929e-21	-1.94292	-2.01682
54616836	chr1:54616836:C:T	1.58794e-22	-2.20859	-2.33025	1.91856e-21	-2.21451	-2.3113
54616983	chr1:54616983:G:GGT	2.20862e-22	-2.00541	-2.2035	2.35353e-21	-2.0174	-2.30407
54617268	chr1:54617268:G:T	1.53801e-21	-7.39038e-10	-2.2682	2.52729e-20	-7.39038e-10	-1.94766
54617974	chr1:54617974:G:A	4.56606e-22	-1.97547	-1.50716	4.25287e-21	-2.06406	-1.66574
54618902	chr1:54618902:C:T	1.63053e-21	-2.20979	-4.84864e-09	1.96966e-20	-2.19695	-4.84864e-09
54619046	chr1:54619046:C:T	2.06133e-21	-7.39038e-10	-1.97534	3.20692e-20	-7.39038e-10	-1.7095
54619306	chr1:54619306:G:A	1.63002e-21	-2.2101	-4.84864e-09	1.936e-20	-2.21419	-4.84864e-09
54619452	chr1:54619452:A:G	5.8338e-22	-2.01628	-1.22133	5.2107e-21	-2.08626	-1.44043
54619468	chr1:54619468:A:G	3.45713e-22	-1.91023	-1.85061	4.20872e-21	-2.06098	-1.67925
54619826	chr1:54619826:T:C	2.13961e-22	-2.19457	-2.04609	2.36065e-21	-2.20451	-2.11395
54619833	chr1:54619833:G:A	1.58076e-21	-7.39038e-10	-2.24079	2.70758e-20	-7.39038e-10	-1.87875
54619889	chr1:54619889:C:G	1.72235e-21	-2.155	-4.84864e-09	2.01879e-20	-2.17231	-4.84864e-09
54620003	chr1:54620003:A:G	3.99018e-21	-7.39038e-10	-1.31486	4.40755e-20	-7.39038e-10	-1.39149
54620011	chr1:54620011:GA:G	1.58489e-22	-2.21269	-2.32808	1.8826e-21	-2.21364	-2.3311
54620030	chr1:54620030:G:T	6.08523e-22	-2.1448	-1.05062	7.92336e-21	-2.21057	-0.897015
54620293	chr1:54620293:C:A	1.71911e-21	-2.15689	-4.84864e-09	2.01562e-20	-2.17388	-4.84864e-09
54621208	chr1:54621208:G:A	1.59412e-21	-7.39038e-10	-2.23237	1.8785e-20	-7.39038e-10	-2.24434
54621575	chr1:54621575:T:C	2.03041e-22	-2.0619	-2.23114	2.26982e-21	-2.10551	-2.25219
54622447	chr1:54622447:G:A	1.47588e-21	-7.39038e-10	-2.30944	1.73583e-20	-7.39038e-10	-2.32332
54622548	chr1:54622548:G:A	1.52281e-21	-7.39038e-10	-2.27813	2.52014e-20	-7.39038e-10	-1.9505
54622649	chr1:54622649:A:G	4.60375e-22	-2.17875	-1.29566	4.94215e-21	-2.19828	-1.38132
54622735	chr1:54622735:C:T	1.85492e-22	-2.11675	-2.26668	2.69798e-21	-1.97282	-2.21207
54622808	chr1:54622808:T:C	1.9323e-21	-7.39038e-10	-2.03998	4.42309e-20	-7.39038e-10	-1.38797
54622897	chr1:54622897:A:G	1.74328e-22	-2.11501	-2.3305	1.93937e-21	-2.2076	-2.30743
54622931	chr1:54622931:T:C	1.46963e-21	-7.39038e-10	-2.31368	1.96888e-20	-7.39038e-10	-2.19735
54623108	chr1:54623108:G:A	1.89194e-21	-2.06109	-4.84864e-09	2.18477e-20	-2.0933	-4.84864e-09
54623141	chr1:54623141:T:C	1.00979e-20	-7.39038e-10	-0.38637	1.35263e-19	-7.39038e-10	-0.270172
54623398	chr1:54623398:C:T	3.34845e-21	-7.39038e-10	-1.4902	4.10905e-20	-7.39038e-10	-1.46162
54623490	chr1:54623490:G:A	1.62281e-21	-2.21454	-4.84864e-09	1.94044e-20	-2.2119	-4.84864e-09
54623799	chr1:54623799:A:T	4.39238e-20	-1.79397	2.87773	9.94902e-19	-1.92719	3.65244
54624111	chr1:54624111:T:A	1.53441e-21	-7.39038e-10	-2.27055	2.00605e-20	-7.39038e-10	-2.17864
54624207	chr1:54624207:A:G	1.02778e-20	-1.70934	1.34064	2.10486e-19	-1.84067	2.0127
54624248	chr1:54624248:T:C	3.46985e-18	-7.39038e-10	5.45317	9.71736e-17	-7.39038e-10	6.30686
54624249	chr1:54624249:G:A	1.64642e-21	-2.20009	-4.84864e-09	2.00842e-20	-2.17746	-4.84864e-09
54624404	chr1:54624404:C:G	1.4824e-21	-7.39038e-10	-2.30503	1.88098e-20	-7.39038e-10	-2.24302
54624447	chr1:54624447:T:C	4.68973e-22	-2.05036	-1.40554	6.66765e-21	-2.15797	-1.12216
54624565	chr1:54624565:T:C	1.12882e-20	-1.71657	1.44164	2.36024e-19	-1.84789	2.13443
54624608	chr1:54624608:T:C	5.84916e-20	-1.76033	3.13052	2.16007e-18	-1.89809	4.39859
54624618	chr1:54624618:A:G	1.16656e-20	-1.75537	1.51332	2.462e-19	-1.88152	2.21027
54624636	chr1:54624636:G:A	1.0492e-20	-1.69851	1.35042	2.11672e-19	-1.83358	2.01122
54624842	chr1:54624842:A:G	4.20354e-21	-7.39038e-10	-1.26277	5.73281e-20	-7.39038e-10	-1.1286
54625148	chr1:54625148:T:C	1.17256e-20	-1.7763	1.53938	2.50937e-19	-1.9068	2.25461
54625152	chr1:54625152:G:A	3.76194e-21	-7.39038e-10	-1.37376	5.04148e-20	-7.39038e-10	-1.25711
54625396	chr1:54625396:C:G	1.48479e-21	-7.39038e-10	-2.30342	1.88653e-20	-7.39038e-10	-2.24007
54625411	chr1:54625411:G:A	2.53355e-22	-2.21266	-1.859	3.58777e-21	-2.20836	-1.6915
54625431	chr1:54625431:C:T	3.33659e-21	-7.39038e-10	-1.49374	4.53004e-20	-7.39038e-10	-1.36408
54625461	chr1:54625461:TG:T	1.66806e-21	-2.18703	-4.84864e-09	2.23593e-20	-2.07015	-4.84864e-09
54625617	chr1:54625617:T:A	2.37673e-21	-7.39038e-10	-1.83297	2.71639e-20	-7.39038e-10	-1.87551
54625736	chr1:54625736:G:A	1.41494e-20	-1.80147	1.75245	3.13946e-19	-1.92586	2.49769
54625952	chr1:54625952:AAGAAAGAAAGAAAAAAAGAAAAG:A	5.28518e-21	-1.03379	-4.84864e-09	6.48981e-20	-1.00458	-4.84864e-09
54626111	chr1:54626111:T:G	2.1899e-22	-2.20704	-2.01038	2.97079e-21	-2.21333	-1.87524
54626197	chr1:54626197:G:A	1.69559e-21	-2.17066	-4.84864e-09	2.1023e-20	-2.13178	-4.84864e-09
54626328	chr1:54626328:G:A	1.8013e-21	-7.39038e-10	-2.11018	3.52575e-20	-7.39038e-10	-1.61472
54626396	chr1:54626396:T:C	3.83824e-22	-1.94052	-1.71574	5.05991e-21	-1.62764	-1.92841
54626501	chr1:54626501:GCCAAATGACT:G	1.02112e-20	-1.87749	1.50228	2.20131e-19	-1.98978	2.20661
54627890	chr1:54627890:C:T	1.88836e-21	-7.39038e-10	-2.06299	2.17958e-20	-7.39038e-10	-2.09568
54627981	chr1:54627981:C:A	1.47629e-21	-7.39038e-10	-2.30916	1.73875e-20	-7.39038e-10	-2.32165
54628739	chr1:54628739:A:G	1.84825e-21	-7.39038e-10	-2.08445	2.05102e-20	-7.39038e-10	-2.15647
54628808	chr1:54628808:C:T	2.69822e-21	-7.39038e-10	-1.7061	4.23684e-20	-7.39038e-10	-1.43099
54628857	chr1:54628857:C:T	2.71069e-21	-7.39038e-10	-1.70149	3.98543e-20	-7.39038e-10	-1.49217
54629309	chr1:54629309:T:C	1.44539e-21	-7.39038e-10	-2.33031	1.76424e-20	-7.39038e-10	-2.30709
54629516	chr1:54629516:G:A	3.48528e-21	-7.39038e-10	-1.45014	5.40582e-20	-7.39038e-10	-1.18733
54629689	chr1:54629689:A:G	1.66379e-21	-7.39038e-10	-2.1896	2.15891e-20	-7.39038e-10	-2.10521
54629992	chr1:54629992:C:T	5.47387e-21	-7.39038e-10	-0.998707	7.75661e-20	-7.39038e-10	-0.826265
54630044	chr1:54630044:C:T	2.6324e-21	-7.39038e-10	-1.7308	2.62696e-20	-7.39038e-10	-1.90899
54630961	chr1:54630961:G:T	1.44687e-21	-7.39038e-10	-2.32929	1.78739e-20	-7.39038e-10	-2.29405
54630981	chr1:54630981:C:T	1.65137e-21	-2.19709	-4.84864e-09	2.02769e-20	-2.16791	-4.84864e-09
54631003	chr1:54631003:G:A	1.69899e-21	-7.39038e-10	-2.16866	2.01333e-20	-7.39038e-10	-2.17502
54631311	chr1:54631311:T:TA	1.80165e-21	-7.39038e-10	-2.10999	2.14909e-20	-7.39038e-10	-2.10976
54631395	chr1:54631395:A:T	1.49089e-20	-1.55366	1.55693	2.46908e-19	-1.70804	2.03966
54631433	chr1:54631433:A:G	1.53671e-20	-1.55794	1.59148	2.55803e-19	-1.71094	2.07795
54631647	chr1:54631647:G:A	5.1947e-22	-1.96637	-1.38727	5.30081e-21	-1.9167	-1.59283
54631675	chr1:54631675:G:T	9.44474e-21	-1.87091	1.41768	1.82865e-19	-1.98396	2.01531
54631901	chr1:54631901:T:C	3.07453e-21	-7.39038e-10	-1.57554	4.2524e-20	-7.39038e-10	-1.42733
54632378	chr1:54632378:C:T	1.63892e-21	-2.20466	-4.84864e-09	2.00112e-20	-2.18111	-4.84864e-09
54632729	chr1:54632729:G:C	4.2249e-22	-2.1368	-1.42348	7.00338e-21	-2.20695	-1.02406
54632737	chr1:54632737:C:A	7.63125e-21	-1.91056	1.24412	1.48187e-19	-2.01937	1.84045
54632743	chr1:54632743:C:T	1.45815e-21	-7.39038e-10	-2.32152	1.82215e-20	-7.39038e-10	-2.27479
54632994	chr1:54632994:C:T	1.4648e-21	-7.39038e-10	-2.31698	1.78956e-20	-7.39038e-10	-2.29284
54633013	chr1:54633013:T:C	1.17485e-20	-2.02022	1.78525	2.33308e-19	-2.09473	2.36969
54633028	chr1:54633028:A:G	1.53116e-21	-7.39038e-10	-2.27267	1.72272e-20	-7.39038e-10	-2.33091
54633077	chr1:54633077:A:G	6.14937e-21	-1.72257	0.840231	8.89665e-20	-1.86592	1.17679
54633289	chr1:54633289:A:G	5.78261e-21	-1.95076	1.00693	1.13252e-19	-2.0389	1.59112
54633749	chr1:54633749:C:A	3.99559e-22	-1.62707	-1.98901	5.61168e-21	-1.33452	-2.11803
54633821	chr1:54633821:A:G	2.44354e-21	-1.80525	-4.84864e-09	2.32581e-20	-2.03074	-4.84864e-09
54634286	chr1:54634286:C:A	3.81396e-22	-1.89048	-1.77213	3.98192e-21	-1.96645	-1.82918
54634348	chr1:54634348:T:C	6.35875e-21	-7.39038e-10	-0.848861	4.27047e-20	-7.39038e-10	-1.42309
54634521	chr1:54634521:C:T	1.49902e-21	-7.39038e-10	-2.29388	1.79227e-20	-7.39038e-10	-2.29133
54634592	chr1:54634592:A:C	3.7068e-22	-1.98169	-1.70942	3.95831e-21	-2.0439	-1.75768
54634655	chr1:54634655:T:C	6.78846e-22	-2.05998	-1.02608	6.6542e-21	-2.12375	-1.1584
54634678	chr1:54634678:G:A	1.5908e-21	-7.39038e-10	-2.23446	1.74176e-20	-7.39038e-10	-2.31991
54634775	chr1:54634775:C:G	1.45726e-21	-7.39038e-10	-2.32213	1.73776e-20	-7.39038e-10	-2.32221
54634981	chr1:54634981:C:T	2.52317e-20	-7.39038e-10	0.529407	4.55662e-19	-7.39038e-10	0.944355
54635244	chr1:54635244:A:C	1.62643e-21	-2.21231	-4.84864e-09	1.9426e-20	-2.21078	-4.84864e-09
54635281	chr1:54635281:C:A	8.25503e-21	-7.39038e-10	-0.587871	9.67797e-20	-7.39038e-10	-0.604959
54635483	chr1:54635483:A:G	2.73941e-21	-7.39038e-10	-1.69095	3.70813e-20	-7.39038e-10	-1.56428
54635620	chr1:54635620:A:C	2.06905e-22	-2.21201	-2.06218	2.87058e-21	-2.21114	-1.91174
54635854	chr1:54635854:G:A	2.53848e-21	-1.76713	-4.84864e-09	2.38351e-20	-2.00624	-4.84864e-09
54635978	chr1:54635978:C:T	1.62832e-21	-2.21114	-4.84864e-09	1.94018e-20	-2.21203	-4.84864e-09
54636398	chr1:54636398:A:G	1.45351e-21	-7.39038e-10	-2.32471	1.72236e-20	-7.39038e-10	-2.33112
54636494	chr1:54636494:G:A	2.73439e-21	-7.39038e-10	-1.69278	3.69977e-20	-7.39038e-10	-1.56654
54636813	chr1:54636813:T:C	1.56169e-21	-7.39038e-10	-2.25292	1.73231e-20	-7.39038e-10	-2.32536
54636849	chr1:54636849:G:A	2.74982e-21	-7.39038e-10	-1.68716	3.72228e-20	-7.39038e-10	-1.56047
54637216	chr1:54637216:G:A	2.65407e-21	-1.7226	-4.84864e-09	2.45828e-20	-1.97535	-4.84864e-09
54637580	chr1:54637580:C:T	2.57357e-21	-1.7534	-4.84864e-09	2.40505e-20	-1.99724	-4.84864e-09
54637655	chr1:54637655:T:A	1.45103e-21	-7.39038e-10	-2.32642	1.72287e-20	-7.39038e-10	-2.33082
54637780	chr1:54637780:C:T	1.44765e-20	-0.0261696	-4.84864e-09	1.29909e-19	-0.310566	-4.84864e-09
54637828	chr1:54637828:G:A	2.07074e-22	-2.2126	-2.06077	2.87646e-21	-2.21069	-1.91014
54637952	chr1:54637952:G:A	1.66032e-21	-7.39038e-10	-2.19168	1.91439e-20	-7.39038e-10	-2.22541
54637993	chr1:54637993:A:T	1.6631e-21	-7.39038e-10	-2.19001	1.98114e-20	-7.39038e-10	-2.19114
54638243	chr1:54638243:G:A	4.04251e-21	-7.39038e-10	-1.30183	5.61503e-20	-7.39038e-10	-1.14936
54638272	chr1:54638272:A:G	8.1196e-22	-2.06015	-0.846842	8.11247e-21	-2.12342	-0.960573
54638298	chr1:54638298:G:A	2.12769e-21	-7.39038e-10	-1.94366	2.38042e-20	-7.39038e-10	-2.00753
54638540	chr1:54638540:T:C	2.09823e-22	-2.21207	-2.04811	2.92168e-21	-2.21106	-1.89418
54638682	chr1:54638682:T:C	1.01956e-21	-1.66748	-1.01184	1.28888e-20	-1.94337	-0.67766
54638727	chr1:54638727:C:T	1.60819e-21	-7.39038e-10	-2.22358	1.9275e-20	-7.39038e-10	-2.21859
54638733	chr1:54638733:C:T	2.42793e-21	-1.81165	-4.84864e-09	2.31293e-20	-2.0363	-4.84864e-09
54638974	chr1:54638974:T:C	3.67556e-22	-1.84889	-1.85068	3.93116e-21	-1.97642	-1.83204
54639111	chr1:54639111:T:C	1.69322e-21	-2.17206	-4.84864e-09	1.9754e-20	-2.19404	-4.84864e-09
54639286	chr1:54639286:T:G	2.6355e-21	-1.72962	-4.84864e-09	2.44216e-20	-1.98193	-4.84864e-09
54639374	chr1:54639374:A:G	1.63624e-21	-7.39038e-10	-2.2063	1.83892e-20	-7.39038e-10	-2.26563
54639735	chr1:54639735:C:T	1.54439e-21	-7.39038e-10	-2.26407	1.76647e-20	-7.39038e-10	-2.30583
54640055	chr1:54640055:C:T	1.83062e-22	-2.19942	-2.19721	2.28034e-21	-2.1984	-2.15467
54640121	chr1:54640121:T:C	1.45208e-21	-7.39038e-10	-2.3257	1.72913e-20	-7.39038e-10	-2.32719
54640891	chr1:54640891:CAGA:C	3.0312e-22	-1.56133	-2.33099	2.86166e-21	-1.79738	-2.32861
54640925	chr1:54640925:C:T	2.67712e-21	-1.71395	-4.84864e-09	2.46754e-20	-1.97159	-4.84864e-09
54641260	chr1:54641260:C:T	6.41812e-21	-7.39038e-10	-0.839568	9.06286e-20	-7.39038e-10	-0.670626
54641382	chr1:54641382:G:A	1.76184e-22	-2.10388	-2.33104	2.02063e-21	-2.17041	-2.30358
54641687	chr1:54641687:A:T	1.80929e-21	-7.39038e-10	-2.10576	1.82725e-20	-7.39038e-10	-2.272
54641793	chr1:54641793:A:G	2.54016e-21	-1.76647	-4.84864e-09	2.36032e-20	-2.01601	-4.84864e-09
54642163	chr1:54642163:C:CT	2.01538e-22	-2.08482	-2.21565	2.59071e-21	-2.16098	-2.06448
54642486	chr1:54642486:A:G	2.63017e-22	-2.17638	-1.85785	2.88464e-21	-2.20141	-1.91659
54642564	chr1:54642564:A:G	2.9547e-21	-1.6153	-4.84864e-09	2.65373e-20	-1.89885	-4.84864e-09
54642806	chr1:54642806:G:A	3.07197e-21	-1.57637	-4.84864e-09	2.72598e-20	-1.87198	-4.84864e-09
54642810	chr1:54642810:TTGCCA:T	1.78305e-22	-2.11866	-2.3043	2.11951e-21	-2.18019	-2.24602
54643305	chr1:54643305:A:G	5.56916e-22	-1.86234	-1.4217	7.69612e-21	-1.93979	-1.19689
54644746	chr1:54644746:C:T	7.228e-22	-1.93959	-1.08372	1.04731e-20	-2.07905	-0.749537
54645419	chr1:54645419:A:G	1.45021e-21	-7.39038e-10	-2.32698	1.7314e-20	-7.39038e-10	-2.32588
54645786	chr1:54645786:A:G	9.94907e-20	-1.79024	3.69161	1.11981e-18	-1.86091	3.70443
54645855	chr1:54645855:G:A	1.83165e-20	-1.97813	2.18724	2.15176e-19	-2.10291	2.29697
54645942	chr1:54645942:G:A	1.72997e-21	-7.39038e-10	-2.15059	1.76354e-20	-7.39038e-10	-2.30749
54646095	chr1:54646095:G:T	5.2103e-22	-1.23065	-2.11999	4.76859e-21	-1.45297	-2.16238
54646269	chr1:54646269:C:T	3.8703e-21	-1.34536	-4.84864e-09	3.21099e-20	-1.70823	-4.84864e-09
54646337	chr1:54646337:CT:C	1.5836e-21	-1.55082	-0.688171	1.4996e-20	-1.66695	-0.80266
54646861	chr1:54646861:A:G	2.15658e-21	-7.39038e-10	-1.93017	2.54678e-20	-7.39038e-10	-1.93998
54647696	chr1:54647696:TGCCATTGCACTCCA:T	1.53007e-21	-7.39038e-10	-2.27338	1.86928e-20	-7.39038e-10	-2.24926
54647818	chr1:54647818:T:C	7.67343e-22	-1.59636	-1.36716	1.03627e-20	-1.80973	-1.02946
54647819	chr1:54647819:C:T	1.31693e-20	-0.120805	-4.84864e-09	6.74647e-20	-0.965792	-4.84864e-09
54647861	chr1:54647861:T:C	6.14821e-21	-1.47549	0.592953	7.49591e-20	-1.67755	0.817101
54647929	chr1:54647929:A:G	3.94226e-21	-1.32694	-4.84864e-09	3.1917e-20	-1.71426	-4.84864e-09
54648002	chr1:54648002:A:G	3.89537e-21	-1.3389	-4.84864e-09	3.16767e-20	-1.72181	-4.84864e-09
54648171	chr1:54648171:G:A	5.7831e-21	-7.39038e-10	-0.943753	8.67681e-20	-7.39038e-10	-0.714157
54648427	chr1:54648427:G:A	1.57213e-21	-7.39038e-10	-2.24626	2.02876e-20	-7.39038e-10	-2.16739
54648457	chr1:54648457:C:A	2.15396e-22	-2.10353	-2.13044	2.79203e-21	-1.9555	-2.19513
54648475	chr1:54648475:C:T	3.49758e-22	-2.19313	-1.55608	3.18997e-21	-2.20783	-1.80955
54648609	chr1:54648609:A:C	1.62358e-21	-7.39038e-10	-2.21406	2.14594e-20	-7.39038e-10	-2.11123
54648617	chr1:54648617:C:T	2.04022e-21	-7.39038e-10	-1.98564	2.03552e-20	-7.39038e-10	-2.16406
54648824	chr1:54648824:T:C	7.13645e-22	-1.3381	-1.69796	4.8878e-21	-1.59701	-1.99365
54648856	chr1:54648856:G:C	1.4987e-21	-7.39038e-10	-2.29409	1.88264e-20	-7.39038e-10	-2.24213
54648860	chr1:54648860:T:G	6.35887e-21	-7.39038e-10	-0.848842	9.25483e-20	-7.39038e-10	-0.649665
54648982	chr1:54648982:C:T	2.09102e-21	-7.39038e-10	-1.96104	2.25675e-20	-7.39038e-10	-2.06088
54649132	chr1:54649132:G:A	9.54338e-22	-2.18763	-0.557804	1.23228e-20	-2.21454	-0.451402
54649782	chr1:54649782:A:G	9.21135e-21	-7.39038e-10	-0.478256	1.08408e-19	-7.39038e-10	-0.491497
54649828	chr1:54649828:T:G	7.71453e-22	-2.17289	-0.785283	7.28486e-21	-2.2002	-0.991396
54649935	chr1:54649935:G:A	2.5278e-21	-1.43312	-0.338229	2.51287e-20	-1.70242	-0.250968
54650864	chr1:54650864:C:T	1.66191e-21	-7.39038e-10	-2.19073	1.72232e-20	-7.39038e-10	-2.33114
54651218	chr1:54651218:C:T	9.92946e-22	-1.96362	-0.742148	9.72069e-21	-2.0208	-0.882342
54651327	chr1:54651327:C:T	3.47666e-22	-2.00992	-1.74528	3.29295e-21	-2.07264	-1.91297
54651461	chr1:54651461:T:C	3.17135e-22	-2.13062	-1.7165	3.70581e-21	-2.15767	-1.70983
54651648	chr1:54651648:T:A	2.16562e-21	-7.39038e-10	-1.92599	2.36012e-20	-7.39038e-10	-2.0161
54651724	chr1:54651724:C:T	1.51183e-21	-7.39038e-10	-2.28537	1.78732e-20	-7.39038e-10	-2.2941
54651847	chr1:54651847:G:A	1.65904e-22	-2.20108	-2.29396	2.54835e-21	-2.19027	-2.05168
54652139	chr1:54652139:C:T	3.18846e-21	-1.53916	-4.84864e-09	2.72393e-20	-1.87273	-4.84864e-09
54652206	chr1:54652206:G:A	2.05727e-22	-2.213	-2.0669	2.95373e-21	-2.19626	-1.89807
54652253	chr1:54652253:G:A	5.54251e-22	-2.00731	-1.28152	4.68883e-21	-2.06658	-1.56564
54652489	chr1:54652489:G:T	1.77153e-21	-0.253002	-1.87384	8.16976e-21	-1.02724	-2.04972
54653199	chr1:54653199:A:G	5.87213e-21	-0.928475	-4.84864e-09	3.72589e-20	-1.55951	-4.84864e-09
54653471	chr1:54653471:A:G	8.10073e-22	-0.65731	-2.25201	4.56506e-21	-1.35702	-2.30194
54653616	chr1:54653616:G:C	5.48178e-22	-2.16094	-1.13891	6.10409e-21	-2.20751	-1.16093
54653794	chr1:54653794:G:A	1.53355e-21	-7.39038e-10	-2.27111	1.97559e-20	-7.39038e-10	-2.19394
54653861	chr1:54653861:C:T	1.65634e-20	-1.03476	1.14327	1.79809e-19	-1.39139	1.40589
54653873	chr1:54653873:A:G	1.62561e-21	-7.39038e-10	-2.21281	1.77313e-20	-7.39038e-10	-2.30207
54653981	chr1:54653981:C:T	1.44483e-21	-7.39038e-10	-2.3307	1.98422e-20	-7.39038e-10	-2.18959
54654029	chr1:54654029:T:C	1.62501e-21	-2.21318	-4.84864e-09	2.02368e-20	-2.16989	-4.84864e-09
54654172	chr1:54654172:G:A	3.46666e-21	-7.39038e-10	-1.4555	3.65934e-20	-7.39038e-10	-1.57753
54654607	chr1:54654607:A:G	1.44871e-21	-7.39038e-10	-2.32802	1.77228e-20	-7.39038e-10	-2.30254
54654796	chr1:54654796:T:C	2.28244e-22	-2.21256	-1.96347	2.39023e-21	-2.21387	-2.09214
54654799	chr1:54654799:C:T	1.47725e-21	-7.39038e-10	-2.30851	1.73447e-20	-7.39038e-10	-2.32411
54655210	chr1:54655210:T:G	5.63244e-21	-0.97015	-4.84864e-09	3.59591e-20	-1.59501	-4.84864e-09
54655388	chr1:54655388:GAGACAAA:G	1.81386e-21	-7.39038e-10	-2.10324	2.65934e-20	-7.39038e-10	-1.89673
54655531	chr1:54655531:A:C	1.48419e-21	-7.39038e-10	-2.30383	1.7295e-20	-7.39038e-10	-2.32698
54655582	chr1:54655582:G:A	4.60169e-22	-2.15476	-1.32009	3.98768e-21	-2.18119	-1.613
54655686	chr1:54655686:G:C	1.05904e-20	-0.955744	0.617	1.17856e-19	-1.29969	0.891764
54655721	chr1:54655721:G:A	2.14797e-22	-2.21173	-2.02503	2.57123e-21	-2.21434	-2.01867
54655926	chr1:54655926:C:T	2.08702e-22	-2.21454	-2.051	2.18926e-21	-2.21367	-2.18016
54656240	chr1:54656240:G:T	3.85111e-22	-2.21056	-1.44236	4.3235e-21	-2.1875	-1.52583
54656517	chr1:54656517:A:G	1.49416e-21	-7.39038e-10	-2.29713	1.73612e-20	-7.39038e-10	-2.32316
54656757	chr1:54656757:G:A	2.46092e-22	-2.04192	-2.05883	2.77702e-21	-2.12435	-2.03167
54657203	chr1:54657203:C:T	2.61665e-22	-2.1971	-1.84229	2.64189e-21	-2.20225	-2.00365
54657288	chr1:54657288:T:C	3.6472e-22	-2.21437	-1.49294	4.17959e-21	-2.20805	-1.53913
54657478	chr1:54657478:C:A	2.34122e-22	-2.20954	-1.94107	2.43908e-21	-2.21185	-2.07392
54657721	chr1:54657721:T:C	6.12985e-21	-7.39038e-10	-0.885523	6.2985e-20	-7.39038e-10	-1.0345
54657796	chr1:54657796:G:A	1.36523e-20	-0.962606	0.877823	1.43038e-19	-1.32296	1.10868
54658263	chr1:54658263:C:T	1.62443e-21	-2.21353	-4.84864e-09	1.94787e-20	-2.20808	-4.84864e-09
54658358	chr1:54658358:G:A	1.7505e-22	-2.13803	-2.30335	2.6289e-21	-1.94848	-2.26235
54658548	chr1:54658548:T:C	1.79309e-22	-2.1272	-2.29014	2.56624e-21	-2.0923	-2.14266
54658713	chr1:54658713:C:A	1.48453e-21	-7.39038e-10	-2.3036	1.73819e-20	-7.39038e-10	-2.32196
54658715	chr1:54658715:C:T	7.5992e-22	-1.23458	-1.73865	6.64365e-21	-1.50601	-1.77773
54658859	chr1:54658859:G:A	1.62642e-21	-2.21231	-4.84864e-09	1.93773e-20	-2.21329	-4.84864e-09
54659158	chr1:54659158:G:A	1.56987e-21	-7.39038e-10	-2.2477	1.80894e-20	-7.39038e-10	-2.28207
54659319	chr1:54659319:G:A	1.49717e-21	-7.39038e-10	-2.29511	1.72877e-20	-7.39038e-10	-2.3274
54659683	chr1:54659683:C:A	1.50187e-21	-7.39038e-10	-2.29198	1.73815e-20	-7.39038e-10	-2.32199
54659790	chr1:54659790:A:G	1.59492e-22	-2.20422	-2.33024	2.05384e-21	-2.13769	-2.31999
54660741	chr1:54660741:G:A	1.44422e-21	-7.39038e-10	-2.33113	1.72447e-20	-7.39038e-10	-2.32989
54660763	chr1:54660763:T:C	1.74512e-22	-2.12194	-2.32252	1.88478e-21	-2.21271	-2.33088
54661219	chr1:54661219:A:G	1.44452e-21	-7.39038e-10	-2.33091	2.02425e-20	-7.39038e-10	-2.16961
54661431	chr1:54661431:C:T	2.1264e-22	-2.17656	-2.07029	2.2076e-21	-2.19598	-2.18951
54661822	chr1:54661822:C:T	1.77121e-21	-7.39038e-10	-2.12703	1.85781e-20	-7.39038e-10	-2.25541
54661847	chr1:54661847:T:C	1.81075e-21	-7.39038e-10	-2.10495	1.84871e-20	-7.39038e-10	-2.26032
54661999	chr1:54661999:G:T	4.99561e-21	-7.39038e-10	-1.09013	5.37995e-20	-7.39038e-10	-1.19213
54662392	chr1:54662392:C:T	4.48185e-21	-1.19866	-4.84864e-09	3.07257e-20	-1.7523	-4.84864e-09
54662643	chr1:54662643:T:C	1.4826e-21	-7.39038e-10	-2.30489	1.73216e-20	-7.39038e-10	-2.32544
54662695	chr1:54662695:A:G	1.68925e-21	-2.17441	-4.84864e-09	1.98681e-20	-2.18828	-4.84864e-09
54663241	chr1:54663241:A:G	1.68276e-21	-2.17826	-4.84864e-09	1.98079e-20	-2.19132	-4.84864e-09
54663310	chr1:54663310:T:C	1.69288e-21	-7.39038e-10	-2.17226	1.76005e-20	-7.39038e-10	-2.30947
54663392	chr1:54663392:A:G	7.24589e-22	-0.853943	-2.1669	4.2509e-21	-1.49514	-2.23513
54663474	chr1:54663474:G:A	1.48261e-21	-7.39038e-10	-2.30489	1.7321e-20	-7.39038e-10	-2.32547
54663891	chr1:54663891:T:C	4.59535e-22	-2.20433	-1.27191	4.54898e-21	-2.18559	-1.4769
54664502	chr1:54664502:T:C	4.03942e-21	-1.52143	0.218837	1.80615e-20	-1.99295	-0.290661
54664628	chr1:54664628:T:C	1.2208e-21	-1.53967	-0.959514	1.07778e-20	-1.8375	-0.962401
54664925	chr1:54664925:T:G	4.10397e-22	-1.45769	-2.13163	4.25699e-21	-1.69808	-2.03076
54664952	chr1:54664952:C:T	3.52173e-22	-1.43798	-2.30434	4.07786e-21	-1.44086	-2.33096
54665258	chr1:54665258:C:T	3.07748e-22	-1.61744	-2.25973	3.16157e-21	-1.84102	-2.1853
54665273	chr1:54665273:G:C	3.02752e-22	-1.56408	-2.32946	2.94415e-21	-1.78839	-2.30919
54665299	chr1:54665299:C:T	1.84824e-21	-1.73782	-0.346637	2.02064e-20	-1.86836	-0.303036
54665883	chr1:54665883:G:A	5.90842e-21	-7.39038e-10	-0.922315	7.33614e-20	-7.39038e-10	-0.881998
54665961	chr1:54665961:C:T	1.70339e-21	-7.39038e-10	-2.16607	1.92475e-20	-7.39038e-10	-2.22001
54666000	chr1:54666000:A:G	1.70873e-21	-2.16294	-4.84864e-09	2.06435e-20	-2.15	-4.84864e-09
54666019	chr1:54666019:T:C	1.70539e-21	-7.39038e-10	-2.1649	1.92648e-20	-7.39038e-10	-2.21912
54666171	chr1:54666171:C:T	6.38785e-22	-1.83763	-1.30925	7.16483e-21	-1.95744	-1.25077
54666224	chr1:54666224:C:T	7.12541e-22	-1.83938	-1.19823	7.95825e-21	-1.95931	-1.14388
54666316	chr1:54666316:T:G	3.2741e-21	-7.39038e-10	-1.51265	3.12402e-20	-7.39038e-10	-1.73569
54666343	chr1:54666343:A:G	7.68681e-22	-2.21112	-0.750653	5.01893e-21	-2.21415	-1.35003
54666486	chr1:54666486:G:T	1.46976e-21	-7.39038e-10	-2.3136	1.85823e-20	-7.39038e-10	-2.25519
54666662	chr1:54666662:G:A	1.77299e-22	-2.09991	-2.3287	2.3618e-21	-2.06484	-2.25314
54666764	chr1:54666764:T:C	1.66131e-21	-2.19109	-4.84864e-09	1.99496e-20	-2.18419	-4.84864e-09
54666931	chr1:54666931:T:C	7.99953e-21	-7.39038e-10	-0.619311	6.10046e-20	-7.39038e-10	-1.06645
54667112	chr1:54667112:G:A	6.77106e-21	-7.39038e-10	-0.786036	6.80422e-20	-7.39038e-10	-0.957268
54667252	chr1:54667252:T:C	7.13889e-22	-2.21377	-0.821955	4.73074e-21	-2.21193	-1.41139
54667257	chr1:54667257:C:T	4.0589e-21	-7.39038e-10	-1.29778	4.44261e-20	-7.39038e-10	-1.38357
54667259	chr1:54667259:G:A	6.971e-22	-1.8505	-1.20903	7.80899e-21	-1.96884	-1.15328
54667384	chr1:54667384:GC:G	7.35659e-22	-2.21452	-0.791158	4.88633e-21	-2.20908	-1.38188
54667558	chr1:54667558:T:C	8.02471e-21	-7.39038e-10	-0.616168	6.10372e-20	-7.39038e-10	-1.06591
54667999	chr1:54667999:T:G	1.65143e-22	-2.20276	-2.29687	1.9076e-21	-2.20589	-2.32566
54668488	chr1:54668488:C:T	7.64453e-21	-7.39038e-10	-0.664703	5.86313e-20	-7.39038e-10	-1.10613
54668598	chr1:54668598:G:A	4.34482e-21	-1.22971	-4.84864e-09	5.32461e-20	-1.20247	-4.84864e-09
54668653	chr1:54668653:A:G	1.51278e-21	-7.39038e-10	-2.28475	1.76596e-20	-7.39038e-10	-2.30611
54668706	chr1:54668706:C:T	7.48879e-22	-1.85524	-1.13263	8.41562e-21	-1.97251	-1.07479
54668814	chr1:54668814:G:A	2.16152e-21	-2.20691	0.279028	1.11965e-20	-2.21429	-0.5475
54668912	chr1:54668912:A:G	3.05589e-22	-1.56738	-2.31682	3.50072e-21	-1.59331	-2.33111
54669145	chr1:54669145:C:A	3.25367e-21	-2.21268	0.693774	1.60324e-20	-2.2133	-0.189484
54669233	chr1:54669233:T:C	2.41034e-21	-1.81893	-4.84864e-09	3.53381e-20	-1.61243	-4.84864e-09
54669470	chr1:54669470:A:G	1.44418e-21	-7.39038e-10	-2.33115	1.72236e-20	-7.39038e-10	-2.33112
54669686	chr1:54669686:A:G	7.59821e-21	-7.39038e-10	-0.67078	5.80819e-20	-7.39038e-10	-1.11554
54670013	chr1:54670013:A:C	9.83664e-22	-2.21055	-0.50461	5.59123e-21	-2.2145	-1.2417
54670195	chr1:54670195:A:G	1.93061e-21	-7.39038e-10	-2.04086	2.39427e-20	-7.39038e-10	-2.00173
54670394	chr1:54670394:T:G	1.71254e-22	-2.17536	-2.28794	1.95896e-21	-2.20035	-2.30463
54671015	chr1:54671015:CT:C	1.4565e-21	-7.39038e-10	-2.32266	1.79795e-20	-7.39038e-10	-2.28816
54671116	chr1:54671116:G:A	1.44499e-21	-7.39038e-10	-2.33059	1.75479e-20	-7.39038e-10	-2.31246
54671265	chr1:54671265:C:T	1.25337e-21	-2.16123	-0.311622	1.26589e-20	-2.18449	-0.45455
54671379	chr1:54671379:G:A	2.08633e-22	-2.21453	-2.05134	2.4636e-21	-2.2033	-2.07247
54671692	chr1:54671692:A:G	3.23296e-19	-7.39038e-10	3.07988	7.18187e-18	-7.39038e-10	3.70192
54671924	chr1:54671924:G:A	2.07057e-21	-7.39038e-10	-1.97087	2.13151e-20	-7.39038e-10	-2.11798
54672138	chr1:54672138:G:C	2.83191e-21	-7.39038e-10	-1.65774	3.55793e-20	-7.39038e-10	-1.60563
54672167	chr1:54672167:A:G	2.8849e-21	-7.39038e-10	-1.6392	3.59759e-20	-7.39038e-10	-1.59455
54672618	chr1:54672618:A:G	1.40208e-20	-0.0581528	-4.84864e-09	1.23536e-19	-0.360867	-4.84864e-09
54672621	chr1:54672621:G:A	2.15071e-22	-2.01458	-2.2209	2.41708e-21	-1.99376	-2.30107
54672739	chr1:54672739:C:T	2.64212e-20	0.575475	-4.84864e-09	3.13337e-19	0.569883	-4.84864e-09
54673000	chr1:54673000:C:T	2.06856e-22	-1.98898	-2.28544	2.41764e-21	-1.96742	-2.32718
54673241	chr1:54673241:G:T	1.22395e-20	-7.39038e-10	-0.194025	1.61551e-19	-7.39038e-10	-0.0925743
54673432	chr1:54673432:T:C	1.59299e-22	-2.21451	-2.32116	1.88433e-21	-2.21422	-2.32961
54673748	chr1:54673748:G:C	3.20072e-21	-7.39038e-10	-1.53532	4.08089e-20	-7.39038e-10	-1.4685
54673798	chr1:54673798:C:T	2.23207e-21	-7.39038e-10	-1.89576	2.47202e-20	-7.39038e-10	-1.96978
54673945	chr1:54673945:G:A	1.57896e-22	-2.21381	-2.3307	1.90782e-21	-2.21453	-2.31691
54674561	chr1:54674561:C:A	1.69227e-21	-7.39038e-10	-2.17262	2.04695e-20	-7.39038e-10	-2.15846
54674795	chr1:54674795:C:T	3.69238e-21	-7.39038e-10	-1.39242	4.04444e-20	-7.39038e-10	-1.47747
54675267	chr1:54675267:T:C	1.40321e-21	-2.14257	-0.217358	1.61085e-20	-2.18561	-0.212435
54675515	chr1:54675515:A:G	1.36039e-21	-2.16554	-0.225383	1.5839e-20	-2.19939	-0.215533
54675667	chr1:54675667:G:A	6.02101e-21	-7.39038e-10	-0.903439	6.90923e-20	-7.39038e-10	-0.941953
54675882	chr1:54675882:C:T	1.62417e-22	-2.20698	-2.3093	2.03925e-21	-2.21288	-2.25194
54675911	chr1:54675911:C:T	2.14413e-21	-7.39038e-10	-1.93596	2.20288e-20	-7.39038e-10	-2.08505
54675932	chr1:54675932:C:T	1.60009e-22	-2.20725	-2.32397	1.98312e-21	-2.21106	-2.28167
54676384	chr1:54676384:C:T	1.66365e-22	-2.2061	-2.28616	1.90063e-21	-2.20849	-2.32672
54676438	chr1:54676438:G:T	1.8291e-22	-2.07882	-2.31864	2.40452e-21	-2.08171	-2.21834
54676484	chr1:54676484:A:G	1.4459e-21	-7.39038e-10	-2.32996	1.72232e-20	-7.39038e-10	-2.33114
54676700	chr1:54676700:TATTTA:CATTTA	4.45794e-21	-7.39038e-10	-1.20401	5.41833e-20	-7.39038e-10	-1.18502
54676854	chr1:54676854:A:G	2.85521e-21	-2.20211	0.552558	2.3521e-20	-2.21449	0.194989
54676928	chr1:54676928:C:T	1.59841e-21	-7.39038e-10	-2.22968	1.84659e-20	-7.39038e-10	-2.26147
54677006	chr1:54677006:C:T	2.17978e-21	-7.39038e-10	-1.91947	3.04345e-20	-7.39038e-10	-1.76182
54677655	chr1:54677655:C:A	2.47223e-22	-2.04005	-2.05611	3.65096e-21	-1.88141	-2.00099
54677711	chr1:54677711:G:A	1.76218e-21	-2.13214	-4.84864e-09	2.04318e-20	-2.1603	-4.84864e-09
54678427	chr1:54678427:A:G	3.6451e-21	-2.21329	0.807983	3.73392e-20	-2.20929	0.651942
54678793	chr1:54678793:A:G	1.46546e-21	-7.39038e-10	-2.31652	1.73527e-20	-7.39038e-10	-2.32365
54679313	chr1:54679313:C:T	1.67737e-21	-7.39038e-10	-2.18147	1.97312e-20	-7.39038e-10	-2.19519
54679840	chr1:54679840:G:A	2.40045e-21	-7.39038e-10	-1.82304	3.18082e-20	-7.39038e-10	-1.71767
54679881	chr1:54679881:T:C	1.63433e-21	-7.39038e-10	-2.20746	2.1596e-20	-7.39038e-10	-2.10489
54680224	chr1:54680224:G:A	2.18426e-22	-2.20608	-2.01392	2.76389e-21	-2.21148	-1.94928
54680434	chr1:54680434:C:T	7.8416e-21	-7.39038e-10	-0.63925	5.89811e-20	-7.39038e-10	-1.10018
54680549	chr1:54680549:C:T	1.71621e-21	-2.15858	-4.84864e-09	1.95855e-20	-2.20261	-4.84864e-09
54680677	chr1:54680677:G:T	2.17249e-21	-7.39038e-10	-1.92282	2.60286e-20	-7.39038e-10	-1.9182
54680779	chr1:54680779:G:C	8.99101e-21	-7.39038e-10	-0.502468	9.84454e-20	-7.39038e-10	-0.587893
54681850	chr1:54681850:A:C	1.57521e-21	-7.39038e-10	-2.2443	1.9175e-20	-7.39038e-10	-2.22379
54681874	chr1:54681874:G:T	4.41775e-22	-1.18839	-2.32726	3.19813e-21	-1.69401	-2.32082
54682002	chr1:54682002:AGT:A	5.93109e-21	-7.39038e-10	-0.918485	3.7654e-20	-7.39038e-10	-1.54896
54683031	chr1:54683031:CACAG:C	1.06862e-21	-0.379971	-2.25235	1.14854e-20	-0.416086	-2.32024
54683101	chr1:54683101:G:A	5.72136e-22	-1.4131	-1.84397	4.66921e-21	-1.45582	-2.18059
54683122	chr1:54683122:AG:A	5.8595e-22	-0.902697	-2.33052	3.87427e-21	-1.49299	-2.33005
54683157	chr1:54683157:C:T	1.63688e-21	-7.39038e-10	-2.2059	2.008e-20	-7.39038e-10	-2.17767
54683660	chr1:54683660:T:C	2.84139e-22	-2.13601	-1.82098	2.4855e-21	-2.04524	-2.22169
54683696	chr1:54683696:C:G	1.74577e-22	-2.17986	-2.26423	2.00803e-21	-2.18586	-2.29438
54683706	chr1:54683706:G:A	2.19217e-22	-2.16074	-2.05565	2.27005e-21	-2.1538	-2.20379
54683738	chr1:54683738:A:G	2.54853e-21	-7.39038e-10	-1.76318	2.20021e-20	-7.39038e-10	-2.08626
54683844	chr1:54683844:A:C	1.74667e-21	-7.39038e-10	-2.14098	2.30302e-20	-7.39038e-10	-2.04059
54684008	chr1:54684008:T:C	4.33283e-22	-1.28592	-2.24913	6.36493e-21	-0.998911	-2.32768
54684014	chr1:54684014:C:G	8.02081e-21	-0.616654	-4.84864e-09	7.93168e-20	-0.803946	-4.84864e-09
54684055	chr1:54684055:A:G	4.42001e-22	-1.27351	-2.24162	6.46638e-21	-0.981257	-2.32952
54684791	chr1:54684791:T:C	4.63408e-22	-1.26214	-2.2057	6.49599e-21	-0.975119	-2.33109
54684898	chr1:54684898:T:C	4.33475e-21	-7.39038e-10	-1.23203	3.65748e-20	-7.39038e-10	-1.57804
54685390	chr1:54685390:T:C	2.03032e-21	-7.39038e-10	-1.9905	2.57327e-20	-7.39038e-10	-1.92963
54685453	chr1:54685453:T:C	1.67676e-21	0.146401	-2.32823	1.88656e-20	0.0864907	-2.32655
54685515	chr1:54685515:C:T	2.63224e-21	-7.39038e-10	-1.73086	2.68259e-20	-7.39038e-10	-1.88803
54685532	chr1:54685532:A:AC	2.12853e-22	-2.16406	-2.08179	2.50041e-21	-2.17112	-2.08982
54685640	chr1:54685640:A:C	1.51164e-21	-7.39038e-10	-2.2855	1.95385e-20	-7.39038e-10	-2.20501
54686550	chr1:54686550:C:T	5.47463e-22	-1.07335	-2.2278	7.9337e-21	-0.775591	-2.33069
54686765	chr1:54686765:A:G	5.30718e-22	-1.05493	-2.27729	8.17402e-21	-0.755847	-2.32059
54686766	chr1:54686766:T:C	5.35061e-22	-1.04678	-2.27729	8.25919e-21	-0.745481	-2.32059
54686892	chr1:54686892:C:T	1.80425e-21	-7.39038e-10	-2.10855	2.40283e-20	-7.39038e-10	-1.99816
54687098	chr1:54687098:G:C	1.60917e-21	-7.39038e-10	-2.22298	1.81121e-20	-7.39038e-10	-2.28082
54687104	chr1:54687104:C:T	1.49983e-21	-7.39038e-10	-2.29334	1.73687e-20	-7.39038e-10	-2.32273
54687159	chr1:54687159:C:T	2.15586e-21	-1.9305	-4.84864e-09	2.91044e-20	-1.80651	-4.84864e-09
54687166	chr1:54687166:T:C	5.21481e-22	-1.06971	-2.28007	8.05228e-21	-0.771936	-2.3195
54687191	chr1:54687191:A:C	1.55114e-21	-7.39038e-10	-2.2597	2.0405e-20	-7.39038e-10	-2.16162
54687371	chr1:54687371:G:A	5.23058e-22	-1.07317	-2.27359	7.9987e-21	-0.776199	-2.32192
54687374	chr1:54687374:T:C	2.79653e-22	-1.64394	-2.32896	3.93402e-21	-1.53285	-2.27489
54687831	chr1:54687831:C:T	3.08383e-21	-7.39038e-10	-1.57252	3.55997e-20	-7.39038e-10	-1.60506
54688000	chr1:54688000:G:A	2.30157e-21	-7.39038e-10	-1.8651	2.06941e-20	-7.39038e-10	-2.14755
54688078	chr1:54688078:G:T	2.9047e-21	-1.63236	-4.84864e-09	2.37808e-20	-2.00852	-4.84864e-09
54688530	chr1:54688530:T:C	5.47326e-22	-1.04817	-2.25323	8.19539e-21	-0.746543	-2.32728
54688544	chr1:54688544:C:T	1.49397e-21	-7.39038e-10	-2.29726	1.73161e-20	-7.39038e-10	-2.32576
54688699	chr1:54688699:C:T	5.18743e-22	-1.1044	-2.25064	7.69597e-21	-0.810617	-2.32608
54689000	chr1:54689000:G:A	1.65829e-21	-7.39038e-10	-2.19291	1.99714e-20	-7.39038e-10	-2.18309
54689152	chr1:54689152:G:A	5.29108e-22	-1.073	-2.26226	7.99689e-21	-0.775663	-2.32268
54689405	chr1:54689405:A:G	4.20137e-22	-1.26894	-2.29692	4.31342e-21	-1.38494	-2.33072
54689789	chr1:54689789:C:T	1.63549e-21	-7.39038e-10	-2.20675	1.96985e-20	-7.39038e-10	-2.19685
54689926	chr1:54689926:A:G	2.98899e-21	-7.39038e-10	-1.60376	2.50328e-20	-7.39038e-10	-1.95721
54690048	chr1:54690048:TGCA:T	1.53056e-21	-7.39038e-10	-2.27306	1.99314e-20	-7.39038e-10	-2.1851
54690158	chr1:54690158:C:T	1.49105e-21	-7.39038e-10	-2.29921	1.80306e-20	-7.39038e-10	-2.28533
54690465	chr1:54690465:A:T	1.62441e-21	-2.21355	-4.84864e-09	1.93606e-20	-2.21415	-4.84864e-09
54690492	chr1:54690492:A:G	1.81039e-22	-2.12808	-2.27965	2.08121e-21	-2.19152	-2.25293
54690522	chr1:54690522:C:G	5.66995e-22	-0.992597	-2.2735	9.04729e-21	-0.644484	-2.33045
54690548	chr1:54690548:A:G	3.67224e-21	-7.39038e-10	-1.39789	2.80934e-20	-7.39038e-10	-1.84186
54690565	chr1:54690565:TC:T	5.49414e-22	-1.04187	-2.25572	8.66558e-21	-0.690869	-2.32717
54690575	chr1:54690575:C:T	5.92607e-22	-0.947934	-2.27398	9.50616e-21	-0.595006	-2.33045
54690944	chr1:54690944:G:A	4.93536e-21	-7.39038e-10	-1.10227	3.84811e-20	-7.39038e-10	-1.52723
54691095	chr1:54691095:A:G	2.97248e-21	0.00325612	-1.61255	6.00664e-20	0.452667	-1.53461
54691124	chr1:54691124:ACT:A	1.53433e-21	-7.39038e-10	-2.2706	2.62908e-20	-7.39038e-10	-1.90818
54691201	chr1:54691201:C:A	1.56222e-21	-7.39038e-10	-2.25259	1.87047e-20	-7.39038e-10	-2.24862
54691208	chr1:54691208:G:A	5.15799e-22	-1.03155	-2.32918	7.98557e-21	-0.930302	-2.16946
54691284	chr1:54691284:C:T	1.49038e-21	-7.39038e-10	-2.29966	1.79175e-20	-7.39038e-10	-2.29162
54691473	chr1:54691473:T:C	1.6367e-21	-2.20601	-4.84864e-09	1.93677e-20	-2.21379	-4.84864e-09
54691647	chr1:54691647:A:T	1.62278e-21	-7.39038e-10	-2.21455	1.94721e-20	-7.39038e-10	-2.20841
54691738	chr1:54691738:A:G	1.57672e-21	-7.39038e-10	-2.24335	1.74868e-20	-7.39038e-10	-2.31595
54692159	chr1:54692159:A:G	5.57727e-21	-7.39038e-10	-0.979995	3.79748e-20	-7.39038e-10	-1.54047
54692164	chr1:54692164:G:T	5.57727e-21	-7.39038e-10	-0.979995	3.79748e-20	-7.39038e-10	-1.54047
54692535	chr1:54692535:C:T	4.15723e-21	-7.39038e-10	-1.27385	4.39591e-20	-7.39038e-10	-1.39414
54692551	chr1:54692551:T:C	3.80762e-22	-1.47012	-2.19415	5.02765e-21	-1.35591	-2.20654
54692774	chr1:54692774:T:C	6.81237e-22	-2.19713	-0.885409	7.12527e-21	-2.16916	-1.04459
54692861	chr1:54692861:A:T	6.75221e-22	-2.20102	-0.890388	7.05274e-21	-2.17469	-1.04929
54692995	chr1:54692995:TAGTC:T	2.24632e-21	-7.39038e-10	-1.8894	3.56682e-20	-7.39038e-10	-1.60314
54693048	chr1:54693048:T:C	1.6731e-22	-2.21418	-2.27242	1.92107e-21	-2.21447	-2.31005
54693102	chr1:54693102:C:T	5.26008e-21	-7.39038e-10	-1.03855	3.6181e-20	-7.39038e-10	-1.58886
54693114	chr1:54693114:C:T	3.77427e-21	-7.39038e-10	-1.37049	3.89792e-20	-7.39038e-10	-1.51437
54693239	chr1:54693239:A:G	1.48968e-21	-7.39038e-10	-2.30014	1.72646e-20	-7.39038e-10	-2.32874
54693341	chr1:54693341:T:C	2.83477e-21	-7.39038e-10	-1.65673	2.39916e-20	-7.39038e-10	-1.99969
54693399	chr1:54693399:G:A	6.58935e-21	-0.813238	-4.84864e-09	5.7271e-20	-1.1296	-4.84864e-09
54693704	chr1:54693704:C:G	5.38095e-21	-7.39038e-10	-1.01583	3.65279e-20	-7.39038e-10	-1.57932
54693713	chr1:54693713:A:G	5.40132e-21	-7.39038e-10	-1.01205	3.66164e-20	-7.39038e-10	-1.5769
54693951	chr1:54693951:T:A	2.37231e-22	-2.12646	-2.01095	2.77142e-21	-2.0913	-2.06674
54693965	chr1:54693965:T:C	1.7969e-20	-7.39038e-10	0.189956	1.11638e-19	-7.39038e-10	-0.462134
54693977	chr1:54693977:G:A	2.12291e-22	-2.15584	-2.09265	2.6613e-21	-2.1195	-2.07908
54694280	chr1:54694280:G:A	3.9951e-21	-7.39038e-10	-1.31363	4.04513e-20	-7.39038e-10	-1.4773
54694305	chr1:54694305:T:C	5.70377e-21	-7.39038e-10	-0.957566	3.80733e-20	-7.39038e-10	-1.53788
54694659	chr1:54694659:G:A	5.63164e-21	-7.39038e-10	-0.970292	3.74184e-20	-7.39038e-10	-1.55523
54694671	chr1:54694671:T:C	6.17193e-21	-7.39038e-10	-0.878682	4.01111e-20	-7.39038e-10	-1.48574
54694690	chr1:54694690:A:G	5.65649e-21	-7.39038e-10	-0.96589	3.75323e-20	-7.39038e-10	-1.55219
54694698	chr1:54694698:A:G	5.69218e-21	-7.39038e-10	-0.959599	3.76818e-20	-7.39038e-10	-1.54822
54694809	chr1:54694809:G:T	2.03252e-20	0.313168	-4.84864e-09	2.07604e-19	0.158236	-4.84864e-09
54694829	chr1:54694829:G:T	5.64937e-21	-7.39038e-10	-0.967149	3.74949e-20	-7.39038e-10	-1.55319
54694881	chr1:54694881:C:T	1.05864e-20	-7.39038e-10	-0.339127	6.86148e-20	-7.39038e-10	-0.948887
54695299	chr1:54695299:T:C	1.77375e-21	-7.39038e-10	-2.1256	2.12271e-20	-7.39038e-10	-2.12212
54695412	chr1:54695412:C:T	2.67653e-21	-7.39038e-10	-1.71417	2.26918e-20	-7.39038e-10	-2.05539
54695886	chr1:54695886:T:C	5.85951e-22	-2.20229	-1.03093	5.95541e-21	-2.17626	-1.21684
54696157	chr1:54696157:C:T	2.57255e-21	-7.39038e-10	-1.7538	4.14679e-20	-7.39038e-10	-1.45248
54696171	chr1:54696171:G:A	5.71347e-22	-2.20353	-1.05493	5.82423e-21	-2.17803	-1.23734
54696350	chr1:54696350:C:T	5.24849e-21	-7.39038e-10	-1.04075	3.56647e-20	-7.39038e-10	-1.60324
54696357	chr1:54696357:A:T	5.57347e-21	-7.39038e-10	-0.980675	3.73171e-20	-7.39038e-10	-1.55794
54696631	chr1:54696631:T:C	1.64099e-22	-2.20774	-2.29824	2.05225e-21	-2.21411	-2.24435
54697031	chr1:54697031:C:G	1.65239e-22	-2.21089	-2.28816	2.08017e-21	-2.21454	-2.2304
54697051	chr1:54697051:G:A	1.6494e-22	-2.21306	-2.28781	2.08209e-21	-2.21399	-2.23003
54697111	chr1:54697111:G:A	1.58965e-20	-7.39038e-10	0.0674032	9.99351e-20	-7.39038e-10	-0.572875
54697267	chr1:54697267:A:G	1.77493e-21	-7.39038e-10	-2.12493	2.12418e-20	-7.39038e-10	-2.12143
54697441	chr1:54697441:TC:T	5.6479e-21	-7.39038e-10	-0.967409	3.77047e-20	-7.39038e-10	-1.54761
54697982	chr1:54697982:G:A	2.34467e-22	-2.20618	-1.94296	2.32362e-21	-2.19922	-2.13505
54698078	chr1:54698078:T:C	2.37238e-22	-2.20545	-1.93193	2.34644e-21	-2.19803	-2.12646
54698163	chr1:54698163:A:C	2.37356e-22	-2.20938	-1.9275	2.29592e-21	-2.21446	-2.13181
54698252	chr1:54698252:ATGACT:A	1.7993e-21	-7.39038e-10	-2.11129	2.40823e-20	-7.39038e-10	-1.99592
54698326	chr1:54698326:T:C	2.22269e-21	-7.39038e-10	-1.89998	3.51591e-20	-7.39038e-10	-1.61751
54698467	chr1:54698467:C:T	6.04106e-21	-7.39038e-10	-0.900114	4.26217e-20	-7.39038e-10	-1.42503
54698543	chr1:54698543:A:G	6.78888e-21	-7.39038e-10	-0.783407	4.28407e-20	-7.39038e-10	-1.41991
54698677	chr1:54698677:G:A	3.00969e-21	-7.39038e-10	-1.59686	2.89261e-20	-7.39038e-10	-1.81265
54699222	chr1:54699222:TCTC:T	2.01963e-22	-2.20098	-2.09738	2.00214e-21	-2.20121	-2.28198
54699301	chr1:54699301:C:T	3.56414e-21	-7.39038e-10	-1.42777	3.42775e-20	-7.39038e-10	-1.64291
54699333	chr1:54699333:T:C	2.76022e-22	-2.21412	-1.77185	2.38623e-21	-2.21433	-2.09335
54699341	chr1:54699341:T:C	8.61013e-21	-7.39038e-10	-0.545754	5.45086e-20	-7.39038e-10	-1.17904
54699595	chr1:54699595:G:A	3.03324e-22	-2.21452	-1.67712	2.56951e-21	-2.21446	-2.01922
54699660	chr1:54699660:G:A	1.4442e-21	-7.39038e-10	-2.33114	1.72624e-20	-7.39038e-10	-2.32887
54699900	chr1:54699900:G:A	2.67679e-22	-2.21453	-1.80213	2.31704e-21	-2.21426	-2.12284
54700269	chr1:54700269:G:A	1.81767e-22	-2.19238	-2.21134	1.95865e-21	-2.19129	-2.31385
54700881	chr1:54700881:G:A	1.56719e-21	-7.39038e-10	-2.24941	1.87748e-20	-7.39038e-10	-2.24488
54701402	chr1:54701402:G:A	3.60714e-21	-7.39038e-10	-1.41578	3.15627e-20	-7.39038e-10	-1.72542
54702035	chr1:54702035:G:A	3.18379e-21	-7.39038e-10	-1.54062	3.52051e-20	-7.39038e-10	-1.6162
54702100	chr1:54702100:T:A	2.67375e-21	-2.1078	0.392588	3.1104e-20	-2.06814	0.328079
54702209	chr1:54702209:G:T	7.58584e-21	-0.67241	-4.84864e-09	1.55295e-19	-0.132068	-4.84864e-09
54702356	chr1:54702356:A:AT	3.06432e-21	-7.39038e-10	-1.57887	3.42181e-20	-7.39038e-10	-1.64464
54702411	chr1:54702411:C:T	4.61346e-21	0.027074	-1.19679	6.27846e-20	0.162865	-1.20055
54702534	chr1:54702534:C:T	3.69672e-21	-7.39038e-10	-1.39125	3.59846e-20	-7.39038e-10	-1.5943
54702625	chr1:54702625:G:A	2.94765e-22	-1.71685	-2.20342	3.00457e-21	-1.85172	-2.22554
54702721	chr1:54702721:A:G	3.27654e-22	-1.62045	-2.19404	3.28813e-21	-1.76917	-2.21791
54702764	chr1:54702764:T:C	3.21276e-21	-7.39038e-10	-1.53156	2.64537e-20	-7.39038e-10	-1.902
54703233	chr1:54703233:T:C	3.18419e-21	-7.39038e-10	-1.5405	3.28407e-20	-7.39038e-10	-1.68573
54703333	chr1:54703333:G:A	3.39106e-21	-7.39038e-10	-1.47755	3.46008e-20	-7.39038e-10	-1.63352
54703449	chr1:54703449:G:A	3.07762e-21	-7.39038e-10	-1.57454	3.436e-20	-7.39038e-10	-1.6405
54703724	chr1:54703724:G:T	8.23761e-21	-7.39038e-10	-0.589983	7.64492e-20	-7.39038e-10	-0.840769
54703968	chr1:54703968:T:C	5.96924e-21	-0.912074	-4.84864e-09	4.82456e-20	-1.30109	-4.84864e-09
54704404	chr1:54704404:G:A	1.50978e-21	-7.39038e-10	-2.28673	1.78268e-20	-7.39038e-10	-2.29669
54704736	chr1:54704736:A:G	1.66522e-22	-2.20934	-2.28198	1.90869e-21	-2.20724	-2.32374
54704926	chr1:54704926:C:A	1.67619e-21	-2.18217	-4.84864e-09	1.98228e-20	-2.19056	-4.84864e-09
54705498	chr1:54705498:A:G	3.20028e-21	-7.39038e-10	-1.53546	3.61304e-20	-7.39038e-10	-1.59026
54705631	chr1:54705631:G:A	1.82045e-21	-7.39038e-10	-2.09961	1.92414e-20	-7.39038e-10	-2.22033
54705851	chr1:54705851:T:C	1.18348e-21	-0.424706	-2.10553	1.67996e-20	-0.149115	-2.20693
54705922	chr1:54705922:C:T	2.04174e-21	-7.39038e-10	-1.98489	2.19362e-20	-7.39038e-10	-2.08926
54706095	chr1:54706095:C:T	3.05671e-21	-7.39038e-10	-1.58136	3.29943e-20	-7.39038e-10	-1.68106
54706146	chr1:54706146:T:C	7.89411e-21	-0.632576	-4.84864e-09	1.09698e-19	-0.479665	-4.84864e-09
54706456	chr1:54706456:G:A	1.70841e-21	-7.39038e-10	-2.16313	1.78839e-20	-7.39038e-10	-2.29349
54706701	chr1:54706701:C:T	2.55209e-22	-2.09202	-1.97234	2.67723e-21	-2.07777	-2.11485
54706969	chr1:54706969:G:T	2.39558e-22	-2.11507	-2.01259	2.52889e-21	-2.10304	-2.14657
54707218	chr1:54707218:G:T	4.31332e-21	-1.23698	-4.84864e-09	3.82319e-20	-1.53372	-4.84864e-09
54707430	chr1:54707430:T:C	4.75799e-21	-7.39038e-10	-1.13887	5.27213e-20	-7.39038e-10	-1.21238
54707718	chr1:54707718:A:C	3.9237e-21	-1.33166	-4.84864e-09	4.09069e-20	-1.4661	-4.84864e-09
54707754	chr1:54707754:G:A	1.71091e-22	-2.17135	-2.2929	2.29413e-21	-2.19577	-2.15127
54707757	chr1:54707757:G:C	1.66567e-22	-2.16916	-2.32189	2.0134e-21	-2.14787	-2.3297
54707779	chr1:54707779:T:C	1.68951e-22	-2.20559	-2.27125	2.36366e-21	-2.21331	-2.10387
54707801	chr1:54707801:T:C	1.88678e-21	-2.06382	-4.84864e-09	2.12974e-20	-2.11881	-4.84864e-09
54708644	chr1:54708644:G:C	1.52489e-21	-7.39038e-10	-2.27677	1.98333e-20	-7.39038e-10	-2.19003
54708822	chr1:54708822:A:G	1.44586e-21	-7.39038e-10	-2.32999	1.77318e-20	-7.39038e-10	-2.30204
54709146	chr1:54709146:C:T	1.73041e-22	-2.19492	-2.258	2.07569e-21	-2.19898	-2.24812
54709341	chr1:54709341:C:T	4.22098e-22	-2.21449	-1.34672	3.80775e-21	-2.2081	-1.63226
54709441	chr1:54709441:C:T	7.21665e-21	-7.39038e-10	-0.722302	9.26466e-20	-7.39038e-10	-0.648603
54709493	chr1:54709493:C:T	1.79931e-22	-2.18173	-2.23214	2.22219e-21	-2.18557	-2.19333
54709649	chr1:54709649:A:G	1.59437e-22	-2.20367	-2.33113	1.93748e-21	-2.21269	-2.30332
54709650	chr1:54709650:A:G	1.44944e-21	-7.39038e-10	-2.32752	1.75809e-20	-7.39038e-10	-2.31058
54709902	chr1:54709902:G:T	1.49094e-21	-7.39038e-10	-2.29928	1.84498e-20	-7.39038e-10	-2.26234
54709923	chr1:54709923:C:A	1.79057e-21	-7.39038e-10	-2.11616	1.8844e-20	-7.39038e-10	-2.2412
54709991	chr1:54709991:A:G	1.45152e-21	-7.39038e-10	-2.32609	1.8543e-20	-7.39038e-10	-2.25731
54710442	chr1:54710442:G:A	1.8364e-22	-2.06766	-2.32581	2.27967e-21	-2.04171	-2.31165
54711637	chr1:54711637:C:T	1.57764e-22	-2.2142	-2.33115	1.94194e-21	-2.19058	-2.32312
54711973	chr1:54711973:T:C	1.87019e-22	-2.0596	-2.31564	2.47398e-21	-1.97042	-2.30115
54711988	chr1:54711988:G:A	1.94028e-22	-2.04425	-2.29419	2.5897e-21	-1.94981	-2.27604
54712745	chr1:54712745:T:C	1.92295e-22	-2.13736	-2.21006	2.65827e-21	-2.06534	-2.13438
54712759	chr1:54712759:A:C	1.82583e-22	-2.14096	-2.25828	2.47966e-21	-2.07033	-2.19895
54712859	chr1:54712859:C:T	2.98092e-22	-1.61582	-2.29323	3.33744e-21	-1.68925	-2.28295
54713026	chr1:54713026:G:T	3.14461e-22	-1.54669	-2.3089	3.52857e-21	-1.61697	-2.29953
54713066	chr1:54713066:G:C	1.79966e-22	-2.16338	-2.2503	2.43021e-21	-2.10318	-2.18624
54713153	chr1:54713153:A:G	2.04579e-21	-1.98291	-4.84864e-09	2.61376e-20	-1.91402	-4.84864e-09
54713312	chr1:54713312:G:A	5.84533e-22	-1.86889	-1.36675	5.85474e-21	-1.97396	-1.43619
54713332	chr1:54713332:T:A	5.09474e-22	-2.12509	-1.24798	1.09655e-20	-1.98043	-0.802209
54713483	chr1:54713483:G:T	3.27567e-22	-1.50946	-2.30529	3.63133e-21	-1.57997	-2.30783
54713582	chr1:54713582:T:G	1.80771e-22	-2.14909	-2.26013	2.44819e-21	-2.08032	-2.20173
54713788	chr1:54713788:G:C	2.11785e-21	-7.39038e-10	-1.94829	2.39735e-20	-7.39038e-10	-2.00045
54713962	chr1:54713962:AGAG:A	1.79384e-21	-7.39038e-10	-2.11433	2.05141e-20	-7.39038e-10	-2.15628
54714358	chr1:54714358:A:G	1.81767e-22	-2.12829	-2.27544	2.47077e-21	-2.0505	-2.22237
54714854	chr1:54714854:C:T	4.34302e-21	-7.39038e-10	-1.23012	3.0808e-20	-7.39038e-10	-1.74962
54714928	chr1:54714928:C:CA	1.52871e-21	-7.39038e-10	-2.27427	1.94414e-20	-7.39038e-10	-2.20999
54715121	chr1:54715121:T:C	2.95012e-21	-7.39038e-10	-1.61685	2.73997e-20	-7.39038e-10	-1.86686
54715321	chr1:54715321:C:G	3.3859e-21	-1.47907	-4.84864e-09	5.49767e-20	-1.17049	-4.84864e-09
54715396	chr1:54715396:C:T	1.88276e-21	-7.39038e-10	-2.06595	2.52158e-20	-7.39038e-10	-1.94992
54715546	chr1:54715546:C:A	2.36379e-20	-7.39038e-10	0.464157	6.83523e-20	-7.39038e-10	-0.952721
54715607	chr1:54715607:CTAAG:C	1.60696e-22	-2.21368	-2.31326	2.1037e-21	-2.19729	-2.23641
54715700	chr1:54715700:T:G	1.54298e-21	-7.39038e-10	-2.26498	1.94912e-20	-7.39038e-10	-2.20743
54715794	chr1:54715794:C:T	1.45105e-21	-7.39038e-10	-2.32641	1.72322e-20	-7.39038e-10	-2.33061
54716257	chr1:54716257:TACTTA:T	1.57887e-22	-2.21343	-2.33114	1.96294e-21	-2.19729	-2.30567
54716627	chr1:54716627:T:A	1.71535e-22	-2.13121	-2.33046	2.4305e-21	-2.03605	-2.25325
54716877	chr1:54716877:C:T	2.2527e-22	-2.16539	-2.02376	3.33257e-21	-2.09112	-1.88253
54716905	chr1:54716905:G:A	2.16201e-22	-2.13344	-2.0968	3.2053e-21	-2.04274	-1.96985
54717022	chr1:54717022:G:A	6.71352e-21	-7.39038e-10	-0.79457	8.83513e-20	-7.39038e-10	-0.696075
54717428	chr1:54717428:A:G	2.23616e-22	-2.19224	-2.00428	3.29526e-21	-2.21454	-1.77037
54717459	chr1:54717459:A:G	2.12599e-22	-2.16195	-2.08509	3.05831e-21	-2.08828	-1.97125
54717855	chr1:54717855:C:G	2.07254e-22	-2.16387	-2.10863	2.96837e-21	-2.09121	-1.99817
54718137	chr1:54718137:T:C	1.59977e-22	-2.20177	-2.32965	1.9739e-21	-2.21185	-2.28554
54718280	chr1:54718280:C:T	6.71352e-21	-7.39038e-10	-0.79457	8.83513e-20	-7.39038e-10	-0.696075
54718287	chr1:54718287:C:T	1.03414e-21	-2.01656	-0.648563	7.45965e-21	-2.09649	-1.0714
54718288	chr1:54718288:G:A	1.75404e-21	-7.39038e-10	-2.13677	2.44124e-20	-7.39038e-10	-1.98231
54718416	chr1:54718416:T:C	3.17382e-22	-1.85315	-1.99319	3.53829e-21	-1.89077	-2.02299
54718458	chr1:54718458:G:A	1.56779e-21	-7.39038e-10	-2.24903	1.78791e-20	-7.39038e-10	-2.29376
54718502	chr1:54718502:C:T	2.50483e-22	-1.95756	-2.1255	3.05553e-21	-1.90834	-2.1521
54718536	chr1:54718536:C:T	2.00936e-22	-1.99835	-2.30511	3.24903e-21	-1.7619	-2.23714
54718613	chr1:54718613:C:T	2.11097e-22	-2.15814	-2.09599	3.04819e-21	-2.08221	-1.98063
54718787	chr1:54718787:A:T	2.19052e-22	-2.1482	-2.06894	3.21646e-21	-2.06524	-1.94388
54718896	chr1:54718896:T:G	2.11042e-22	-2.15842	-2.09597	3.03461e-21	-2.08254	-1.98477
54718954	chr1:54718954:G:T	2.16587e-22	-2.15902	-2.06944	3.13708e-21	-2.08353	-1.95058
54719116	chr1:54719116:T:C	2.1265e-22	-2.16329	-2.08351	3.06087e-21	-2.09	-1.96869
54719206	chr1:54719206:G:A	1.45579e-20	-7.39038e-10	-0.0205576	4.22281e-19	-7.39038e-10	0.868276
54719286	chr1:54719286:G:T	1.62844e-21	-2.21107	-4.84864e-09	1.939e-20	-2.21264	-4.84864e-09
54719350	chr1:54719350:C:CTGCTGGTT	2.04484e-22	-2.08139	-2.20457	2.77679e-21	-1.8922	-2.2639
54719531	chr1:54719531:C:A	2.05899e-22	-2.16738	-2.11168	2.94021e-21	-2.09684	-2.00208
54719794	chr1:54719794:G:A	2.09233e-22	-2.15807	-2.10493	3.00888e-21	-2.08216	-1.99367
54719811	chr1:54719811:A:T	1.67919e-21	-7.39038e-10	-2.18038	1.94145e-20	-7.39038e-10	-2.21138
54719959	chr1:54719959:T:C	2.13989e-22	-2.16386	-2.07666	3.08957e-21	-2.09107	-1.9583
54720024	chr1:54720024:G:A	2.07367e-21	-1.96938	-4.84864e-09	2.11902e-20	-2.12386	-4.84864e-09
54720025	chr1:54720025:A:C	2.07406e-22	-2.16896	-2.10281	2.96548e-21	-2.09935	-1.99101
54720090	chr1:54720090:G:A	2.44686e-22	-1.98586	-2.12061	3.77031e-21	-1.71476	-2.13548
54720489	chr1:54720489:T:C	3.86355e-21	-7.39038e-10	-1.34711	4.13705e-20	-7.39038e-10	-1.45483
54720506	chr1:54720506:TTTA:T	1.96792e-21	-2.02172	-4.84864e-09	2.0548e-20	-2.15463	-4.84864e-09
54720942	chr1:54720942:C:T	2.07911e-22	-2.17367	-2.09566	2.96726e-21	-2.10693	-1.98282
54721013	chr1:54721013:G:A	2.08982e-22	-2.15875	-2.10545	3.00118e-21	-2.08335	-1.99504
54721252	chr1:54721252:G:A	2.07412e-22	-2.17494	-2.0968	2.95861e-21	-2.10894	-1.98373
54721468	chr1:54721468:T:G	3.14162e-22	-1.86267	-1.99387	3.50216e-21	-1.90013	-2.02389
54721493	chr1:54721493:C:T	1.59603e-22	-2.206	-2.32776	1.99445e-21	-2.21007	-2.27696
54721494	chr1:54721494:C:G	2.05794e-22	-2.18164	-2.09794	2.92213e-21	-2.12004	-1.98504
54721829	chr1:54721829:A:C	2.05834e-22	-2.17529	-2.10409	2.93075e-21	-2.10952	-1.99262
54722016	chr1:54722016:A:G	1.96457e-21	-7.39038e-10	-2.02342	2.28386e-20	-7.39038e-10	-2.04894
54722518	chr1:54722518:A:G	3.17078e-22	-1.87826	-1.96904	3.53373e-21	-1.91488	-2.00017
54722709	chr1:54722709:C:T	2.15431e-22	-2.17274	-2.06107	3.09961e-21	-2.10558	-1.94054
54722764	chr1:54722764:C:T	1.35383e-20	-7.39038e-10	-0.0931717	3.87896e-19	-7.39038e-10	0.783342
54723165	chr1:54723165:A:G	1.4665e-20	-7.39038e-10	-0.0132305	5.01523e-20	-7.39038e-10	-1.26233
54723169	chr1:54723169:G:T	2.06522e-22	-2.16332	-2.11272	2.95529e-21	-2.09044	-2.00336
54723205	chr1:54723205:T:C	1.68668e-22	-2.17545	-2.30306	2.4775e-21	-2.09087	-2.17928
54723268	chr1:54723268:G:T	2.05192e-22	-2.16381	-2.1187	2.9296e-21	-2.0912	-2.01133
54723347	chr1:54723347:C:T	2.11866e-22	-2.15135	-2.09914	3.06091e-21	-2.0721	-1.98659
54723456	chr1:54723456:C:T	1.63273e-21	-7.39038e-10	-2.20844	1.89225e-20	-7.39038e-10	-2.23704
54723512	chr1:54723512:G:A	2.06429e-22	-2.16481	-2.11168	2.95222e-21	-2.09276	-2.00208
54723525	chr1:54723525:A:G	1.6468e-21	-2.19986	-4.84864e-09	1.93875e-20	-2.21277	-4.84864e-09
54723550	chr1:54723550:A:G	2.48066e-22	-2.17011	-1.92264	3.69018e-21	-2.09748	-1.77424
54724120	chr1:54724120:C:T	1.91068e-22	-2.03486	-2.31896	2.25921e-21	-2.03562	-2.32676
54724410	chr1:54724410:C:T	1.83702e-22	-2.0728	-2.32033	2.17909e-21	-2.0725	-2.32599
54724428	chr1:54724428:G:T	1.8965e-22	-2.03557	-2.3257	2.27202e-21	-2.03623	-2.32049
54724574	chr1:54724574:C:T	2.07268e-22	-2.16085	-2.11159	2.97001e-21	-2.08687	-2.00197
54724644	chr1:54724644:C:T	6.66004e-21	-7.39038e-10	-0.802568	8.76465e-20	-7.39038e-10	-0.704085
54724679	chr1:54724679:T:G	2.06498e-22	-2.03303	-2.24313	2.31587e-21	-2.03258	-2.30503
54724780	chr1:54724780:G:A	2.21578e-22	-2.0185	-2.18717	3.10215e-21	-2.0532	-1.9921
54724865	chr1:54724865:C:G	1.65699e-22	-2.18641	-2.30987	2.12893e-21	-2.10335	-2.31843
54725003	chr1:54725003:T:C	1.82416e-22	-2.08057	-2.31958	2.36755e-21	-1.98835	-2.32719
54725728	chr1:54725728:A:G	5.11075e-22	-1.37813	-1.9918	8.91616e-21	-1.13243	-1.8571
54725864	chr1:54725864:A:C	1.8182e-21	-7.39038e-10	-2.10085	2.15993e-20	-7.39038e-10	-2.10473
54725923	chr1:54725923:G:A	1.82027e-22	-2.12095	-2.28134	2.21637e-21	-2.11275	-2.26878
54725971	chr1:54725971:T:C	4.6793e-22	-2.21453	-1.2436	6.30753e-21	-2.18041	-1.15524
54726029	chr1:54726029:G:A	1.87481e-21	-7.39038e-10	-2.07019	2.27849e-20	-7.39038e-10	-2.0513
54726212	chr1:54726212:C:T	2.23376e-22	-2.20003	-1.99756	3.31782e-21	-2.21364	-1.76445
54727074	chr1:54727074:A:G	1.68604e-22	-2.18529	-2.29361	2.17083e-21	-2.10046	-2.30182
54727112	chr1:54727112:G:A	1.65858e-22	-2.19322	-2.30209	2.14355e-21	-2.10688	-2.30805
54727509	chr1:54727509:T:G	2.10325e-21	-7.39038e-10	-1.95521	2.90826e-20	-7.39038e-10	-1.80726
54727539	chr1:54727539:A:AAAGTT	1.68454e-22	-2.18644	-2.29334	2.16648e-21	-2.10271	-2.30159
54727649	chr1:54727649:C:T	1.6079e-22	-2.2118	-2.31455	1.92179e-21	-2.19391	-2.33023
54727736	chr1:54727736:C:T	1.61088e-22	-2.20719	-2.3173	2.04284e-21	-2.14251	-2.32054
54727743	chr1:54727743:G:T	1.94792e-22	-2.20462	-2.1299	2.28638e-21	-2.12086	-2.22957
54727804	chr1:54727804:A:G	8.13839e-21	-0.602101	-4.84864e-09	8.83792e-20	-0.69576	-4.84864e-09
54727845	chr1:54727845:C:T	1.89075e-22	-2.04594	-2.31837	2.27534e-21	-2.03048	-2.32478
54728016	chr1:54728016:A:G	1.65484e-22	-2.19523	-2.30234	2.13019e-21	-2.11215	-2.30903
54728023	chr1:54728023:G:A	1.66015e-22	-2.18551	-2.30886	2.16718e-21	-2.08908	-2.31489
54728199	chr1:54728199:T:G	2.06971e-21	-7.39038e-10	-1.97129	2.86494e-20	-7.39038e-10	-1.82226
54728515	chr1:54728515:C:G	1.9214e-22	-2.02986	-2.31837	2.31848e-21	-2.0117	-2.32478
54728620	chr1:54728620:A:G	1.6531e-22	-2.19694	-2.30169	2.12302e-21	-2.11624	-2.30832
54728682	chr1:54728682:T:C	1.65797e-22	-2.20364	-2.29204	2.10488e-21	-2.13308	-2.30006
54728710	chr1:54728710:C:G	1.89415e-22	-2.04414	-2.31837	2.28255e-21	-2.02732	-2.32478
54728851	chr1:54728851:T:C	1.67325e-22	-2.18634	-2.30017	2.17391e-21	-2.09375	-2.30712
54729021	chr1:54729021:C:A	1.88736e-22	-2.04526	-2.32084	2.28456e-21	-2.02845	-2.32278
54729140	chr1:54729140:G:A	6.06502e-21	-7.39038e-10	-0.896156	7.98914e-20	-7.39038e-10	-0.796727
54729198	chr1:54729198:C:T	1.65514e-22	-2.20073	-2.29666	2.11242e-21	-2.12554	-2.30403
54729308	chr1:54729308:T:A	1.6149e-22	-2.20508	-2.31693	2.0545e-21	-2.13552	-2.32185
54729675	chr1:54729675:A:C	1.62204e-22	-2.20161	-2.31599	2.07541e-21	-2.12613	-2.32111
54729845	chr1:54729845:C:T	1.85075e-22	-2.06366	-2.32203	2.24233e-21	-2.04755	-2.32233
54730006	chr1:54730006:C:T	1.59607e-22	-2.20273	-2.331	1.88515e-21	-2.21225	-2.33114
54730021	chr1:54730021:G:A	1.86817e-22	-2.05795	-2.31837	2.25153e-21	-2.041	-2.32478
54730024	chr1:54730024:G:A	1.65748e-22	-2.19739	-2.29859	2.12365e-21	-2.11853	-2.30573
54730155	chr1:54730155:T:C	1.65339e-22	-2.20028	-2.29818	2.11224e-21	-2.12428	-2.30537
54730247	chr1:54730247:A:G	1.68259e-22	-2.191	-2.28994	2.17092e-21	-2.10087	-2.30138
54730426	chr1:54730426:G:A	2.25549e-22	-1.98258	-2.20533	2.67882e-21	-1.86772	-2.32429
54730434	chr1:54730434:A:G	6.24662e-21	-0.866653	-4.84864e-09	8.44817e-20	-0.740861	-4.84864e-09
54731066	chr1:54731066:G:A	1.66283e-22	-2.19541	-2.29734	2.13869e-21	-2.11255	-2.30465
54731476	chr1:54731476:T:C	2.58779e-22	-2.06078	-1.98969	6.85601e-21	-1.88657	-1.3657
54731849	chr1:54731849:T:C	1.66294e-21	-2.19011	-4.84864e-09	1.9366e-20	-2.21388	-4.84864e-09
54732452	chr1:54732452:T:G	2.38568e-22	-1.85047	-2.28132	3.40538e-21	-1.70914	-2.2429
54732464	chr1:54732464:T:C	1.39373e-20	-7.39038e-10	-0.0641277	4.04057e-19	-7.39038e-10	0.824161
54732568	chr1:54732568:C:T	1.97516e-22	-2.20406	-2.11657	1.99894e-21	-2.20584	-2.27893
54732660	chr1:54732660:A:G	1.6315e-22	-2.20684	-2.30493	2.06118e-21	-2.14238	-2.31173
54732694	chr1:54732694:G:A	1.66525e-22	-2.20746	-2.28384	2.10027e-21	-2.14335	-2.29198
54732778	chr1:54732778:T:C	1.65498e-22	-2.20667	-2.29081	2.08571e-21	-2.13925	-2.30304
54732950	chr1:54732950:G:A	2.13345e-21	-7.39038e-10	-1.94095	2.16325e-20	-7.39038e-10	-2.1032
54732961	chr1:54732961:C:A	1.62326e-21	-2.21426	-4.84864e-09	1.94581e-20	-2.20913	-4.84864e-09
54732994	chr1:54732994:C:T	6.17501e-21	-7.39038e-10	-0.878183	8.1528e-20	-7.39038e-10	-0.776449
54733155	chr1:54733155:C:T	1.69115e-21	-2.17328	-4.84864e-09	1.94967e-20	-2.20715	-4.84864e-09
54733168	chr1:54733168:TA:T	1.65307e-22	-2.20244	-2.2962	2.10885e-21	-2.12924	-2.30201
54733246	chr1:54733246:C:T	1.89425e-22	-2.04145	-2.321	2.29234e-21	-2.02457	-2.32325
54733247	chr1:54733247:A:G	1.65216e-22	-2.20176	-2.29743	2.10636e-21	-2.12763	-2.30481
54733430	chr1:54733430:AT:A	1.73136e-21	-7.39038e-10	-2.14979	1.78992e-20	-7.39038e-10	-2.29264
54733759	chr1:54733759:T:A	7.62243e-22	-2.15322	-0.816964	9.52073e-21	-2.21052	-0.7134
54733760	chr1:54733760:T:A	2.52373e-22	-1.83129	-2.24425	2.43373e-21	-2.01769	-2.27028
54733762	chr1:54733762:T:A	2.26793e-22	-2.16621	-2.0162	3.19715e-21	-2.20996	-1.80518
54733764	chr1:54733764:T:A	4.29784e-21	-7.39038e-10	-1.24058	3.8774e-20	-7.39038e-10	-1.51965
54734043	chr1:54734043:T:C	4.5097e-21	-7.39038e-10	-1.19246	3.10835e-20	-7.39038e-10	-1.74072
54734079	chr1:54734079:T:A	1.71159e-21	-7.39038e-10	-2.16127	1.88142e-20	-7.39038e-10	-2.24278
54734080	chr1:54734080:T:A	1.6642e-22	-2.1941	-2.29783	2.14721e-21	-2.10926	-2.30397
54734186	chr1:54734186:C:T	4.95614e-21	-7.39038e-10	-1.09807	4.38028e-20	-7.39038e-10	-1.3977
54734212	chr1:54734212:T:C	1.64696e-22	-2.20158	-2.30077	2.10123e-21	-2.12689	-2.30798
54734363	chr1:54734363:T:C	1.66185e-22	-2.20111	-2.29224	2.12157e-21	-2.12587	-2.29937
54734535	chr1:54734535:T:C	1.65679e-22	-2.20331	-2.29309	2.10706e-21	-2.13164	-2.30046
54734756	chr1:54734756:A:C	2.10965e-21	-1.95217	-4.84864e-09	2.34978e-20	-2.02049	-4.84864e-09
54735127	chr1:54735127:C:T	1.65867e-22	-2.19848	-2.29678	2.12535e-21	-2.11928	-2.30418
54735310	chr1:54735310:C:T	1.67779e-22	-2.19625	-2.28755	2.1543e-21	-2.11399	-2.29593
54735370	chr1:54735370:A:C	1.62773e-22	-2.20873	-2.30537	2.04987e-21	-2.14782	-2.3118
54736164	chr1:54736164:AAAGAAAGAAAG:A	1.61393e-22	-2.19285	-2.32976	2.0981e-21	-2.10546	-2.33091
54736257	chr1:54736257:A:T	1.73273e-21	-2.14899	-4.84864e-09	2.30539e-20	-2.03956	-4.84864e-09
54736261	chr1:54736261:A:T	1.78079e-21	-2.12164	-4.84864e-09	2.40483e-20	-1.99733	-4.84864e-09
54736265	chr1:54736265:A:T	1.67249e-21	-2.18438	-4.84864e-09	2.16466e-20	-2.10255	-4.84864e-09
54736267	chr1:54736267:A:T	1.67068e-21	-2.18546	-4.84864e-09	2.16287e-20	-2.10337	-4.84864e-09
54736300	chr1:54736300:CT:C	1.62579e-21	-2.2127	-4.84864e-09	1.94022e-20	-2.21201	-4.84864e-09
54736400	chr1:54736400:A:G	1.63293e-22	-2.20284	-2.30807	2.08209e-21	-2.13061	-2.31342
54736438	chr1:54736438:TG:T	1.65218e-22	-2.20341	-2.29577	2.10184e-21	-2.13201	-2.30257
54736442	chr1:54736442:T:C	1.64496e-22	-2.17534	-2.32822	2.06188e-21	-2.13015	-2.32362
54736607	chr1:54736607:G:C	6.04325e-21	-7.39038e-10	-0.899751	7.95912e-20	-7.39038e-10	-0.800492
54737040	chr1:54737040:T:C	1.46174e-21	-7.39038e-10	-2.31906	1.72237e-20	-7.39038e-10	-2.33111
54737117	chr1:54737117:G:A	1.63231e-22	-2.20084	-2.31044	2.0886e-21	-2.12546	-2.31544
54737201	chr1:54737201:T:C	1.63058e-22	-2.20601	-2.30633	2.06673e-21	-2.13952	-2.31191
54737314	chr1:54737314:T:C	1.67075e-21	-2.18542	-4.84864e-09	1.97673e-20	-2.19337	-4.84864e-09
54737321	chr1:54737321:G:C	6.5908e-21	-0.813019	-4.84864e-09	8.94081e-20	-0.684185	-4.84864e-09
54737483	chr1:54737483:A:G	1.61324e-22	-2.2022	-2.32084	2.06361e-21	-2.12899	-2.32395
54737757	chr1:54737757:T:G	1.59259e-22	-2.20482	-2.33109	2.04039e-21	-2.13329	-2.33096
54737760	chr1:54737760:G:A	1.64031e-22	-2.2009	-2.30549	2.09725e-21	-2.12562	-2.31115
54737871	chr1:54737871:G:A	1.78887e-22	-2.21013	-2.20956	1.93943e-21	-2.19785	-2.31715
54737957	chr1:54737957:A:G	1.61708e-22	-2.20547	-2.31518	2.01171e-21	-2.15949	-2.31892
54738058	chr1:54738058:G:A	1.90767e-21	-7.39038e-10	-2.05281	2.38635e-20	-7.39038e-10	-2.00505
54738061	chr1:54738061:C:T	2.22997e-22	-2.18088	-2.01841	3.29228e-21	-2.20854	-1.77728
54738249	chr1:54738249:A:G	1.65094e-21	-2.19735	-4.84864e-09	1.94085e-20	-2.21169	-4.84864e-09
54738276	chr1:54738276:AC:A	1.65326e-21	-2.19595	-4.84864e-09	1.94204e-20	-2.21107	-4.84864e-09
54739011	chr1:54739011:CTTTT:C	2.0693e-20	-7.39038e-10	0.331104	6.82651e-20	-7.39038e-10	-0.953997
54739526	chr1:54739526:A:G	1.80414e-22	-2.20446	-2.20674	2.17572e-21	-2.11961	-2.28043
54739684	chr1:54739684:C:A	1.63513e-22	-2.19901	-2.31055	2.09674e-21	-2.12201	-2.31501
54739727	chr1:54739727:A:G	1.76635e-21	-7.39038e-10	-2.12978	2.33489e-20	-7.39038e-10	-2.02685
54739907	chr1:54739907:C:T	2.726e-20	-7.39038e-10	0.606727	4.12337e-19	-7.39038e-10	0.844445
54740122	chr1:54740122:C:G	4.07484e-20	-7.39038e-10	1.00872	1.10799e-19	-7.39038e-10	-0.469675
54740168	chr1:54740168:C:A	1.63738e-22	-2.19731	-2.31088	2.1039e-21	-2.11831	-2.3153
54740490	chr1:54740490:T:C	4.79552e-21	-7.39038e-10	-1.13101	4.2948e-20	-7.39038e-10	-1.4174
54740720	chr1:54740720:A:G	2.07067e-21	-1.97082	-4.84864e-09	2.31496e-20	-2.03542	-4.84864e-09
54740764	chr1:54740764:C:G	1.61266e-21	-7.39038e-10	-2.22081	1.87287e-20	-7.39038e-10	-2.24734
54740974	chr1:54740974:G:A	1.70233e-21	-2.1667	-4.84864e-09	2.24115e-20	-2.06782	-4.84864e-09
54741405	chr1:54741405:C:T	6.46962e-21	-7.39038e-10	-0.831576	5.2226e-20	-7.39038e-10	-1.22182
54741484	chr1:54741484:C:T	4.96895e-21	-7.39038e-10	-1.09548	4.84602e-20	-7.39038e-10	-1.29665
54741543	chr1:54741543:T:C	1.65547e-22	-2.21346	-2.28373	2.04106e-21	-2.17309	-2.29083
54741865	chr1:54741865:G:A	1.64815e-22	-2.1985	-2.30312	2.10807e-21	-2.12287	-2.30875
54742081	chr1:54742081:C:G	3.5209e-22	-2.05648	-1.68609	4.04007e-21	-1.97848	-1.80265
54742112	chr1:54742112:A:G	3.42287e-21	-7.39038e-10	-1.46822	2.8095e-20	-7.39038e-10	-1.8418
54742150	chr1:54742150:CT:C	1.65324e-22	-2.19603	-2.30252	2.12143e-21	-2.1171	-2.30821
54742531	chr1:54742531:C:T	1.64815e-22	-2.19137	-2.31025	2.13021e-21	-2.10591	-2.31526
54742626	chr1:54742626:G:C	3.64625e-22	-2.01155	-1.69602	4.23949e-21	-1.92496	-1.80799
54742657	chr1:54742657:A:C	4.5459e-21	-7.39038e-10	-1.18447	3.12485e-20	-7.39038e-10	-1.73542
54742821	chr1:54742821:T:C	1.58183e-22	-2.21155	-2.33115	1.98767e-21	-2.1597	-2.33073
54742898	chr1:54742898:A:T	4.52156e-21	-7.39038e-10	-1.18984	3.11339e-20	-7.39038e-10	-1.7391
54742996	chr1:54742996:G:A	1.63789e-22	-2.20375	-2.30412	2.079e-21	-2.13609	-2.30942
54743094	chr1:54743094:T:C	4.26907e-22	-2.01496	-1.53492	4.89517e-21	-1.92875	-1.6604
54743258	chr1:54743258:G:A	4.47985e-21	-7.39038e-10	-1.1991	4.31312e-20	-7.39038e-10	-1.41315
54743389	chr1:54743389:G:C	1.89789e-22	-2.08036	-2.28017	2.9718e-21	-1.90452	-2.18371
54743460	chr1:54743460:C:T	2.38132e-22	-2.15761	-1.97601	3.38339e-21	-2.1275	-1.83102
54743515	chr1:54743515:CAG:C	4.08181e-21	-1.29215	-4.84864e-09	5.25226e-20	-1.21615	-4.84864e-09
54743680	chr1:54743680:G:C	3.67635e-21	-7.39038e-10	-1.39677	2.72157e-20	-7.39038e-10	-1.8736
54743816	chr1:54743816:T:C	1.96637e-21	-7.39038e-10	-2.0225	2.69598e-20	-7.39038e-10	-1.88305
54743825	chr1:54743825:G:T	2.04818e-22	-1.96128	-2.32305	2.48588e-21	-1.94579	-2.32097
54743926	chr1:54743926:C:G	1.54565e-21	-7.39038e-10	-2.26325	1.72853e-20	-7.39038e-10	-2.32754
54743944	chr1:54743944:C:T	1.57128e-21	-7.39038e-10	-2.2468	1.98546e-20	-7.39038e-10	-2.18896
54743953	chr1:54743953:G:C	4.10746e-21	-7.39038e-10	-1.28589	2.9361e-20	-7.39038e-10	-1.79773
54744098	chr1:54744098:C:T	1.65258e-21	-2.19635	-4.84864e-09	1.93548e-20	-2.21445	-4.84864e-09
54744958	chr1:54744958:A:G	2.57519e-22	-1.92175	-2.13361	3.03297e-21	-1.7788	-2.28905
54745279	chr1:54745279:A:G	2.93475e-22	-1.86491	-2.05974	4.25332e-21	-1.69096	-2.03874
54745287	chr1:54745287:G:A	3.23833e-22	-1.8512	-1.97502	5.18596e-21	-1.52446	-2.00699
54745605	chr1:54745605:T:C	2.26492e-22	-1.89874	-2.28499	3.43225e-21	-1.70776	-2.23642
54745724	chr1:54745724:A:G	2.20192e-22	-1.99383	-2.21812	3.02898e-21	-1.78703	-2.28214
54745807	chr1:54745807:G:C	2.46738e-22	-1.87904	-2.21909	3.114e-21	-1.71907	-2.32242
54746196	chr1:54746196:G:A	2.89381e-21	-7.39038e-10	-1.63612	3.67057e-20	-7.39038e-10	-1.57446
54746300	chr1:54746300:G:C	2.09854e-22	-2.05329	-2.20675	2.78106e-21	-1.8875	-2.26707
54746394	chr1:54746394:C:T	1.30178e-20	-7.39038e-10	-0.132376	3.64361e-19	-7.39038e-10	0.720749
54746623	chr1:54746623:G:C	4.56931e-21	-7.39038e-10	-1.17933	3.80994e-20	-7.39038e-10	-1.5372
54746705	chr1:54746705:A:G	6.96263e-22	-2.07634	-0.984381	7.15098e-21	-2.00673	-1.20341
54746897	chr1:54746897:T:C	2.2114e-22	-2.21445	-1.9932	3.15928e-21	-2.1742	-1.85285
54746952	chr1:54746952:G:C	1.76438e-21	-2.13089	-4.84864e-09	1.98965e-20	-2.18685	-4.84864e-09
54746973	chr1:54746973:T:C	2.45837e-22	-1.9056	-2.19618	3.90558e-21	-1.61652	-2.19847
54747046	chr1:54747046:T:C	2.17474e-22	-2.2131	-2.01127	3.13871e-21	-2.16116	-1.87243
54747311	chr1:54747311:A:C	2.1659e-22	-2.20914	-2.01931	3.17406e-21	-2.14447	-1.87791
54747370	chr1:54747370:T:G	2.02164e-22	-2.21426	-2.08311	2.89677e-21	-2.16871	-1.94509
54747416	chr1:54747416:C:T	2.07013e-22	-2.21092	-2.06275	3.03409e-21	-2.14856	-1.91892
54747557	chr1:54747557:C:A	1.87907e-21	-2.06792	-4.84864e-09	1.98354e-20	-2.18993	-4.84864e-09
54747943	chr1:54747943:A:G	2.18341e-22	-2.09353	-2.12686	3.73897e-21	-1.85732	-2.00127
54748244	chr1:54748244:G:C	3.06331e-21	-7.39038e-10	-1.5792	2.56164e-20	-7.39038e-10	-1.93417
54748295	chr1:54748295:T:C	2.37478e-22	-1.83502	-2.30136	3.48922e-21	-1.69451	-2.2332
54748996	chr1:54748996:C:T	1.58652e-22	-2.21361	-2.32613	2.07692e-21	-2.21451	-2.232
54749093	chr1:54749093:A:G	3.66027e-21	-7.39038e-10	-1.40116	2.99514e-20	-7.39038e-10	-1.77782
54749525	chr1:54749525:T:C	1.47596e-21	-7.39038e-10	-2.30938	1.79372e-20	-7.39038e-10	-2.29052
54749864	chr1:54749864:C:G	1.44628e-21	-7.39038e-10	-2.3297	1.86839e-20	-7.39038e-10	-2.24973
54750248	chr1:54750248:G:T	6.00652e-21	-7.39038e-10	-0.905847	6.0871e-20	-7.39038e-10	-1.06864
54750455	chr1:54750455:T:C	1.36407e-21	-1.88497	-0.503252	1.57835e-20	-2.11404	-0.30439
54751296	chr1:54751296:A:G	3.42761e-21	-7.39038e-10	-1.46683	2.68125e-20	-7.39038e-10	-1.88853
54751947	chr1:54751947:T:TC	4.31037e-21	-7.39038e-10	-1.23767	4.28182e-20	-7.39038e-10	-1.42043
54752031	chr1:54752031:A:G	1.53345e-21	-7.39038e-10	-2.27117	1.7842e-20	-7.39038e-10	-2.29584
54752061	chr1:54752061:A:G	3.24807e-22	-1.50917	-2.31405	3.33774e-21	-1.72014	-2.25197
54752131	chr1:54752131:C:A	3.16625e-22	-1.53705	-2.31168	3.28895e-21	-1.7418	-2.24503
54752151	chr1:54752151:A:G	1.49776e-21	-7.39038e-10	-2.29472	1.75256e-20	-7.39038e-10	-2.31373
54752161	chr1:54752161:TTCATA:T	1.549e-21	-7.39038e-10	-2.26108	1.7246e-20	-7.39038e-10	-2.32981
54752222	chr1:54752222:G:A	1.36783e-20	-0.0828794	-4.84864e-09	1.72772e-19	-0.0254218	-4.84864e-09
54752227	chr1:54752227:C:T	3.29788e-22	-1.51627	-2.29173	3.47942e-21	-1.72421	-2.20632
54752234	chr1:54752234:T:C	3.09705e-22	-1.86183	-2.009	3.22975e-21	-2.05255	-1.95244
54752299	chr1:54752299:T:C	1.4442e-21	-7.39038e-10	-2.33114	1.83076e-20	-7.39038e-10	-2.27008
54752357	chr1:54752357:C:T	1.446e-21	-7.39038e-10	-2.32989	1.79636e-20	-7.39038e-10	-2.28905
54752453	chr1:54752453:T:C	3.33661e-22	-1.48464	-2.31168	3.4327e-21	-1.69902	-2.24503
54752482	chr1:54752482:C:T	3.01214e-22	-1.7772	-2.12142	3.06296e-21	-2.00982	-2.04819
54752581	chr1:54752581:G:A	1.65893e-22	-2.17564	-2.31947	1.93827e-21	-2.18537	-2.33023
54752598	chr1:54752598:A:G	1.45305e-21	-7.39038e-10	-2.32503	1.78216e-20	-7.39038e-10	-2.29699
54752635	chr1:54752635:T:C	3.13434e-21	-7.39038e-10	-1.55628	4.33079e-20	-7.39038e-10	-1.40906
54752654	chr1:54752654:G:A	1.67503e-21	-7.39038e-10	-2.18286	1.77088e-20	-7.39038e-10	-2.30333
54753658	chr1:54753658:G:C	1.66513e-21	-2.18879	-4.84864e-09	1.93895e-20	-2.21267	-4.84864e-09
54753682	chr1:54753682:G:A	1.47037e-21	-7.39038e-10	-2.31318	1.78491e-20	-7.39038e-10	-2.29544
54753867	chr1:54753867:C:T	2.21331e-22	-1.89596	-2.31083	2.38452e-21	-2.02273	-2.28567
54754143	chr1:54754143:C:G	1.54071e-21	-7.39038e-10	-2.26645	1.76661e-20	-7.39038e-10	-2.30575
54754336	chr1:54754336:C:T	2.75706e-21	-7.39038e-10	-1.68453	3.08601e-20	-7.39038e-10	-1.74793
54754513	chr1:54754513:G:A	2.17535e-21	-7.39038e-10	-1.9215	2.89863e-20	-7.39038e-10	-1.81057
54754765	chr1:54754765:C:T	3.86638e-21	-7.39038e-10	-1.34637	3.8664e-20	-7.39038e-10	-1.52249
54754925	chr1:54754925:G:T	2.54425e-22	-1.74523	-2.32221	2.62058e-21	-1.91005	-2.30395
54755120	chr1:54755120:G:A	4.16255e-21	-7.39038e-10	-1.27256	3.09043e-20	-7.39038e-10	-1.7465
54755327	chr1:54755327:A:G	2.91825e-22	-1.62849	-2.30181	3.03904e-21	-1.73471	-2.33115
54755386	chr1:54755386:G:C	3.05055e-21	-1.58337	-4.84864e-09	3.34954e-20	-1.66599	-4.84864e-09
54755556	chr1:54755556:A:G	2.47809e-21	-7.39038e-10	-1.7912	3.38802e-20	-7.39038e-10	-1.65456
54755851	chr1:54755851:T:C	1.47725e-21	-7.39038e-10	-2.30851	1.81302e-20	-7.39038e-10	-2.27982
54755897	chr1:54755897:C:T	5.74461e-22	-1.73351	-1.51951	7.34878e-21	-1.74738	-1.43548
54756192	chr1:54756192:G:A	5.41995e-22	-1.76407	-1.54712	4.24733e-21	-1.82101	-1.9101
54756407	chr1:54756407:A:G	1.81928e-22	-2.19949	-2.20334	2.06504e-21	-2.1519	-2.30035
54756430	chr1:54756430:C:T	1.47183e-21	-7.39038e-10	-2.31219	1.73253e-20	-7.39038e-10	-2.32523
54756439	chr1:54756439:T:C	1.07162e-20	-7.39038e-10	-0.326941	1.2943e-19	-7.39038e-10	-0.314257
54756457	chr1:54756457:C:T	1.61322e-22	-2.20255	-2.32049	2.00311e-21	-2.16428	-2.31842
54756477	chr1:54756477:G:C	2.45707e-21	-1.79972	-4.84864e-09	3.14956e-20	-1.72755	-4.84864e-09
54756728	chr1:54756728:C:T	2.69096e-22	-1.70233	-2.30905	2.71587e-21	-1.88592	-2.29236
54756793	chr1:54756793:A:G	1.61009e-22	-2.20421	-2.32078	1.99656e-21	-2.16783	-2.31813
54757171	chr1:54757171:C:T	1.74479e-21	-7.39038e-10	-2.14206	2.19299e-20	-7.39038e-10	-2.08954
54757495	chr1:54757495:A:C	2.27239e-21	-7.39038e-10	-1.87786	2.55846e-20	-7.39038e-10	-1.93541
54757517	chr1:54757517:C:T	3.18892e-22	-1.76544	-2.07616	3.29599e-21	-1.94179	-2.0429
54757524	chr1:54757524:G:A	1.54031e-21	-7.39038e-10	-2.26671	1.81697e-20	-7.39038e-10	-2.27764
54757589	chr1:54757589:T:C	1.63153e-21	-2.20917	-4.84864e-09	1.94667e-20	-2.20869	-4.84864e-09
54757851	chr1:54757851:G:C	1.47556e-21	-7.39038e-10	-2.30966	1.72233e-20	-7.39038e-10	-2.33113
54758458	chr1:54758458:T:C	6.08791e-22	-1.64643	-1.54854	4.66364e-21	-1.71473	-1.92287
54759078	chr1:54759078:C:A	5.2061e-22	-1.79541	-1.55603	6.73245e-21	-1.80625	-1.4642
54759343	chr1:54759343:A:G	1.93556e-21	-7.39038e-10	-2.0383	2.25317e-20	-7.39038e-10	-2.06247
54759352	chr1:54759352:C:G	1.64697e-21	-7.39038e-10	-2.19976	1.72499e-20	-7.39038e-10	-2.32959
54759416	chr1:54759416:C:T	3.18892e-22	-1.73383	-2.10777	3.22763e-21	-1.92154	-2.08411
54759614	chr1:54759614:T:C	1.64792e-21	-7.39038e-10	-2.19918	2.10661e-20	-7.39038e-10	-2.12973
54759693	chr1:54759693:G:T	1.67552e-21	-7.39038e-10	-2.18257	2.1473e-20	-7.39038e-10	-2.1106
54759730	chr1:54759730:G:A	1.44424e-21	-7.39038e-10	-2.33111	1.77166e-20	-7.39038e-10	-2.30289
54759826	chr1:54759826:C:T	2.60343e-21	-1.74186	-4.84864e-09	2.78049e-20	-1.85219	-4.84864e-09
54759849	chr1:54759849:C:T	1.60938e-22	-2.20741	-2.31802	1.98133e-21	-2.16508	-2.32855
54760173	chr1:54760173:T:C	1.62474e-22	-2.21029	-2.30564	1.96336e-21	-2.18239	-2.32035
54760336	chr1:54760336:G:A	3.97078e-21	-7.39038e-10	-1.31973	3.89944e-20	-7.39038e-10	-1.51398
54760379	chr1:54760379:G:A	6.43794e-21	-7.39038e-10	-0.836485	6.70256e-20	-7.39038e-10	-0.972321
54760447	chr1:54760447:C:A	1.46881e-21	-7.39038e-10	-2.31424	1.74321e-20	-7.39038e-10	-2.31908
54760532	chr1:54760532:C:T	1.66313e-21	-7.39038e-10	-2.18999	2.13049e-20	-7.39038e-10	-2.11846
54760615	chr1:54760615:C:T	1.99914e-22	-2.18993	-2.11863	2.19254e-21	-2.18286	-2.20947
54760771	chr1:54760771:T:C	1.58026e-22	-2.21454	-2.32915	1.90327e-21	-2.20447	-2.32935
54760839	chr1:54760839:C:T	1.89245e-21	-7.39038e-10	-2.06082	1.84857e-20	-7.39038e-10	-2.2604
54760850	chr1:54760850:C:T	2.14355e-22	-2.19765	-2.04117	2.49865e-21	-2.21337	-2.04828
54760928	chr1:54760928:G:A	1.53695e-21	-7.39038e-10	-2.2689	1.78717e-20	-7.39038e-10	-2.29418
54761066	chr1:54761066:C:T	4.6253e-22	-1.68093	-1.78881	3.64293e-21	-1.73744	-2.14717
54761285	chr1:54761285:C:G	3.71155e-21	-7.39038e-10	-1.38724	3.63029e-20	-7.39038e-10	-1.5855
54761308	chr1:54761308:TGCAA:T	1.46653e-21	-7.39038e-10	-2.31579	1.73412e-20	-7.39038e-10	-2.32431
54761418	chr1:54761418:T:G	2.984e-21	-1.60543	-4.84864e-09	2.62173e-20	-1.91098	-4.84864e-09
54761542	chr1:54761542:G:A	2.72953e-22	-2.04389	-1.95326	3.41189e-21	-2.00061	-1.94952
54761621	chr1:54761621:C:T	4.85013e-22	-1.70627	-1.71601	3.72367e-21	-1.76152	-2.10117
54761681	chr1:54761681:G:A	1.6013e-22	-2.2083	-2.32216	1.95492e-21	-2.17678	-2.33027
54761959	chr1:54761959:T:A	3.05914e-21	-7.39038e-10	-1.58056	3.06294e-20	-7.39038e-10	-1.75544
54762265	chr1:54762265:A:G	3.60006e-21	-7.39038e-10	-1.41774	3.53648e-20	-7.39038e-10	-1.61168
54762311	chr1:54762311:A:G	1.59591e-22	-2.20399	-2.32984	1.99024e-21	-2.16486	-2.32428
54762456	chr1:54762456:T:A	2.42248e-21	-1.8139	-4.84864e-09	2.7602e-20	-1.85951	-4.84864e-09
54762486	chr1:54762486:C:G	1.58892e-22	-2.2134	-2.32482	1.9224e-21	-2.19309	-2.33073
54762920	chr1:54762920:G:A	1.54244e-21	-7.39038e-10	-2.26533	1.91313e-20	-7.39038e-10	-2.22607
54763589	chr1:54763589:A:G	1.44564e-21	-7.39038e-10	-2.33014	1.74406e-20	-7.39038e-10	-2.31859
54763664	chr1:54763664:C:T	1.44793e-21	-7.39038e-10	-2.32856	1.73725e-20	-7.39038e-10	-2.32251
54763681	chr1:54763681:A:G	2.44523e-21	-1.80456	-4.84864e-09	2.79652e-20	-1.84644	-4.84864e-09
54763710	chr1:54763710:G:C	1.50573e-21	-7.39038e-10	-2.28942	1.76687e-20	-7.39038e-10	-2.3056
54763713	chr1:54763713:A:T	1.44781e-21	-7.39038e-10	-2.32864	1.7375e-20	-7.39038e-10	-2.32237
54763850	chr1:54763850:C:G	1.60238e-22	-2.20913	-2.32065	1.95238e-21	-2.17933	-2.32902
54764162	chr1:54764162:C:T	2.94671e-22	-1.71086	-2.20973	2.88112e-21	-1.88898	-2.23024
54764554	chr1:54764554:G:A	1.64059e-21	-7.39038e-10	-2.20364	2.02781e-20	-7.39038e-10	-2.16785
54764560	chr1:54764560:T:C	1.61927e-22	-2.21229	-2.30702	2.03571e-21	-2.19476	-2.27179
54764778	chr1:54764778:C:T	1.84913e-22	-2.16279	-2.22378	2.56926e-21	-2.13487	-2.09891
54764790	chr1:54764790:C:G	1.59181e-22	-2.20884	-2.32757	2.00786e-21	-2.19104	-2.28929
54765058	chr1:54765058:T:C	1.51459e-21	-7.39038e-10	-2.28355	1.89123e-20	-7.39038e-10	-2.23758
54765458	chr1:54765458:C:T	1.45778e-21	-7.39038e-10	-2.32178	1.76067e-20	-7.39038e-10	-2.30912
54765695	chr1:54765695:A:G	1.55473e-21	-7.39038e-10	-2.25739	1.84463e-20	-7.39038e-10	-2.26253
54765874	chr1:54765874:A:G	1.70621e-21	-7.39038e-10	-2.16442	2.12575e-20	-7.39038e-10	-2.12069
54765936	chr1:54765936:C:T	1.66475e-21	-7.39038e-10	-2.18902	1.85052e-20	-7.39038e-10	-2.25935
54766181	chr1:54766181:G:A	1.49857e-21	-7.39038e-10	-2.29418	1.72499e-20	-7.39038e-10	-2.32959
54766282	chr1:54766282:T:C	1.63852e-22	-2.19505	-2.31244	2.01926e-21	-2.15243	-2.32223
54766585	chr1:54766585:T:C	1.90713e-22	-2.08227	-2.27341	2.02708e-21	-2.17508	-2.29573
54766634	chr1:54766634:G:T	1.47617e-21	-7.39038e-10	-2.30924	1.7225e-20	-7.39038e-10	-2.33104
54766715	chr1:54766715:T:A	2.2353e-21	-1.89432	-4.84864e-09	2.29385e-20	-2.04458	-4.84864e-09
54766773	chr1:54766773:C:G	1.46389e-21	-7.39038e-10	-2.3176	1.73829e-20	-7.39038e-10	-2.32191
54766883	chr1:54766883:G:A	3.89297e-21	-1.33952	-4.84864e-09	3.61839e-20	-1.58878	-4.84864e-09
54767351	chr1:54767351:G:T	2.04359e-21	-7.39038e-10	-1.98399	3.07845e-20	-7.39038e-10	-1.75038
54767480	chr1:54767480:G:A	6.40416e-22	-1.62324	-1.52109	8.02529e-21	-1.67627	-1.41853
54767605	chr1:54767605:G:A	1.53381e-21	-1.93662	-0.33432	1.63796e-20	-2.11576	-0.265596
54767736	chr1:54767736:T:C	1.7526e-22	-2.11012	-2.33005	2.27974e-21	-2.02811	-2.32522
54767978	chr1:54767978:T:C	2.27134e-21	-7.39038e-10	-1.87832	3.60664e-20	-7.39038e-10	-1.59203
54768047	chr1:54768047:A:G	1.62931e-21	-2.21054	-4.84864e-09	1.9448e-20	-2.20965	-4.84864e-09
54768432	chr1:54768432:C:T	1.89129e-21	-7.39038e-10	-2.06143	1.96863e-20	-7.39038e-10	-2.19747
54768876	chr1:54768876:G:A	1.61783e-21	-7.39038e-10	-2.21761	2.1726e-20	-7.39038e-10	-2.09889
54769038	chr1:54769038:G:T	2.17995e-22	-1.99131	-2.23067	2.1936e-21	-2.14175	-2.2501
54769174	chr1:54769174:T:C	2.10122e-21	-7.39038e-10	-1.95617	3.85347e-20	-7.39038e-10	-1.52584
54769314	chr1:54769314:G:A	3.00074e-22	-1.60968	-2.29274	3.43561e-21	-1.6222	-2.321
54769481	chr1:54769481:G:A	2.16286e-21	-7.39038e-10	-1.92726	2.57876e-20	-7.39038e-10	-1.9275
54770735	chr1:54770735:C:T	1.47114e-21	-7.39038e-10	-2.31265	1.72244e-20	-7.39038e-10	-2.33107
54770837	chr1:54770837:C:T	5.84255e-22	-1.5783	-1.65781	4.06228e-21	-1.70642	-2.06923
54771061	chr1:54771061:G:T	2.21878e-21	-7.39038e-10	-1.90174	2.78388e-20	-7.39038e-10	-1.85097
54771645	chr1:54771645:C:A	1.62058e-21	-7.39038e-10	-2.21591	2.16954e-20	-7.39038e-10	-2.10029
54771694	chr1:54771694:G:A	2.25753e-22	-1.95282	-2.23419	2.23917e-21	-2.11881	-2.25249
54771739	chr1:54771739:C:T	1.15319e-21	-1.93863	-0.617528	1.21253e-20	-2.12685	-0.555245
54771929	chr1:54771929:C:T	2.23033e-22	-2.01955	-2.17958	2.32591e-21	-2.1535	-2.17978
54771960	chr1:54771960:G:A	1.45309e-21	-7.39038e-10	-2.325	1.72594e-20	-7.39038e-10	-2.32904
54772346	chr1:54772346:C:T	8.29626e-22	-1.52282	-1.36265	9.99339e-21	-1.63595	-1.23952
54772406	chr1:54772406:T:C	2.04945e-21	-7.39038e-10	-1.98112	3.38651e-20	-7.39038e-10	-1.65501
54772518	chr1:54772518:A:C	1.62201e-21	-7.39038e-10	-2.21503	2.17173e-20	-7.39038e-10	-2.09928
54772527	chr1:54772527:C:A	1.44427e-21	-7.39038e-10	-2.33109	1.73637e-20	-7.39038e-10	-2.32301
54772616	chr1:54772616:T:C	1.55848e-21	-7.39038e-10	-2.25498	1.83759e-20	-7.39038e-10	-2.26635
54772717	chr1:54772717:C:T	1.50303e-21	-7.39038e-10	-2.29121	1.72708e-20	-7.39038e-10	-2.32838
54772819	chr1:54772819:T:C	1.50935e-21	-7.39038e-10	-2.28701	1.72957e-20	-7.39038e-10	-2.32694
54772943	chr1:54772943:A:ATG	1.54395e-21	-7.39038e-10	-2.26435	2.19742e-20	-7.39038e-10	-2.08753
54773048	chr1:54773048:AG:A	1.4722e-21	-7.39038e-10	-2.31194	1.87744e-20	-7.39038e-10	-2.2449
54773122	chr1:54773122:G:A	3.42834e-21	-7.39038e-10	-1.46662	3.41391e-20	-7.39038e-10	-1.64695
54773190	chr1:54773190:G:A	1.98902e-22	-2.11909	-2.19454	2.47975e-21	-2.02363	-2.24561
54773813	chr1:54773813:G:A	1.95881e-22	-2.20964	-2.1193	2.58504e-21	-2.19648	-2.03117
54774033	chr1:54774033:G:A	1.15279e-20	-0.253925	-4.84864e-09	3.19182e-19	0.588365	-4.84864e-09
54774188	chr1:54774188:T:C	1.54107e-21	-7.39038e-10	-2.26621	1.84945e-20	-7.39038e-10	-2.25992
54774259	chr1:54774259:A:T	1.96335e-22	-2.00366	-2.32296	2.00141e-21	-2.15842	-2.32512
54774277	chr1:54774277:C:T	4.35368e-21	-7.39038e-10	-1.22767	4.24627e-20	-7.39038e-10	-1.42877
54774467	chr1:54774467:G:A	2.93907e-22	-1.64957	-2.27362	3.22874e-21	-1.67721	-2.3281
54774958	chr1:54774958:C:G	1.2147e-21	-1.99047	-0.51373	1.29986e-20	-2.15694	-0.455613
54774980	chr1:54774980:C:G	3.81799e-21	-7.39038e-10	-1.35897	4.07277e-20	-7.39038e-10	-1.47049
54775110	chr1:54775110:G:T	1.62147e-21	-7.39038e-10	-2.21536	2.58075e-20	-7.39038e-10	-1.92673
54775326	chr1:54775326:C:CG	1.69015e-21	-2.17388	-4.84864e-09	2.00662e-20	-2.17836	-4.84864e-09
54775336	chr1:54775336:A:G	1.58621e-22	-2.20895	-2.33098	1.95809e-21	-2.18119	-2.32424
54775557	chr1:54775557:A:T	1.52217e-21	-7.39038e-10	-2.27856	1.80005e-20	-7.39038e-10	-2.287
54775592	chr1:54775592:G:T	3.27543e-21	-7.39038e-10	-1.51224	3.26285e-20	-7.39038e-10	-1.69221
54775757	chr1:54775757:G:A	2.2674e-21	-1.88006	-4.84864e-09	2.31331e-20	-2.03613	-4.84864e-09
54775847	chr1:54775847:C:T	1.76649e-21	-7.39038e-10	-2.1297	2.5037e-20	-7.39038e-10	-1.95704
54775854	chr1:54775854:C:T	1.54873e-21	-7.39038e-10	-2.26126	1.88065e-20	-7.39038e-10	-2.24319
54775958	chr1:54775958:C:A	2.9845e-21	-7.39038e-10	-1.60526	4.92395e-20	-7.39038e-10	-1.2807
54776214	chr1:54776214:G:A	1.46081e-21	-7.39038e-10	-2.3197	1.83608e-20	-7.39038e-10	-2.26718
54776267	chr1:54776267:G:T	1.73154e-22	-2.21218	-2.24008	1.9558e-21	-2.20882	-2.29778
54776281	chr1:54776281:C:T	3.50399e-22	-2.11521	-1.63216	4.44541e-21	-2.11373	-1.57179
54776747	chr1:54776747:T:C	2.93426e-21	-7.39038e-10	-1.62224	2.92743e-20	-7.39038e-10	-1.80069
54777294	chr1:54777294:T:C	2.8238e-21	-1.66061	-4.84864e-09	2.77913e-20	-1.85267	-4.84864e-09
54777573	chr1:54777573:A:C	1.44715e-21	-7.39038e-10	-2.3291	1.74203e-20	-7.39038e-10	-2.31976
54777646	chr1:54777646:T:C	2.26623e-21	0.18013	-2.06071	1.49903e-20	-0.44196	-2.02803
54777791	chr1:54777791:C:G	2.17835e-21	-7.39038e-10	-1.92013	2.31487e-20	-7.39038e-10	-2.03546
54777914	chr1:54777914:A:G	2.46841e-21	-1.79512	-4.84864e-09	2.7479e-20	-1.86398	-4.84864e-09
54777917	chr1:54777917:G:T	7.52523e-22	-0.704775	-2.27824	6.14411e-21	-1.11445	-2.24745
54778524	chr1:54778524:T:C	5.31167e-21	-1.02879	-4.84864e-09	8.3095e-20	-0.757411	-4.84864e-09
54778651	chr1:54778651:A:T	2.8445e-21	-7.39038e-10	-1.65331	4.41965e-20	-7.39038e-10	-1.38875
54778666	chr1:54778666:G:A	2.17835e-21	-7.39038e-10	-1.92013	2.31487e-20	-7.39038e-10	-2.03546
54778800	chr1:54778800:C:T	1.07954e-21	-0.383266	-2.23889	7.52938e-21	-0.953665	-2.20492
54778895	chr1:54778895:T:C	2.85411e-21	-7.39038e-10	-1.64993	2.58324e-20	-7.39038e-10	-1.92577
54779030	chr1:54779030:GCA:G	1.4442e-21	-7.39038e-10	-2.33114	2.0961e-20	-7.39038e-10	-2.13473
54779771	chr1:54779771:G:A	3.12708e-21	-7.39038e-10	-1.55859	3.39516e-20	-7.39038e-10	-1.65246
54779966	chr1:54779966:A:G	2.21488e-22	-2.03082	-2.17526	2.25388e-21	-2.13785	-2.22689
54780326	chr1:54780326:T:A	1.56747e-21	-7.39038e-10	-2.24923	2.34478e-20	-7.39038e-10	-2.02262
54780361	chr1:54780361:G:A	1.11606e-21	-0.530924	-2.05796	7.28772e-21	-0.994281	-2.19692
54780362	chr1:54780362:T:C	5.50593e-22	-0.964544	-2.33091	6.73603e-21	-0.997339	-2.27259
54780849	chr1:54780849:T:C	4.69536e-22	-1.23445	-2.22026	7.29685e-21	-1.0295	-2.16045
54780972	chr1:54780972:G:C	2.6427e-21	-7.39038e-10	-1.72689	2.73938e-20	-7.39038e-10	-1.86708
54781101	chr1:54781101:C:G	9.25222e-22	-0.44581	-2.3306	6.67915e-21	-0.970216	-2.30819
54781424	chr1:54781424:G:A	2.52929e-22	-1.89504	-2.1783	3.12868e-21	-1.80922	-2.22757
54782059	chr1:54782059:A:C	4.13458e-21	-7.39038e-10	-1.27931	4.31067e-20	-7.39038e-10	-1.41372
54782179	chr1:54782179:A:G	1.71754e-22	-2.12983	-2.33056	1.94869e-21	-2.18571	-2.32453
54782401	chr1:54782401:A:G	1.75454e-22	-2.12617	-2.3129	1.95308e-21	-2.17701	-2.33098
54782770	chr1:54782770:C:G	3.09289e-21	-1.56959	-4.84864e-09	3.09265e-20	-1.74578	-4.84864e-09
54783481	chr1:54783481:T:C	2.90235e-22	-1.61999	-2.31577	3.39018e-21	-1.63192	-2.32459
54783641	chr1:54783641:G:A	3.62538e-22	-1.46179	-2.25153	4.99232e-21	-1.35425	-2.21525
54784003	chr1:54784003:A:G	1.2333e-21	-0.195396	-2.2936	1.03561e-20	-0.509883	-2.32993
54784696	chr1:54784696:A:G	1.54899e-21	-7.39038e-10	-2.26109	2.28178e-20	-7.39038e-10	-2.04986
54784806	chr1:54784806:C:T	1.74728e-22	-2.14041	-2.30281	1.93284e-21	-2.18748	-2.33092
54785011	chr1:54785011:A:G	1.12795e-21	-0.268621	-2.30967	9.42504e-21	-0.602929	-2.3311
54785150	chr1:54785150:G:A	1.0358e-21	-0.337714	-2.32581	9.05914e-21	-0.6497	-2.32392
54785641	chr1:54785641:G:A	2.62501e-22	-2.02663	-2.00956	2.62534e-21	-2.12967	-2.08252
54785839	chr1:54785839:C:T	2.20465e-21	-1.86045	-0.0476779	1.55685e-20	-2.11466	-0.317489
54785948	chr1:54785948:A:G	1.78307e-21	-7.39038e-10	-2.12036	2.22112e-20	-7.39038e-10	-2.0768
54786826	chr1:54786826:G:T	1.45768e-21	-7.39038e-10	-2.32185	1.79184e-20	-7.39038e-10	-2.29157
54786841	chr1:54786841:C:T	1.77341e-22	-2.12156	-2.30682	1.96263e-21	-2.17243	-2.33069
54786853	chr1:54786853:C:T	3.27328e-21	-7.39038e-10	-1.5129	4.0738e-20	-7.39038e-10	-1.47024
54787594	chr1:54787594:C:T	1.53425e-21	-7.39038e-10	-2.27065	2.20678e-20	-7.39038e-10	-2.08327
54787916	chr1:54787916:G:A	5.63385e-21	-7.39038e-10	-0.969901	5.07652e-20	-7.39038e-10	-1.25018
54787921	chr1:54787921:G:A	1.33416e-21	-0.120051	-2.29034	8.70771e-21	-0.695047	-2.31814
54788015	chr1:54788015:C:T	1.64571e-21	-7.39038e-10	-2.20052	1.87969e-20	-7.39038e-10	-2.2437
54788419	chr1:54788419:C:T	2.42735e-22	-1.92837	-2.18611	2.561e-21	-2.00894	-2.22806
54788432	chr1:54788432:C:T	1.45138e-21	-7.39038e-10	-2.32618	1.82708e-20	-7.39038e-10	-2.27209
54788980	chr1:54788980:C:T	2.01235e-21	-1.99939	-4.84864e-09	2.0003e-20	-2.18151	-4.84864e-09
54789609	chr1:54789609:T:C	1.51569e-21	-7.39038e-10	-2.28282	1.7322e-20	-7.39038e-10	-2.32542
54789910	chr1:54789910:C:G	1.69589e-22	-2.20232	-2.27075	2.86459e-21	-2.14753	-1.97744
54789936	chr1:54789936:G:C	1.72443e-21	-7.39038e-10	-2.1538	1.91641e-20	-7.39038e-10	-2.22436
54790000	chr1:54790000:C:T	2.62461e-21	-7.39038e-10	-1.73376	2.42567e-20	-7.39038e-10	-1.9887
54790198	chr1:54790198:T:C	2.23072e-22	-1.86811	-2.33084	2.44943e-21	-1.95743	-2.32411
54790215	chr1:54790215:G:A	2.98067e-21	-1.60654	-4.84864e-09	3.35415e-20	-1.66461	-4.84864e-09
54790346	chr1:54790346:C:T	3.00021e-22	-1.58507	-2.31753	3.02878e-21	-1.76931	-2.29992
54790381	chr1:54790381:TAAAAGA:T	2.1695e-22	-1.93211	-2.29467	2.52144e-21	-1.93899	-2.31357
54790752	chr1:54790752:A:G	2.3238e-21	-7.39038e-10	-1.85549	2.14936e-20	-7.39038e-10	-2.10964
54791026	chr1:54791026:G:A	2.45952e-21	-7.39038e-10	-1.79872	2.46053e-20	-7.39038e-10	-1.97443
54791368	chr1:54791368:G:C	2.45292e-21	-7.39038e-10	-1.80141	3.0909e-20	-7.39038e-10	-1.74635
54791383	chr1:54791383:T:C	2.18972e-22	-1.88671	-2.33079	2.41405e-21	-1.97221	-2.32388
54791504	chr1:54791504:T:C	2.21278e-22	-1.87639	-2.33064	2.43922e-21	-1.96254	-2.32318
54791925	chr1:54791925:C:T	1.45755e-21	-7.39038e-10	-2.32193	1.84413e-20	-7.39038e-10	-2.26281
54792664	chr1:54792664:T:C	2.19832e-22	-1.88274	-2.33084	2.42321e-21	-1.9682	-2.32411
54793046	chr1:54793046:T:C	2.78939e-21	-7.39038e-10	-1.67287	4.28931e-20	-7.39038e-10	-1.41869
54793666	chr1:54793666:GA:G	2.13302e-22	-1.94467	-2.29907	2.49806e-21	-1.95117	-2.31071
54793913	chr1:54793913:G:A	1.4444e-21	-7.39038e-10	-2.331	1.76538e-20	-7.39038e-10	-2.30645
54793994	chr1:54793994:A:G	1.64398e-22	-2.20229	-2.30187	2.92342e-21	-2.13454	-1.9701
54794471	chr1:54794471:A:G	1.42908e-20	-7.39038e-10	-0.039074	8.40962e-20	-7.39038e-10	-0.745434
54794588	chr1:54794588:A:C	1.65307e-22	-2.16805	-2.3306	2.93314e-21	-2.05735	-2.04397
54794598	chr1:54794598:A:G	1.66016e-22	-2.16362	-2.33074	2.94873e-21	-2.04867	-2.04735
54794765	chr1:54794765:C:G	1.47704e-21	-7.39038e-10	-2.30865	1.99552e-20	-7.39038e-10	-2.18391
54794770	chr1:54794770:G:A	2.56103e-21	-7.39038e-10	-1.75828	2.39533e-20	-7.39038e-10	-2.00129
54794909	chr1:54794909:G:T	1.93086e-21	-7.39038e-10	-2.04073	2.04211e-20	-7.39038e-10	-2.16083
54795195	chr1:54795195:A:G	1.56202e-21	-7.39038e-10	-2.25271	1.75599e-20	-7.39038e-10	-2.31178
54795229	chr1:54795229:C:A	1.46516e-21	-7.39038e-10	-2.31673	1.77268e-20	-7.39038e-10	-2.30232
54795548	chr1:54795548:G:A	1.23218e-20	-0.445206	0.257884	1.87992e-19	-1.03046	1.08946
54795709	chr1:54795709:G:A	2.2257e-21	-7.39038e-10	-1.89862	2.09834e-20	-7.39038e-10	-2.13366
54795953	chr1:54795953:A:C	3.53767e-21	-7.39038e-10	-1.43522	3.14191e-20	-7.39038e-10	-1.72998
54796079	chr1:54796079:T:C	1.0574e-21	-1.41235	-1.23053	4.01009e-20	-1.08995	-0.396046
54796272	chr1:54796272:C:T	1.43662e-20	-7.39038e-10	-0.0338127	9.14944e-20	-7.39038e-10	-0.661118
54796295	chr1:54796295:C:T	3.91379e-20	-7.39038e-10	0.968398	4.94252e-19	-7.39038e-10	1.02565
54796470	chr1:54796470:AC:A	4.06436e-22	-1.26883	-2.3302	4.37465e-21	-1.38952	-2.31205
54796778	chr1:54796778:G:A	2.71375e-22	-2.08405	-1.9189	4.1883e-21	-2.0796	-1.6655
54797021	chr1:54797021:T:C	6.02967e-22	-2.19034	-1.01425	1.12962e-20	-2.17687	-0.576063
54797415	chr1:54797415:A:G	4.1015e-22	-2.21433	-1.3756	7.89219e-21	-2.20475	-0.906771
54797700	chr1:54797700:C:T	1.74335e-21	-7.39038e-10	-2.14289	2.57175e-20	-7.39038e-10	-1.93022
54797878	chr1:54797878:T:C	3.22148e-22	-2.20539	-1.62605	5.53875e-21	-2.19016	-1.27546
54798142	chr1:54798142:G:T	1.68573e-21	-7.39038e-10	-2.1765	2.45744e-20	-7.39038e-10	-1.97569
54798204	chr1:54798204:C:A	2.64215e-22	-1.72996	-2.29973	2.68373e-21	-1.86001	-2.33018
54798387	chr1:54798387:G:A	1.47033e-21	-7.39038e-10	-2.31321	4.08018e-20	-7.39038e-10	-1.46867
54798718	chr1:54798718:T:C	2.93151e-22	-1.68169	-2.24407	3.06384e-21	-1.76227	-2.29545
54798959	chr1:54798959:A:G	6.15782e-22	-0.936139	-2.24742	6.24338e-21	-1.02547	-2.3204
54799047	chr1:54799047:A:G	2.50294e-21	-7.39038e-10	-1.78123	2.69819e-20	-7.39038e-10	-1.88223
54799346	chr1:54799346:C:T	1.6155e-21	-7.39038e-10	-2.21905	1.91325e-20	-7.39038e-10	-2.22601
54799386	chr1:54799386:ACG:A	3.99203e-21	-7.39038e-10	-1.31439	7.19998e-20	-7.39038e-10	-0.900733
54799390	chr1:54799390:C:CT	3.99203e-21	-7.39038e-10	-1.31439	7.19998e-20	-7.39038e-10	-0.900733
54799588	chr1:54799588:G:A	2.95273e-21	-1.61596	-4.84864e-09	2.66626e-20	-1.89414	-4.84864e-09
54799595	chr1:54799595:T:C	1.20485e-21	-1.20282	-1.30951	1.28361e-20	-1.02153	-1.60361
54799622	chr1:54799622:T:G	1.64486e-21	-7.39038e-10	-2.20104	1.94695e-20	-7.39038e-10	-2.20855
54799976	chr1:54799976:G:A	2.32794e-21	-7.39038e-10	-1.85371	2.66925e-20	-7.39038e-10	-1.89301
54800029	chr1:54800029:C:T	4.65897e-21	-7.39038e-10	-1.1599	8.70362e-20	-7.39038e-10	-0.711072
54800176	chr1:54800176:G:A	1.77217e-20	-7.39038e-10	0.176097	1.01552e-19	-7.39038e-10	-0.556829
54800353	chr1:54800353:G:C	9.40165e-21	-1.26546	0.807654	1.00618e-19	-1.12635	0.560288
54800548	chr1:54800548:GA:G	1.64418e-21	-7.39038e-10	-2.20145	1.94615e-20	-7.39038e-10	-2.20896
54800586	chr1:54800586:G:A	1.4718e-21	-7.39038e-10	-2.31221	1.84035e-20	-7.39038e-10	-2.26486
54800605	chr1:54800605:C:T	1.85028e-21	-7.39038e-10	-2.08336	2.54981e-20	-7.39038e-10	-1.93879
54800633	chr1:54800633:G:A	1.64486e-21	-7.39038e-10	-2.20104	1.94695e-20	-7.39038e-10	-2.20855
54800927	chr1:54800927:C:T	2.69334e-21	-1.70791	-4.84864e-09	2.49624e-20	-1.96002	-4.84864e-09
54801124	chr1:54801124:G:C	2.99708e-22	-2.21107	-1.69257	5.10227e-21	-2.19725	-1.35046
54801140	chr1:54801140:G:A	2.47432e-21	-1.79273	-4.84864e-09	2.27136e-20	-2.05443	-4.84864e-09
54801172	chr1:54801172:C:T	2.82172e-22	-2.20681	-1.75712	2.63114e-21	-2.19561	-2.01437
54801249	chr1:54801249:G:A	1.4095e-20	-7.39038e-10	-0.0528734	8.37185e-20	-7.39038e-10	-0.749936
54801441	chr1:54801441:T:C	4.54387e-22	-1.18428	-2.30322	5.54998e-21	-1.38149	-2.08211
54801509	chr1:54801509:CA:C	1.08333e-21	-1.24377	-1.37487	1.07335e-20	-1.13916	-1.66486
54801607	chr1:54801607:A:G	1.75035e-21	-7.39038e-10	-2.13888	2.16222e-20	-7.39038e-10	-2.10368
54801836	chr1:54801836:G:A	1.6802e-22	-2.21418	-2.26818	2.03061e-21	-2.21162	-2.25744
54801851	chr1:54801851:G:C	5.77034e-22	-1.22658	-2.02196	8.20913e-21	-1.447	-1.62515
54801888	chr1:54801888:G:C	6.19691e-22	-2.20047	-0.976755	4.78178e-21	-2.19401	-1.41858
54801907	chr1:54801907:C:T	2.04679e-22	-2.21451	-2.0705	2.43202e-21	-2.21261	-2.07607
54801939	chr1:54801939:C:T	1.02033e-21	-1.32577	-1.3528	1.00367e-20	-1.22745	-1.6437
54802312	chr1:54802312:A:T	5.93774e-22	-1.22551	-1.99444	8.50774e-21	-1.44606	-1.59036
54802530	chr1:54802530:C:G	1.19362e-20	-0.808146	0.589032	1.04487e-19	-0.798442	0.270113
54802744	chr1:54802744:A:G	8.21104e-22	-1.56768	-1.32812	1.01099e-20	-1.61873	-1.24515
54802807	chr1:54802807:G:A	1.29729e-20	-7.39038e-10	-0.135828	8.70693e-20	-7.39038e-10	-0.710692
54802816	chr1:54802816:G:A	1.98528e-21	-7.39038e-10	-2.01293	2.20919e-20	-7.39038e-10	-2.08219
54802901	chr1:54802901:G:A	2.53644e-21	-1.76793	-4.84864e-09	3.31321e-20	-1.67689	-4.84864e-09
54802994	chr1:54802994:T:A	1.57383e-21	-7.39038e-10	-2.24518	1.83799e-20	-7.39038e-10	-2.26614
54803011	chr1:54803011:A:G	4.9518e-22	-1.24433	-2.15719	4.1538e-21	-1.42225	-2.33112
54803168	chr1:54803168:A:G	3.29612e-21	-7.39038e-10	-1.50595	5.12226e-20	-7.39038e-10	-1.24121
54803199	chr1:54803199:G:A	2.33502e-21	-7.39038e-10	-1.85067	2.9576e-20	-7.39038e-10	-1.79043
54803715	chr1:54803715:C:T	2.33825e-21	-7.39038e-10	-1.84929	2.96147e-20	-7.39038e-10	-1.78913
54803969	chr1:54803969:C:T	2.13268e-22	-1.96654	-2.27736	4.65718e-21	-1.42775	-2.21124
54803978	chr1:54803978:G:C	3.29077e-22	-1.62527	-2.18488	3.84221e-21	-1.71259	-2.11876
54804018	chr1:54804018:C:T	1.45778e-21	-7.39038e-10	-2.32178	1.82368e-20	-7.39038e-10	-2.27395
54804024	chr1:54804024:G:A	3.94596e-21	-7.39038e-10	-1.326	7.1048e-20	-7.39038e-10	-0.914041
54804261	chr1:54804261:G:T	1.57412e-21	-7.39038e-10	-2.24499	1.97481e-20	-7.39038e-10	-2.19434
54804288	chr1:54804288:A:G	2.68432e-22	-2.1577	-1.85615	2.62431e-21	-2.15895	-2.05363
54804357	chr1:54804357:A:G	3.47755e-22	-1.56625	-2.1887	4.03657e-21	-1.65728	-2.12472
54804657	chr1:54804657:C:A	2.90633e-21	-7.39038e-10	-1.6318	5.00909e-20	-7.39038e-10	-1.26356
54804926	chr1:54804926:C:T	1.5851e-21	-7.39038e-10	-2.23805	1.8846e-20	-7.39038e-10	-2.2411
54805038	chr1:54805038:C:T	1.16605e-21	-1.31795	-1.22713	1.80176e-20	-1.17604	-1.11001
54805058	chr1:54805058:AC:A	1.59237e-21	-7.39038e-10	-2.23347	1.75113e-20	-7.39038e-10	-2.31455
54805098	chr1:54805098:C:T	4.70369e-22	-1.19999	-2.25294	6.34851e-21	-1.40624	-1.92294
54805181	chr1:54805181:C:T	1.61501e-21	-7.39038e-10	-2.21935	1.89508e-20	-7.39038e-10	-2.23555
54805336	chr1:54805336:G:C	3.05751e-21	-1.58109	-4.84864e-09	2.7355e-20	-1.8685	-4.84864e-09
54805572	chr1:54805572:T:G	3.22953e-22	-1.65958	-2.16936	3.79287e-21	-1.74454	-2.09973
54805797	chr1:54805797:C:A	1.60108e-21	-7.39038e-10	-2.22801	1.89545e-20	-7.39038e-10	-2.23535
54805822	chr1:54805822:G:T	3.31181e-22	-2.20639	-1.59739	2.95415e-21	-2.19564	-1.89855
54806057	chr1:54806057:C:T	1.9389e-21	-7.39038e-10	-2.03657	2.30858e-20	-7.39038e-10	-2.03818
54806101	chr1:54806101:A:G	2.22344e-22	-2.13768	-2.06454	2.55157e-21	-2.09697	-2.14372
54806172	chr1:54806172:C:T	1.44462e-21	-7.39038e-10	-2.33085	1.74556e-20	-7.39038e-10	-2.31773
54806262	chr1:54806262:A:G	1.44661e-21	-7.39038e-10	-2.32947	1.75526e-20	-7.39038e-10	-2.3122
54806399	chr1:54806399:C:A	1.62065e-21	-7.39038e-10	-2.21587	2.08966e-20	-7.39038e-10	-2.13781
54806506	chr1:54806506:T:C	1.93611e-21	-7.39038e-10	-2.03801	2.29842e-20	-7.39038e-10	-2.04259
54806507	chr1:54806507:G:A	1.67477e-21	-7.39038e-10	-2.18302	2.21462e-20	-7.39038e-10	-2.07973
54806663	chr1:54806663:A:T	1.53505e-21	-7.39038e-10	-2.27013	1.76076e-20	-7.39038e-10	-2.30906
54806750	chr1:54806750:A:G	1.99837e-22	-2.1257	-2.18324	2.45947e-21	-2.03357	-2.24388
54806848	chr1:54806848:A:G	1.0211e-21	-1.16727	-1.51054	1.02779e-20	-1.23234	-1.61506
54806905	chr1:54806905:C:T	1.60158e-21	-7.39038e-10	-2.2277	1.75271e-20	-7.39038e-10	-2.31365
54806970	chr1:54806970:C:G	8.62554e-22	-1.28169	-1.56486	8.69311e-21	-1.34149	-1.67338
54807070	chr1:54807070:A:G	1.4247e-18	-7.39038e-10	4.56303	1.05921e-16	-7.39038e-10	6.39306
54807631	chr1:54807631:C:T	2.65665e-21	-7.39038e-10	-1.72163	2.84812e-20	-7.39038e-10	-1.82815
54807749	chr1:54807749:A:T	2.5013e-22	-2.20842	-1.87604	2.94499e-21	-2.21373	-1.88356
54808379	chr1:54808379:G:A	2.30117e-22	-2.21184	-1.95602	2.672e-21	-2.21454	-1.98003
54808405	chr1:54808405:C:G	4.13741e-22	-1.25526	-2.32595	4.24892e-21	-1.50567	-2.22506
54808528	chr1:54808528:C:T	1.46061e-21	-7.39038e-10	-2.31984	1.8242e-20	-7.39038e-10	-2.27367
54808703	chr1:54808703:C:T	3.7558e-21	-1.37539	-4.84864e-09	2.95425e-20	-1.79157	-4.84864e-09
54808791	chr1:54808791:A:C	4.12811e-22	-1.30022	-2.28324	3.58789e-21	-1.58604	-2.31379
54808856	chr1:54808856:C:T	3.79629e-21	-7.39038e-10	-1.36467	3.91134e-20	-7.39038e-10	-1.51093
54809095	chr1:54809095:T:C	1.51465e-21	-7.39038e-10	-2.28351	1.75723e-20	-7.39038e-10	-2.31107
54809234	chr1:54809234:C:A	1.7479e-22	-2.21386	-2.229	2.51813e-21	-2.21448	-2.0394
54809275	chr1:54809275:A:G	1.90303e-21	-7.39038e-10	-2.05525	2.54656e-20	-7.39038e-10	-1.94007
54809294	chr1:54809294:T:C	5.22973e-22	-1.16064	-2.18628	3.79169e-21	-1.68402	-2.16056
54809482	chr1:54809482:T:C	1.7095e-21	-7.39038e-10	-2.16249	1.77958e-20	-7.39038e-10	-2.29844
54809885	chr1:54809885:C:A	1.58616e-21	-7.39038e-10	-2.23737	1.7228e-20	-7.39038e-10	-2.33086
54809957	chr1:54809957:G:C	4.22825e-22	-2.18499	-1.3745	2.78307e-21	-2.20237	-1.95147
54810158	chr1:54810158:T:G	5.73954e-22	-1.08159	-2.1723	4.09804e-21	-1.62495	-2.14194
54810371	chr1:54810371:C:T	4.43114e-22	-1.85042	-1.6622	7.93014e-21	-1.99545	-1.11128
54810518	chr1:54810518:C:T	1.44892e-21	-7.39038e-10	-2.32788	1.72462e-20	-7.39038e-10	-2.32981
54810878	chr1:54810878:G:A	6.63344e-21	-0.806569	-4.84864e-09	4.98436e-20	-1.26851	-4.84864e-09
54811014	chr1:54811014:G:A	1.72289e-22	-2.20275	-2.25453	2.42353e-21	-2.20874	-2.08343
54811525	chr1:54811525:G:A	3.03409e-21	-1.29376	-0.295026	4.46901e-20	-1.36377	-0.0138773
54811757	chr1:54811757:T:A	3.26309e-22	-2.16884	-1.64976	2.40561e-21	-2.19175	-2.10785
54811880	chr1:54811880:C:T	1.44904e-21	-7.39038e-10	-2.32779	1.72694e-20	-7.39038e-10	-2.32846
54812008	chr1:54812008:G:A	2.24288e-20	-7.39038e-10	0.411655	2.65948e-19	-7.39038e-10	0.405905
54812766	chr1:54812766:C:T	3.33625e-21	-7.39038e-10	-1.49384	3.17141e-20	-7.39038e-10	-1.72064
54813104	chr1:54813104:A:G	1.54083e-21	-7.39038e-10	-2.26637	1.97141e-20	-7.39038e-10	-2.19606
54813168	chr1:54813168:G:A	2.07725e-22	-2.00693	-2.26331	2.87789e-21	-2.02227	-2.09807
54813392	chr1:54813392:C:A	1.46902e-21	-7.39038e-10	-2.3141	1.75801e-20	-7.39038e-10	-2.31063
54813649	chr1:54813649:T:G	2.10629e-21	0.36418	-2.31795	1.60198e-20	-0.0801724	-2.3234
54813749	chr1:54813749:A:G	2.1793e-20	-7.39038e-10	0.382894	5.34054e-19	-7.39038e-10	1.1031
54813750	chr1:54813750:G:C	1.37454e-20	-7.39038e-10	-0.077988	3.2079e-19	-7.39038e-10	0.59339
54814015	chr1:54814015:G:A	6.28398e-22	-2.07431	-1.08896	9.7904e-21	-1.97737	-0.918627
54814180	chr1:54814180:T:C	7.30949e-22	-2.21298	-0.799124	1.5614e-20	-2.21216	-0.217069
54814305	chr1:54814305:G:A	2.69911e-21	-7.39038e-10	-1.70577	2.62237e-20	-7.39038e-10	-1.91073
54814762	chr1:54814762:C:T	2.76619e-21	-7.39038e-10	-1.68122	4.84075e-20	-7.39038e-10	-1.29774
54815017	chr1:54815017:G:A	1.7683e-21	-7.39038e-10	-2.12868	2.58091e-20	-7.39038e-10	-1.92667
54815118	chr1:54815118:G:A	3.86568e-21	-1.34655	-4.84864e-09	3.51972e-20	-1.61643	-4.84864e-09
54815257	chr1:54815257:T:C	7.13687e-21	-7.39038e-10	-0.733419	1.09336e-19	-7.39038e-10	-0.482972
54815333	chr1:54815333:A:T	3.52509e-22	-1.41064	-2.33073	3.8947e-21	-1.50709	-2.31068
54815458	chr1:54815458:TCC:T	1.62787e-22	-2.19396	-2.32004	2.01972e-21	-2.20146	-2.27298
54816019	chr1:54816019:G:C	7.58518e-21	-7.39038e-10	-0.672496	1.29723e-19	-7.39038e-10	-0.311996
54816174	chr1:54816174:G:A	2.91456e-22	-2.07217	-1.85939	4.60456e-21	-2.14564	-1.50471
54816236	chr1:54816236:C:G	5.53746e-22	-1.60981	-1.67994	6.81159e-21	-1.67312	-1.58565
54816292	chr1:54816292:C:T	1.65739e-22	-2.16858	-2.32746	2.09791e-21	-2.18065	-2.25581
54816318	chr1:54816318:A:G	1.64877e-22	-2.17391	-2.32734	2.1011e-21	-2.18562	-2.24931
54816341	chr1:54816341:C:T	1.67869e-22	-2.15476	-2.3285	2.2669e-21	-2.17485	-2.18413
54816396	chr1:54816396:A:G	9.32612e-21	-7.39038e-10	-0.465874	1.57534e-19	-7.39038e-10	-0.117753
54816637	chr1:54816637:A:G	1.88947e-22	-2.14833	-2.21665	1.97215e-21	-2.16746	-2.33081
54816883	chr1:54816883:A:G	1.87246e-22	-2.14894	-2.22509	1.97139e-21	-2.16756	-2.33109
54816911	chr1:54816911:C:G	1.45382e-21	-7.39038e-10	-2.3245	1.72397e-20	-7.39038e-10	-2.33018
54817155	chr1:54817155:G:A	1.8448e-21	-7.39038e-10	-2.08632	2.05596e-20	-7.39038e-10	-2.15407
54817403	chr1:54817403:T:G	1.87126e-22	-2.15235	-2.22231	1.96514e-21	-2.17068	-2.33115
54817755	chr1:54817755:ATGAGGACCAGATTC:A	1.98626e-22	-2.14658	-2.16845	1.98332e-21	-2.16719	-2.32544
54817955	chr1:54817955:T:C	1.99182e-22	-2.20863	-2.1036	3.12183e-21	-2.20094	-1.83804
54818085	chr1:54818085:T:C	1.84156e-22	-2.13879	-2.25188	1.995e-21	-2.15795	-2.3288
54818391	chr1:54818391:C:G	1.51265e-21	-7.39038e-10	-2.28483	1.73272e-20	-7.39038e-10	-2.32512
54818481	chr1:54818481:A:T	1.8114e-22	-2.11269	-2.29448	2.06754e-21	-2.13604	-2.315
54818522	chr1:54818522:C:T	1.76623e-22	-2.12788	-2.30455	2.05529e-21	-2.14911	-2.30786
54818588	chr1:54818588:G:A	1.7806e-22	-2.11539	-2.30893	2.08643e-21	-2.14034	-2.3016
54818617	chr1:54818617:G:A	1.76904e-22	-2.12225	-2.30859	2.06634e-21	-2.14861	-2.30301
54818764	chr1:54818764:GT:G	1.782e-22	-2.14237	-2.28117	1.99327e-21	-2.16378	-2.32384
54818854	chr1:54818854:A:G	1.95746e-22	-2.02463	-2.305	2.27956e-21	-2.0721	-2.28131
54818868	chr1:54818868:C:T	1.37907e-20	-0.0746996	-4.84864e-09	7.17347e-20	-0.904421	-4.84864e-09
54819114	chr1:54819114:G:T	1.10286e-20	-7.39038e-10	-0.298205	1.91507e-19	-7.39038e-10	0.0775297
54819365	chr1:54819365:G:A	4.37245e-21	-1.22337	-4.84864e-09	4.85006e-20	-1.29582	-4.84864e-09
54819647	chr1:54819647:A:C	8.9384e-21	-7.39038e-10	-0.508336	1.54281e-19	-7.39038e-10	-0.13862
54820258	chr1:54820258:C:T	2.37147e-21	-1.62151	-0.213672	1.53198e-20	-1.71786	-0.730391
54820750	chr1:54820750:C:T	1.65812e-21	-7.39038e-10	-2.19301	2.07072e-20	-7.39038e-10	-2.14691
54820799	chr1:54820799:C:T	1.70573e-21	-7.39038e-10	-2.1647	1.79354e-20	-7.39038e-10	-2.29062
54820854	chr1:54820854:C:T	1.84192e-21	-7.39038e-10	-2.08789	1.94291e-20	-7.39038e-10	-2.21062
54820872	chr1:54820872:G:A	7.34444e-22	-2.19833	-0.809001	5.21589e-21	-2.21416	-1.31152
54821170	chr1:54821170:T:C	2.07184e-22	-2.18694	-2.0859	3.27993e-21	-2.1712	-1.81837
54821180	chr1:54821180:G:A	2.678e-21	-1.59605	-0.117573	1.65096e-20	-1.6875	-0.685957
54821275	chr1:54821275:T:A	8.66442e-21	-7.39038e-10	-0.539468	7.39091e-20	-7.39038e-10	-0.87456
54821343	chr1:54821343:G:C	1.72224e-18	-7.39038e-10	4.75269	1.33835e-16	-7.39038e-10	6.62696
54821414	chr1:54821414:G:A	7.61726e-22	-2.18028	-0.790578	4.10249e-21	-2.19452	-1.57128
54821732	chr1:54821732:T:C	2.14805e-22	-2.19479	-2.04193	3.46529e-21	-2.18128	-1.75332
54822048	chr1:54822048:A:G	2.39755e-21	-7.39038e-10	-1.82424	2.2258e-20	-7.39038e-10	-2.07469
54822936	chr1:54822936:T:C	2.03968e-22	-2.19041	-2.09808	3.21348e-21	-2.17585	-1.83419
54823058	chr1:54823058:C:T	4.08072e-22	-2.16534	-1.42967	2.55149e-21	-2.18508	-2.05564
54823179	chr1:54823179:C:T	5.34804e-22	-1.71041	-1.61414	4.24981e-21	-1.93312	-1.7974
54823325	chr1:54823325:T:C	2.0165e-22	-2.20114	-2.09877	3.16794e-21	-2.1901	-1.83422
54823506	chr1:54823506:A:G	4.0615e-22	-2.17593	-1.42379	2.53731e-21	-2.19323	-2.05306
54823632	chr1:54823632:C:A	1.91886e-21	-1.71104	-0.335918	1.24724e-20	-1.79946	-0.854414
54823784	chr1:54823784:C:T	1.62908e-21	-7.39038e-10	-2.21067	1.84575e-20	-7.39038e-10	-2.26193
54824087	chr1:54824087:T:G	1.00803e-21	-2.19383	-0.496865	6.11791e-21	-2.21366	-1.15251
54824242	chr1:54824242:A:G	4.04151e-22	-2.17281	-1.43184	2.53525e-21	-2.19095	-2.05615
54824394	chr1:54824394:TG:T	4.21543e-22	-2.16886	-1.39367	2.59169e-21	-2.18788	-2.03721
54824540	chr1:54824540:G:A	1.46536e-21	-7.39038e-10	-2.31659	2.12106e-20	-7.39038e-10	-2.1229
54824677	chr1:54824677:A:G	1.65293e-21	-2.19614	-4.84864e-09	1.97874e-20	-2.19235	-4.84864e-09
54825136	chr1:54825136:C:T	1.4615e-21	-7.39038e-10	-2.31923	1.77697e-20	-7.39038e-10	-2.2999
54825283	chr1:54825283:C:T	1.86757e-21	-7.39038e-10	-2.07405	1.9814e-20	-7.39038e-10	-2.19101
54825432	chr1:54825432:T:A	1.69571e-18	-7.39038e-10	4.73717	1.32034e-16	-7.39038e-10	6.61342
54826875	chr1:54826875:C:T	2.13861e-22	-2.20156	-2.03956	3.42788e-21	-2.19032	-1.75513
54826927	chr1:54826927:A:G	1.461e-21	-7.39038e-10	-2.31957	2.09816e-20	-7.39038e-10	-2.13375
54826940	chr1:54826940:C:T	8.26167e-22	-2.02387	-0.86578	1.44201e-20	-2.03873	-0.470041
54827027	chr1:54827027:C:T	4.96131e-21	-1.09702	-4.84864e-09	5.47544e-20	-1.17454	-4.84864e-09
54827211	chr1:54827211:A:G	2.03446e-22	-2.19543	-2.09562	3.20633e-21	-2.18232	-1.82995
54827383	chr1:54827383:C:G	1.48149e-21	-7.39038e-10	-2.30564	1.80712e-20	-7.39038e-10	-2.28308
54827705	chr1:54827705:G:A	1.72485e-21	-7.39038e-10	-2.15356	2.12403e-20	-7.39038e-10	-2.12149
54828067	chr1:54828067:T:G	4.11852e-21	0.22325	-1.50645	2.12064e-20	-0.222012	-1.90108
54828297	chr1:54828297:AAATT:A	9.10632e-21	-0.489724	-4.84864e-09	5.17562e-20	-1.23085	-4.84864e-09
54828642	chr1:54828642:TTTTC:T	1.92292e-21	-7.39038e-10	-2.04485	2.02423e-20	-7.39038e-10	-2.16962
54828850	chr1:54828850:T:A	2.10923e-21	-7.39038e-10	-1.95237	2.30259e-20	-7.39038e-10	-2.04078
54829049	chr1:54829049:T:C	5.32632e-22	-2.17273	-1.15588	2.89904e-21	-2.18973	-1.92329
54829330	chr1:54829330:A:G	1.98363e-22	-2.19926	-2.11709	3.08956e-21	-2.18744	-1.86193
54829347	chr1:54829347:A:T	3.55646e-22	-1.83755	-1.89496	4.272e-21	-1.88119	-1.84413
54829585	chr1:54829585:G:A	3.69639e-21	-7.39038e-10	-1.39134	2.80981e-20	-7.39038e-10	-1.8417
54830137	chr1:54830137:T:C	3.62982e-22	-1.82361	-1.88849	4.34407e-21	-1.86839	-1.8402
54830177	chr1:54830177:T:C	9.10377e-22	-2.0114	-0.781195	1.61166e-20	-2.02858	-0.368962
54830249	chr1:54830249:T:A	3.98943e-22	-1.69409	-1.92354	3.83332e-21	-1.76939	-2.06427
54830258	chr1:54830258:T:C	2.03471e-22	-2.19326	-2.09766	3.20303e-21	-2.1795	-1.8338
54830551	chr1:54830551:G:T	1.44453e-21	-7.39038e-10	-2.33091	1.72484e-20	-7.39038e-10	-2.32968
54830560	chr1:54830560:T:C	1.10754e-21	-2.19492	-0.401633	6.58431e-21	-2.21387	-1.07884
54830591	chr1:54830591:A:G	4.29305e-22	-2.17664	-1.36764	2.60944e-21	-2.19375	-2.02451
54830663	chr1:54830663:G:A	4.01296e-22	-1.6801	-1.93165	3.85821e-21	-1.75634	-2.07086
54830810	chr1:54830810:A:C	2.02172e-21	-7.39038e-10	-1.99475	2.18145e-20	-7.39038e-10	-2.09482
54830837	chr1:54830837:T:C	1.45022e-21	-7.39038e-10	-2.32698	2.03534e-20	-7.39038e-10	-2.16415
54831463	chr1:54831463:G:A	1.50179e-21	-7.39038e-10	-2.29203	2.10116e-20	-7.39038e-10	-2.13232
54831482	chr1:54831482:G:A	1.45695e-21	-7.39038e-10	-2.32235	1.78866e-20	-7.39038e-10	-2.29335
54831640	chr1:54831640:C:T	9.52243e-21	0.177345	-0.622388	3.4977e-20	-0.292278	-1.33043
54832005	chr1:54832005:C:G	9.02216e-21	0.133869	-0.632878	3.31859e-20	-0.332245	-1.34303
54832126	chr1:54832126:T:C	1.45661e-21	-7.39038e-10	-2.32258	1.78807e-20	-7.39038e-10	-2.29367
54832311	chr1:54832311:A:G	3.01902e-22	-2.20688	-1.68946	2.31816e-21	-2.21355	-2.12307
54832358	chr1:54832358:TAGTTAACA:T	4.30749e-22	-2.16974	-1.37118	2.60977e-21	-2.18872	-2.02942
54832835	chr1:54832835:C:T	1.92547e-21	-1.71766	-0.325866	1.25193e-20	-1.80472	-0.845403
54833332	chr1:54833332:A:G	2.03153e-22	-2.19675	-2.09574	3.20049e-21	-2.18435	-1.82974
54833466	chr1:54833466:C:T	1.22315e-21	-2.20244	-0.294829	7.08216e-21	-2.21452	-1.0053
54833671	chr1:54833671:T:C	4.68856e-21	0.353297	-1.50686	2.41028e-20	-0.104419	-1.89065
54833820	chr1:54833820:T:C	5.98893e-22	-2.16565	-1.04571	3.09385e-21	-2.18425	-1.86373
54834190	chr1:54834190:A:T	1.44888e-21	-7.39038e-10	-2.3279	2.02416e-20	-7.39038e-10	-2.16966
54834828	chr1:54834828:G:A	4.40375e-22	-2.17761	-1.34121	2.63633e-21	-2.19471	-2.01329
54834941	chr1:54834941:A:G	4.45667e-22	-2.17407	-1.33281	2.65359e-21	-2.19195	-2.00954
54835129	chr1:54835129:G:A	3.98594e-22	-2.17913	-1.43937	2.53161e-21	-2.1947	-2.05384
54835259	chr1:54835259:T:G	6.85913e-22	-1.68408	-1.39161	5.31064e-21	-1.91536	-1.59232
54835352	chr1:54835352:T:C	1.19827e-21	-2.20217	-0.315646	6.56718e-21	-2.21453	-1.08078
54835547	chr1:54835547:T:C	2.05577e-22	-2.21133	-2.06929	2.62347e-21	-2.2081	-2.0048
54835636	chr1:54835636:T:C	1.35587e-21	-2.17815	-0.216095	1.0735e-20	-2.20969	-0.5942
54835765	chr1:54835765:C:T	3.69336e-22	-1.8472	-1.84754	4.4883e-21	-1.89041	-1.78551
54835805	chr1:54835805:A:G	3.11158e-22	-2.21282	-1.65333	2.86554e-21	-2.19155	-1.93309
54836011	chr1:54836011:T:G	6.3116e-22	-1.93932	-1.21957	4.35067e-21	-2.11184	-1.59523
54836407	chr1:54836407:T:C	1.44775e-21	-7.39038e-10	-2.32868	1.79925e-20	-7.39038e-10	-2.28744
54836596	chr1:54836596:CAGA:C	3.10723e-20	-1.87369	2.61132	1.9486e-19	-2.00312	2.098
54836716	chr1:54836716:G:T	8.0366e-21	-2.15895	1.54426	4.95045e-20	-2.1746	0.899268
54836807	chr1:54836807:G:A	3.38261e-21	-7.39038e-10	-1.48005	3.02159e-20	-7.39038e-10	-1.76903
54837024	chr1:54837024:A:G	4.69209e-22	-2.21115	-1.24425	4.07908e-21	-2.21171	-1.55982
54837054	chr1:54837054:T:A	4.28351e-21	-1.24392	-4.84864e-09	4.47246e-20	-1.37687	-4.84864e-09
54837159	chr1:54837159:C:T	1.75478e-21	-2.13635	-4.84864e-09	2.36472e-20	-2.01415	-4.84864e-09
54837352	chr1:54837352:G:A	9.67616e-21	-7.39038e-10	-0.429028	5.94631e-20	-7.39038e-10	-1.09204
54837766	chr1:54837766:A:G	4.94918e-22	-2.21218	-1.18987	4.27331e-21	-2.21087	-1.51414
54837845	chr1:54837845:C:G	4.95286e-22	-2.21271	-1.1886	4.27554e-21	-2.21011	-1.51438
54837880	chr1:54837880:G:T	3.57263e-21	-7.39038e-10	-1.42539	2.70087e-20	-7.39038e-10	-1.88124
54838079	chr1:54838079:A:T	1.90928e-22	-2.17448	-2.18007	2.88198e-21	-2.15182	-1.9671
54838109	chr1:54838109:T:G	5.00348e-22	-2.20658	-1.18456	4.28353e-21	-2.21416	-1.50846
54838280	chr1:54838280:C:T	1.01709e-21	-1.85997	-0.821773	9.76363e-21	-1.92221	-0.976525
54838347	chr1:54838347:G:A	5.1732e-22	-2.20898	-1.14881	4.39967e-21	-2.2134	-1.48247
54838360	chr1:54838360:G:A	1.69643e-21	-7.39038e-10	-2.17016	2.11441e-20	-7.39038e-10	-2.12604
54838375	chr1:54838375:T:C	2.67992e-21	-7.39038e-10	-1.71291	3.66875e-20	-7.39038e-10	-1.57496
54838659	chr1:54838659:A:G	1.72229e-21	-7.39038e-10	-2.15504	2.32245e-20	-7.39038e-10	-2.03219
54838740	chr1:54838740:T:C	4.31484e-21	-1.23663	-4.84864e-09	3.15428e-20	-1.72605	-4.84864e-09
54839010	chr1:54839010:A:G	4.58724e-22	-2.21374	-1.26426	4.01783e-21	-2.20786	-1.5788
54839050	chr1:54839050:C:T	1.09047e-20	-7.39038e-10	-0.309502	8.99069e-20	-7.39038e-10	-0.678621
54839051	chr1:54839051:G:A	1.47117e-21	-7.39038e-10	-2.31263	1.81494e-20	-7.39038e-10	-2.27876
54839130	chr1:54839130:GA:G	4.87804e-22	-2.21376	-1.20278	4.25661e-21	-2.2079	-1.52102
54839163	chr1:54839163:C:T	7.83614e-22	-2.16368	-0.778857	1.41266e-20	-2.17469	-0.354647
54839297	chr1:54839297:G:A	2.34753e-22	-2.1815	-1.96642	2.05728e-21	-2.19757	-2.25844
54839362	chr1:54839362:A:T	5.46129e-22	-2.21428	-1.08931	4.65271e-21	-2.2062	-1.43374
54839412	chr1:54839412:C:G	4.87372e-22	-2.21057	-1.20685	4.18846e-21	-2.21243	-1.53264
54839557	chr1:54839557:T:C	2.93843e-22	-1.74333	-2.18007	3.45649e-21	-1.8011	-2.13605
54839850	chr1:54839850:G:A	2.47579e-22	-2.17858	-1.91614	2.08033e-21	-2.19472	-2.25014
54839858	chr1:54839858:C:T	1.55583e-21	-7.39038e-10	-2.25668	2.4289e-20	-7.39038e-10	-1.98737
54839893	chr1:54839893:G:A	2.47018e-22	-2.17425	-1.92273	2.11985e-21	-2.1923	-2.23375
54840058	chr1:54840058:T:G	5.71452e-22	-2.21188	-1.04639	4.93514e-21	-2.21089	-1.37012
54840094	chr1:54840094:A:C	5.81625e-22	-2.21142	-1.0292	5.00817e-21	-2.21134	-1.35499
54840208	chr1:54840208:G:C	1.9446e-22	-2.17704	-2.15918	2.99002e-21	-2.15452	-1.9276
54840394	chr1:54840394:C:T	7.06748e-21	-7.39038e-10	-0.743189	8.40754e-20	-7.39038e-10	-0.745682
54840718	chr1:54840718:T:A	2.05046e-21	-7.39038e-10	-1.98063	2.14898e-20	-7.39038e-10	-2.10982
54840756	chr1:54840756:A:C	5.00966e-22	-2.20917	-1.18074	4.39815e-21	-2.21254	-1.48368
54840759	chr1:54840759:C:G	2.15973e-21	-7.39038e-10	-1.92871	2.20061e-20	-7.39038e-10	-2.08607
54840945	chr1:54840945:G:A	2.02687e-22	-2.21452	-2.08026	2.00078e-21	-2.18173	-2.30213
54841066	chr1:54841066:T:C	2.10357e-22	-2.16089	-2.09675	2.99159e-21	-2.2037	-1.87789
54841085	chr1:54841085:G:A	1.77199e-22	-2.10495	-2.32423	2.04102e-21	-2.17572	-2.28823
54841386	chr1:54841386:A:C	1.45152e-21	-7.39038e-10	-2.32608	1.7224e-20	-7.39038e-10	-2.33109
54841409	chr1:54841409:G:A	4.39958e-21	-7.39038e-10	-1.21719	4.69243e-20	-7.39038e-10	-1.32886
54841659	chr1:54841659:G:T	1.55016e-20	-7.39038e-10	0.0422492	3.9054e-20	-7.39038e-10	-1.51245
54842020	chr1:54842020:C:A	3.11203e-22	-2.20884	-1.65717	5.32915e-21	-2.2105	-1.29371
54842352	chr1:54842352:G:C	3.06629e-22	-2.20858	-1.67223	5.22921e-21	-2.21072	-1.31242
54842402	chr1:54842402:T:C	1.96753e-22	-2.13791	-2.18659	3.26245e-21	-2.16761	-1.82731
54842548	chr1:54842548:C:T	3.0772e-22	-2.20919	-1.66807	5.05139e-21	-2.19556	-1.36217
54842648	chr1:54842648:G:A	1.49815e-21	-7.39038e-10	-2.29446	2.32582e-20	-7.39038e-10	-2.03074
54842857	chr1:54842857:G:A	4.16122e-21	-7.39038e-10	-1.27288	4.58528e-20	-7.39038e-10	-1.35196
54842936	chr1:54842936:G:C	2.04835e-22	-1.97788	-2.30637	2.03995e-21	-2.16129	-2.30318
54843106	chr1:54843106:C:T	2.1083e-22	-1.93064	-2.32476	2.04492e-21	-2.1353	-2.32673
54843234	chr1:54843234:C:T	2.14856e-22	-1.91119	-2.32529	2.06705e-21	-2.12435	-2.32692
54843253	chr1:54843253:G:T	3.12624e-21	-7.39038e-10	-1.55886	5.0664e-20	-7.39038e-10	-1.25218
54843478	chr1:54843478:T:TA	2.25142e-22	-1.86652	-2.32319	2.12092e-21	-2.10013	-2.32542
54843606	chr1:54843606:A:C	2.95193e-22	-2.20462	-1.7142	4.62995e-21	-2.1869	-1.45795
54843608	chr1:54843608:C:T	2.92887e-22	-2.20472	-1.72194	4.58284e-21	-2.18706	-1.46802
54843650	chr1:54843650:T:C	1.67373e-21	-7.39038e-10	-2.18364	2.51548e-20	-7.39038e-10	-1.95235
54843681	chr1:54843681:A:G	1.69245e-22	-2.20184	-2.27326	2.20859e-21	-2.21445	-2.17059
54843760	chr1:54843760:A:G	2.8297e-22	-2.20454	-1.75657	4.39358e-21	-2.18674	-1.51051
54843770	chr1:54843770:C:T	4.98803e-22	-2.17741	-1.21682	9.66404e-21	-2.163	-0.745984
54843914	chr1:54843914:C:A	2.19959e-22	-1.92851	-2.2845	2.15656e-21	-2.1231	-2.28578
54843963	chr1:54843963:C:T	2.08276e-20	-7.39038e-10	0.337588	2.19496e-19	-7.39038e-10	0.213938
54844010	chr1:54844010:T:C	3.01726e-22	-2.19077	-1.70616	4.7699e-21	-2.16728	-1.44779
54844027	chr1:54844027:G:A	2.5195e-22	-2.19916	-1.87806	3.90823e-21	-2.18008	-1.63423
54844272	chr1:54844272:C:T	2.24182e-22	-1.87836	-2.31563	2.12315e-21	-2.10583	-2.31867
54844639	chr1:54844639:A:T	3.0972e-22	-2.18524	-1.68554	4.79771e-21	-2.15702	-1.45224
54844753	chr1:54844753:C:T	2.82601e-22	-2.20406	-1.75835	4.38333e-21	-2.18621	-1.51338
54844943	chr1:54844943:C:T	2.76671e-22	-2.21454	-1.76908	4.70097e-21	-2.19702	-1.43261
54844989	chr1:54844989:T:G	2.80289e-22	-2.2035	-1.76713	4.3407e-21	-2.18533	-1.52403
54845138	chr1:54845138:G:A	2.76471e-22	-2.20726	-1.77709	4.21112e-21	-2.19173	-1.54794
54845280	chr1:54845280:A:G	2.68632e-22	-2.19547	-1.81763	4.10271e-21	-2.17277	-1.59298
54845677	chr1:54845677:C:T	4.46491e-22	-2.21444	-1.29059	7.77311e-21	-2.19723	-0.92949
54845779	chr1:54845779:C:T	4.50852e-22	-2.21387	-1.28144	7.90786e-21	-2.19289	-0.916651
54845838	chr1:54845838:ATCTG:A	1.54245e-21	-7.39038e-10	-2.26532	1.73847e-20	-7.39038e-10	-2.32181
54846115	chr1:54846115:C:T	1.45346e-21	-7.39038e-10	-2.32474	1.87315e-20	-7.39038e-10	-2.24719
54846130	chr1:54846130:C:T	2.52567e-22	-2.19224	-1.88253	4.0194e-21	-2.21071	-1.57556
54846306	chr1:54846306:G:C	1.23577e-20	-7.39038e-10	-0.184414	1.27924e-19	-7.39038e-10	-0.325956
54846695	chr1:54846695:A:G	1.61761e-22	-2.21407	-2.30625	1.88441e-21	-2.2129	-2.33088
54846765	chr1:54846765:C:T	1.65622e-22	-2.20524	-2.2915	1.91679e-21	-2.2102	-2.31654
54846767	chr1:54846767:T:C	1.61897e-22	-2.21324	-2.30625	1.88264e-21	-2.21384	-2.33088
54847131	chr1:54847131:G:A	1.61886e-22	-2.21356	-2.306	1.88317e-21	-2.21358	-2.33086
54847165	chr1:54847165:A:G	1.61821e-22	-2.21371	-2.30625	1.88343e-21	-2.21342	-2.33088
54847226	chr1:54847226:G:C	2.75463e-22	-1.6769	-2.31109	2.30309e-21	-2.04916	-2.29399
54847241	chr1:54847241:T:C	2.29439e-21	-7.39038e-10	-1.86823	3.10954e-20	-7.39038e-10	-1.74034
54847340	chr1:54847340:C:T	1.61046e-22	-2.21372	-2.31104	1.88293e-21	-2.21342	-2.33115
54847362	chr1:54847362:T:C	1.73951e-21	-7.39038e-10	-2.14509	1.86134e-20	-7.39038e-10	-2.25351
54847488	chr1:54847488:G:A	1.62751e-22	-2.21271	-2.30152	1.88339e-21	-2.21416	-2.33017
54847791	chr1:54847791:T:C	1.45439e-21	-7.39038e-10	-2.32411	1.80152e-20	-7.39038e-10	-2.28618
54847792	chr1:54847792:G:A	1.45439e-21	-7.39038e-10	-2.32411	1.80152e-20	-7.39038e-10	-2.28618
54847879	chr1:54847879:T:C	4.65284e-22	-2.14112	-1.32268	3.86558e-21	-2.18881	-1.63647
54848001	chr1:54848001:T:C	1.61864e-22	-2.21231	-2.30738	1.8815e-21	-2.21434	-2.33099
54848024	chr1:54848024:A:G	1.61836e-22	-2.21248	-2.30738	1.88163e-21	-2.21427	-2.33099
54848469	chr1:54848469:C:T	1.62544e-22	-2.21162	-2.30388	1.88203e-21	-2.21448	-2.33057
54848478	chr1:54848478:T:G	1.44426e-21	-7.39038e-10	-2.3311	1.73146e-20	-7.39038e-10	-2.32584
54848560	chr1:54848560:G:A	1.62884e-22	-2.21318	-2.30023	1.88409e-21	-2.21391	-2.33004
54848610	chr1:54848610:A:C	1.44422e-21	-7.39038e-10	-2.33112	1.8145e-20	-7.39038e-10	-2.279
54848657	chr1:54848657:G:C	1.62097e-22	-2.21301	-2.30524	1.88254e-21	-2.21402	-2.33075
54848691	chr1:54848691:G:C	1.88159e-22	-2.05138	-2.31778	1.95995e-21	-2.18317	-2.3213
54848709	chr1:54848709:A:G	3.03941e-22	-2.21286	-1.67676	5.07219e-21	-2.20558	-1.34804
54848780	chr1:54848780:TTA:T	1.60132e-22	-2.21441	-2.31604	1.88626e-21	-2.21196	-2.33084
54848971	chr1:54848971:T:G	2.02957e-21	-7.39038e-10	-1.99087	2.66045e-20	-7.39038e-10	-1.89631
54849415	chr1:54849415:C:T	1.69923e-22	-2.20066	-2.27045	1.89809e-21	-2.21448	-2.32207
54849509	chr1:54849509:GC:G	1.44422e-21	-7.39038e-10	-2.33112	1.8145e-20	-7.39038e-10	-2.279
54849938	chr1:54849938:C:G	1.69105e-22	-2.20457	-2.27136	1.89747e-21	-2.21445	-2.32242
54850409	chr1:54850409:A:C	2.02957e-21	-7.39038e-10	-1.99087	2.66045e-20	-7.39038e-10	-1.89631
54850556	chr1:54850556:A:G	1.6869e-21	-7.39038e-10	-2.1758	2.85543e-20	-7.39038e-10	-1.82559
54850649	chr1:54850649:A:G	1.70006e-22	-2.20335	-2.26727	1.89959e-21	-2.21454	-2.32122
54850745	chr1:54850745:G:A	3.61666e-22	-2.05456	-1.66116	2.82507e-21	-2.13929	-1.99957
54851320	chr1:54851320:G:A	1.45445e-21	-7.39038e-10	-2.32407	1.735e-20	-7.39038e-10	-2.3238
54851445	chr1:54851445:T:C	1.58919e-21	-7.39038e-10	-2.23547	2.10006e-20	-7.39038e-10	-2.13284
54851771	chr1:54851771:C:T	1.58659e-21	-7.39038e-10	-2.2371	2.0952e-20	-7.39038e-10	-2.13516
54851909	chr1:54851909:A:G	2.59734e-22	-2.06515	-1.98164	2.19479e-21	-2.1517	-2.23961
54852012	chr1:54852012:G:A	2.74049e-22	-2.20989	-1.78325	4.42925e-21	-2.20986	-1.47931
54852015	chr1:54852015:G:T	2.50106e-21	-7.39038e-10	-1.78198	2.7031e-20	-7.39038e-10	-1.88041
54852118	chr1:54852118:G:A	1.45528e-21	-7.39038e-10	-2.3235	1.72965e-20	-7.39038e-10	-2.32689
54852435	chr1:54852435:C:T	1.7075e-22	-2.20382	-2.26242	1.93851e-21	-2.20797	-2.30751
54852673	chr1:54852673:T:C	1.7636e-22	-2.20096	-2.23295	1.93459e-21	-2.21438	-2.30312
54852752	chr1:54852752:A:G	1.59164e-21	-7.39038e-10	-2.23393	1.77448e-20	-7.39038e-10	-2.3013
54853037	chr1:54853037:C:T	1.45423e-21	-7.39038e-10	-2.32422	1.73807e-20	-7.39038e-10	-2.32203
54853755	chr1:54853755:C:T	1.6419e-21	-2.20284	-4.84864e-09	1.93926e-20	-2.2125	-4.84864e-09
54854229	chr1:54854229:A:G	1.77842e-22	-2.19614	-2.22941	1.98723e-21	-2.2026	-2.28806
54854262	chr1:54854262:GA:G	4.32818e-22	-2.16662	-1.36951	5.42083e-21	-2.21453	-1.27262
54854301	chr1:54854301:G:A	7.41113e-21	-7.39038e-10	-0.695711	1.37796e-19	-7.39038e-10	-0.251623
54854343	chr1:54854343:C:T	7.85094e-21	-7.39038e-10	-0.63806	7.45069e-20	-7.39038e-10	-0.866504
54854888	chr1:54854888:C:T	1.50969e-21	-7.39038e-10	-2.28679	2.10412e-20	-7.39038e-10	-2.13091
54855325	chr1:54855325:C:T	1.7889e-21	-7.39038e-10	-2.11709	1.89126e-20	-7.39038e-10	-2.23757
54855350	chr1:54855350:T:C	1.7479e-22	-2.19502	-2.24785	1.96566e-21	-2.20186	-2.29971
54855611	chr1:54855611:G:A	1.48152e-21	-7.39038e-10	-2.30563	1.75901e-20	-7.39038e-10	-2.31006
54855703	chr1:54855703:T:C	1.49557e-21	-7.39038e-10	-2.29618	1.77825e-20	-7.39038e-10	-2.29918
54855830	chr1:54855830:C:T	1.7419e-22	-2.20352	-2.24278	1.92066e-21	-2.21453	-2.3102
54855878	chr1:54855878:G:A	1.75064e-22	-2.20375	-2.23754	1.98942e-21	-2.20999	-2.27956
54856010	chr1:54856010:G:A	1.69192e-21	-7.39038e-10	-2.17283	2.07205e-20	-7.39038e-10	-2.14627
54856112	chr1:54856112:G:C	1.84936e-21	-7.39038e-10	-2.08385	2.1568e-20	-7.39038e-10	-2.10619
54856563	chr1:54856563:T:C	1.70146e-22	-2.19438	-2.27541	1.94046e-21	-2.20071	-2.31376
54856617	chr1:54856617:G:C	1.69875e-21	-7.39038e-10	-2.1688	2.06909e-20	-7.39038e-10	-2.1477
54857017	chr1:54857017:TA:T	3.69996e-22	-2.21251	-1.48044	8.17093e-21	-2.17696	-0.899855
54857069	chr1:54857069:A:C	1.54666e-20	-7.39038e-10	0.0399871	1.40573e-19	-7.39038e-10	-0.231667
54858136	chr1:54858136:G:A	3.06135e-21	-0.813745	-0.766091	3.47775e-20	-0.602886	-1.02554
54858257	chr1:54858257:A:G	7.31416e-21	-7.39038e-10	-0.708881	8.83931e-20	-7.39038e-10	-0.695602
54858477	chr1:54858477:C:T	9.71352e-22	-2.21072	-0.517042	8.79406e-21	-2.18055	-0.822765
54858618	chr1:54858618:A:T	2.80288e-20	-7.39038e-10	0.63454	4.87545e-19	-7.39038e-10	1.01199
54858653	chr1:54858653:T:C	2.26274e-21	-1.88212	-4.84864e-09	2.06659e-20	-2.14891	-4.84864e-09
54858699	chr1:54858699:G:A	4.68729e-22	-1.12791	-2.32851	5.2553e-21	-1.18731	-2.33085
54859196	chr1:54859196:G:T	3.53527e-22	-1.94584	-1.79265	4.3474e-21	-1.82019	-1.88763
54859200	chr1:54859200:G:C	1.52483e-21	-7.39038e-10	-2.27681	1.72236e-20	-7.39038e-10	-2.33111
54859291	chr1:54859291:TGA:T	3.51242e-22	-1.95457	-1.7904	4.31301e-21	-1.83012	-1.88564
54859932	chr1:54859932:C:A	2.84124e-21	-7.39038e-10	-1.65445	3.19654e-20	-7.39038e-10	-1.71274
54860121	chr1:54860121:T:C	3.48475e-21	-1.65614	0.205843	8.24584e-20	-1.93331	1.16821
54860191	chr1:54860191:C:A	1.62668e-21	-2.21215	-4.84864e-09	1.95799e-20	-2.20289	-4.84864e-09
54860402	chr1:54860402:A:G	1.7017e-21	-2.16707	-4.84864e-09	1.93805e-20	-2.21313	-4.84864e-09
54860467	chr1:54860467:C:G	9.40028e-20	-1.84832	3.69295	2.15802e-18	-1.98825	4.4878
54860580	chr1:54860580:C:T	2.1042e-21	-1.95476	-4.84864e-09	2.00632e-20	-2.17851	-4.84864e-09
54860672	chr1:54860672:A:C	2.10367e-22	-1.93394	-2.32365	2.39904e-21	-1.99567	-2.30665
54860738	chr1:54860738:C:G	1.49172e-21	-7.39038e-10	-2.29876	2.05448e-20	-7.39038e-10	-2.15479
54860753	chr1:54860753:G:A	2.06103e-22	-1.94732	-2.33075	2.32079e-21	-2.00726	-2.32823
54860793	chr1:54860793:G:A	3.78732e-21	-1.36703	-4.84864e-09	7.64535e-20	-0.840713	-4.84864e-09
54860813	chr1:54860813:G:A	5.29627e-20	-1.48295	2.75385	1.09906e-18	-1.71963	3.54444
54860847	chr1:54860847:G:A	2.66512e-22	-2.19127	-1.82976	2.97289e-21	-2.15943	-1.92844
54860892	chr1:54860892:G:T	3.00392e-20	0.70381	-4.84864e-09	8.20214e-19	1.53217	-4.84864e-09
54860913	chr1:54860913:G:A	3.47878e-21	-1.59418	0.142165	7.90741e-20	-1.88753	1.08052
54860920	chr1:54860920:G:A	2.29129e-21	-7.39038e-10	-1.86958	2.16345e-20	-7.39038e-10	-2.10311
54861047	chr1:54861047:A:G	2.39638e-20	-1.89057	2.36843	3.902e-19	-2.01736	2.80663
54861169	chr1:54861169:C:T	3.49482e-21	-7.39038e-10	-1.44741	3.81208e-20	-7.39038e-10	-1.53664
54861260	chr1:54861260:A:G	2.55248e-20	-1.88274	2.42369	4.01936e-19	-2.01201	2.83091
54861694	chr1:54861694:C:A	7.0577e-21	-0.372434	-0.372139	8.05934e-20	-0.146578	-0.641401
54861729	chr1:54861729:A:C	5.0297e-19	-1.68653	5.20837	8.37378e-18	-1.91383	5.76929
54861819	chr1:54861819:C:T	2.40004e-19	-1.7237	4.50566	1.98255e-18	-1.95042	4.36517
54861877	chr1:54861877:A:G	1.51515e-21	-7.39038e-10	-2.28318	1.72862e-20	-7.39038e-10	-2.32749
54861882	chr1:54861882:C:T	4.56992e-21	-7.39038e-10	-1.1792	8.69359e-20	-7.39038e-10	-0.712225
54861916	chr1:54861916:C:T	2.71105e-22	-2.08754	-1.91641	2.58698e-21	-2.0541	-2.1728
54862033	chr1:54862033:T:G	4.56992e-21	-7.39038e-10	-1.1792	8.69359e-20	-7.39038e-10	-0.712225
54862199	chr1:54862199:CACAG:C	2.65736e-22	-2.09789	-1.92605	2.53777e-21	-2.0672	-2.17891
54862267	chr1:54862267:T:C	2.10251e-20	-2.18484	2.53187	6.85118e-19	-2.21411	3.56631
54862304	chr1:54862304:C:T	1.66313e-21	-2.18999	-4.84864e-09	2.06709e-20	-2.14867	-4.84864e-09
54862382	chr1:54862382:A:G	2.1776e-21	-7.39038e-10	-1.92047	1.99884e-20	-7.39038e-10	-2.18224
54862475	chr1:54862475:T:C	1.51319e-21	-7.39038e-10	-2.28448	2.10969e-20	-7.39038e-10	-2.12827
54862478	chr1:54862478:C:T	2.69694e-22	-2.09275	-1.91641	2.5719e-21	-2.05995	-2.1728
54862584	chr1:54862584:T:A	2.18993e-21	-7.39038e-10	-1.91482	2.03881e-20	-7.39038e-10	-2.16244
54862814	chr1:54862814:C:T	1.47092e-21	-7.39038e-10	-2.31281	1.73325e-20	-7.39038e-10	-2.32482
54862892	chr1:54862892:T:C	2.1776e-21	-7.39038e-10	-1.92047	1.99884e-20	-7.39038e-10	-2.18224
54862931	chr1:54862931:C:T	2.65832e-22	-2.0922	-1.93139	2.55096e-21	-2.05935	-2.18158
54863432	chr1:54863432:T:C	5.04437e-19	-1.63318	5.15793	7.78934e-18	-1.85951	5.64262
54863828	chr1:54863828:C:T	1.77057e-21	-7.39038e-10	-2.12739	2.72666e-20	-7.39038e-10	-1.87173
54863846	chr1:54863846:C:T	2.51793e-22	-2.09327	-1.98457	2.47085e-21	-2.06085	-2.21199
54864394	chr1:54864394:A:C	6.1321e-21	-7.39038e-10	-0.885156	7.36194e-20	-7.39038e-10	-0.878487
54864401	chr1:54864401:CATT:C	5.80969e-19	-7.39038e-10	3.666	4.44774e-17	-7.39038e-10	5.52534
54864444	chr1:54864444:G:T	3.07688e-21	-7.39038e-10	-1.57478	3.48753e-20	-7.39038e-10	-1.62562
54864469	chr1:54864469:C:G	2.11024e-21	-1.95189	-4.84864e-09	2.96639e-20	-1.78747	-4.84864e-09
54864664	chr1:54864664:TA:T	2.29889e-22	-1.87386	-2.29499	2.91822e-21	-1.78634	-2.32008
54864877	chr1:54864877:G:C	2.1776e-21	-7.39038e-10	-1.92047	1.99884e-20	-7.39038e-10	-2.18224
54865083	chr1:54865083:G:C	3.66053e-21	-1.58948	0.1884	8.5382e-20	-1.8859	1.15564
54865293	chr1:54865293:T:C	2.45507e-21	-7.39038e-10	-1.80054	2.8812e-20	-7.39038e-10	-1.8166
54865625	chr1:54865625:G:A	1.45172e-21	-7.39038e-10	-2.32595	1.72289e-20	-7.39038e-10	-2.33081
54865968	chr1:54865968:G:A	1.44428e-21	-7.39038e-10	-2.33108	1.75605e-20	-7.39038e-10	-2.31174
54866330	chr1:54866330:T:C	8.02179e-22	-2.21002	-0.709101	7.34861e-21	-2.18005	-1.00284
54866412	chr1:54866412:G:A	1.44446e-21	-7.39038e-10	-2.33096	1.75348e-20	-7.39038e-10	-2.31321
54866576	chr1:54866576:TA:T	4.52887e-21	-7.39038e-10	-1.18822	9.64262e-20	-7.39038e-10	-0.608619
54866669	chr1:54866669:AC:A	3.97773e-21	-1.61889	0.300913	9.53536e-20	-1.90748	1.28768
54866863	chr1:54866863:C:G	2.34534e-22	-1.83896	-2.30989	3.0488e-21	-1.77124	-2.29141
54867234	chr1:54867234:G:T	1.73541e-21	-2.14745	-4.84864e-09	1.94761e-20	-2.20821	-4.84864e-09
54867462	chr1:54867462:G:T	1.82865e-20	-1.49513	1.7026	2.03858e-19	-1.65723	1.79726
54867540	chr1:54867540:A:G	7.6653e-22	-2.19871	-0.765868	6.98175e-21	-2.14607	-1.08803
54867780	chr1:54867780:A:G	4.21564e-20	-1.37763	2.42032	7.23998e-19	-1.54806	2.95545
54867927	chr1:54867927:G:A	3.12584e-21	-1.62709	0.0680999	7.10755e-20	-1.91273	0.999081
54867945	chr1:54867945:C:T	1.46118e-21	-7.39038e-10	-2.31945	1.79278e-20	-7.39038e-10	-2.29105
54868111	chr1:54868111:T:C	8.09914e-22	-2.18128	-0.728237	6.83706e-21	-2.10588	-1.14916
54868192	chr1:54868192:C:T	1.05186e-21	-2.20684	-0.441295	9.48075e-21	-2.17158	-0.756552
54868267	chr1:54868267:G:A	1.44825e-21	-7.39038e-10	-2.32834	2.00529e-20	-7.39038e-10	-2.17902
54868326	chr1:54868326:C:T	1.99889e-21	-2.0061	-4.84864e-09	2.50248e-20	-1.95753	-4.84864e-09
54868328	chr1:54868328:G:A	1.65186e-21	-2.19679	-4.84864e-09	1.93931e-20	-2.21248	-4.84864e-09
54868457	chr1:54868457:G:A	2.00867e-21	-7.39038e-10	-2.00122	2.33117e-20	-7.39038e-10	-2.02844
54868541	chr1:54868541:A:C	2.27211e-21	-7.39038e-10	-1.87799	2.303e-20	-7.39038e-10	-2.0406
54868664	chr1:54868664:CATTAACAGTGATGGTTATGAAGGCAATGTAATAGTTCTAATAAAAGATGGAT:C	1.57683e-21	-1.63869	-0.604581	3.35648e-20	-1.88267	0.218755
54868755	chr1:54868755:G:C	2.09797e-21	-1.95772	-4.84864e-09	2.00445e-20	-2.17944	-4.84864e-09
54868834	chr1:54868834:G:A	1.71573e-21	-7.39038e-10	-2.15885	2.06796e-20	-7.39038e-10	-2.14825
54868895	chr1:54868895:C:T	1.60444e-21	-7.39038e-10	-2.22592	2.33015e-20	-7.39038e-10	-2.02888
54869022	chr1:54869022:G:A	3.01494e-20	-1.43758	2.14505	6.98691e-19	-1.61292	2.98473
54869062	chr1:54869062:G:A	1.44586e-21	-7.39038e-10	-2.32999	1.72875e-20	-7.39038e-10	-2.32741
54869124	chr1:54869124:GACAA:G	1.9432e-20	-7.39038e-10	0.268228	4.69401e-19	-7.39038e-10	0.974062
54869218	chr1:54869218:C:A	1.44819e-21	-7.39038e-10	-2.32838	1.7772e-20	-7.39038e-10	-2.29977
54869542	chr1:54869542:A:G	1.98478e-21	-7.39038e-10	-2.01319	2.30523e-20	-7.39038e-10	-2.03963
54869629	chr1:54869629:T:C	1.43095e-21	-1.67726	-0.663094	3.04261e-20	-1.91119	0.149095
54869630	chr1:54869630:G:A	2.11653e-21	-7.39038e-10	-1.94891	1.87006e-20	-7.39038e-10	-2.24884
54869774	chr1:54869774:G:A	7.22312e-21	-7.39038e-10	-0.721406	8.82872e-20	-7.39038e-10	-0.696801
54869891	chr1:54869891:C:T	3.27262e-21	-7.39038e-10	-1.5131	3.56618e-20	-7.39038e-10	-1.60332
54870036	chr1:54870036:G:A	2.37425e-20	-1.39075	1.85932	5.1151e-19	-1.57748	2.63745
54870094	chr1:54870094:C:T	2.12002e-22	-1.9774	-2.27245	2.54917e-21	-1.91704	-2.32458
54870137	chr1:54870137:G:T	2.12624e-21	-7.39038e-10	-1.94434	1.87454e-20	-7.39038e-10	-2.24645
54870138	chr1:54870138:C:G	2.10387e-21	-7.39038e-10	-1.95492	1.86567e-20	-7.39038e-10	-2.25119
54870441	chr1:54870441:T:C	8.39735e-21	-7.39038e-10	-0.570777	9.22259e-20	-7.39038e-10	-0.653155
54870494	chr1:54870494:A:G	1.58444e-21	-1.62356	-0.614899	3.27039e-20	-1.87114	0.181235
54870716	chr1:54870716:A:G	3.79003e-21	-1.48945	0.123128	1.13174e-19	-1.79833	1.34986
54870822	chr1:54870822:CTTCCAAGTCTCTTACAATAAGCACAAATCCT:C	6.1545e-21	-1.42411	0.542597	2.06249e-19	-1.75868	1.91036
54871642	chr1:54871642:C:G	2.2712e-21	-7.39038e-10	-1.87838	2.30314e-20	-7.39038e-10	-2.04054
54871773	chr1:54871773:T:C	6.45188e-22	-2.21421	-0.922694	5.90473e-21	-2.20218	-1.19946
54871827	chr1:54871827:G:A	8.7061e-21	-7.39038e-10	-0.534669	9.60606e-20	-7.39038e-10	-0.612417
54872097	chr1:54872097:C:T	2.16017e-21	-7.39038e-10	-1.92851	1.90887e-20	-7.39038e-10	-2.2283
54872112	chr1:54872112:A:G	1.50997e-21	-7.39038e-10	-2.2866	1.76981e-20	-7.39038e-10	-2.30394
54872212	chr1:54872212:A:G	1.65956e-21	-7.39038e-10	-2.19214	2.24539e-20	-7.39038e-10	-2.06593
54872565	chr1:54872565:C:T	8.90103e-21	-0.512526	-4.84864e-09	4.81878e-20	-1.30229	-4.84864e-09
54872743	chr1:54872743:C:T	6.02242e-21	-0.903204	-4.84864e-09	6.62251e-20	-0.984337	-4.84864e-09
54872908	chr1:54872908:G:T	1.69507e-20	-7.39038e-10	0.131614	1.71628e-19	-7.39038e-10	-0.0320676
54872940	chr1:54872940:C:T	1.45785e-21	-7.39038e-10	-2.32173	1.72239e-20	-7.39038e-10	-2.3311
54873006	chr1:54873006:A:G	5.73044e-21	-1.44143	0.488531	1.48398e-19	-1.77953	1.60204
54873291	chr1:54873291:A:G	1.68783e-21	-2.17525	-4.84864e-09	2.19371e-20	-2.08922	-4.84864e-09
54873406	chr1:54873406:C:G	1.44419e-21	-7.39038e-10	-2.33115	1.74197e-20	-7.39038e-10	-2.31979
54873413	chr1:54873413:C:T	4.11965e-20	-2.12782	3.14748	1.49323e-18	-2.19358	4.32489
54873460	chr1:54873460:A:C	1.44418e-21	-7.39038e-10	-2.33115	1.75793e-20	-7.39038e-10	-2.31067
54873599	chr1:54873599:C:T	4.53986e-20	-2.10897	3.22575	1.65244e-18	-2.18167	4.41428
54873664	chr1:54873664:C:A	2.91281e-21	-1.62957	-4.84864e-09	4.93608e-20	-1.27824	-4.84864e-09
54873680	chr1:54873680:T:C	7.52302e-22	-2.20679	-0.776526	6.55363e-21	-2.16576	-1.13162
54873711	chr1:54873711:G:A	2.21574e-22	-1.89003	-2.31566	2.91056e-21	-1.84632	-2.26273
54873733	chr1:54873733:T:C	1.69245e-21	-7.39038e-10	-2.17252	1.79228e-20	-7.39038e-10	-2.29132
54873765	chr1:54873765:G:T	4.54133e-22	-2.18982	-1.29824	1.32281e-20	-2.20635	-0.388696
54874510	chr1:54874510:T:G	1.44418e-21	-7.39038e-10	-2.33115	1.75767e-20	-7.39038e-10	-2.31082
54874615	chr1:54874615:T:C	1.47165e-21	-7.39038e-10	-2.31231	1.72252e-20	-7.39038e-10	-2.33102
54874701	chr1:54874701:T:A	1.47792e-21	-7.39038e-10	-2.30806	1.89523e-20	-7.39038e-10	-2.23547
54875433	chr1:54875433:C:T	4.9943e-21	-1.39426	0.303862	1.27583e-19	-1.71989	1.39126
54875447	chr1:54875447:C:T	1.51339e-21	-7.39038e-10	-2.28434	1.77133e-20	-7.39038e-10	-2.30308
54875521	chr1:54875521:A:C	2.18518e-21	-7.39038e-10	-1.91699	3.49644e-20	-7.39038e-10	-1.62307
54875619	chr1:54875619:G:A	1.93296e-21	-2.03964	-4.84864e-09	2.11882e-20	-2.12395	-4.84864e-09
54875678	chr1:54875678:G:T	4.0972e-22	-2.16809	-1.42289	1.12032e-20	-2.21445	-0.546753
54875720	chr1:54875720:A:T	1.00046e-20	-7.39038e-10	-0.395644	1.27569e-19	-7.39038e-10	-0.328737
54875846	chr1:54875846:C:T	1.00322e-20	-7.39038e-10	-0.392895	1.2643e-19	-7.39038e-10	-0.337705
54876171	chr1:54876171:C:T	2.00561e-20	-7.39038e-10	0.299842	1.89028e-19	-7.39038e-10	0.064497
54876242	chr1:54876242:T:G	3.02511e-21	-1.83377	0.242025	1.99178e-19	-2.04429	2.1611
54876371	chr1:54876371:T:C	2.41197e-21	-7.39038e-10	-1.81825	1.95657e-20	-7.39038e-10	-2.20362
54876379	chr1:54876379:C:T	5.29128e-22	-1.93648	-1.39874	1.85273e-20	-2.10971	-0.148441
54876813	chr1:54876813:T:C	6.91323e-21	-1.24195	0.476695	2.48253e-19	-1.60281	1.93986
54876876	chr1:54876876:A:G	2.64941e-20	-7.39038e-10	0.578229	2.46171e-19	-7.39038e-10	0.328632
54877122	chr1:54877122:A:G	1.68439e-21	-7.39038e-10	-2.17729	3.05855e-20	-7.39038e-10	-1.75687
54877363	chr1:54877363:GACTTCT:G	2.09194e-22	-1.94981	-2.31338	2.64004e-21	-1.87977	-2.32683
54877449	chr1:54877449:A:C	1.91102e-21	-2.05106	-4.84864e-09	2.12927e-20	-2.11903	-4.84864e-09
54877534	chr1:54877534:C:T	3.12974e-22	-2.06563	-1.79469	2.74403e-21	-2.09996	-2.06801
54877749	chr1:54877749:G:A	2.945e-21	-7.39038e-10	-1.61858	2.91954e-20	-7.39038e-10	-1.80339
54877820	chr1:54877820:G:A	3.4136e-21	-1.8079	0.336978	2.26995e-19	-2.02874	2.27627
54877899	chr1:54877899:TACTC:T	1.34569e-20	-7.39038e-10	-0.099202	1.5321e-19	-7.39038e-10	-0.145588
54877943	chr1:54877943:T:C	2.14079e-20	-7.39038e-10	0.365065	1.88965e-19	-7.39038e-10	0.0641656
54878284	chr1:54878284:C:G	2.33376e-21	-7.39038e-10	-1.85121	3.03445e-20	-7.39038e-10	-1.76478
54878393	chr1:54878393:A:T	6.93412e-22	-1.94872	-1.11611	6.50094e-21	-1.76788	-1.53757
54878810	chr1:54878810:A:G	2.30702e-22	-1.84857	-2.31675	3.01106e-21	-1.80767	-2.26743
54879095	chr1:54879095:A:G	7.08294e-22	-2.21363	-0.82996	6.28515e-21	-2.20077	-1.13843
54879182	chr1:54879182:G:A	1.1221e-21	-2.21454	-0.368952	9.7474e-21	-2.20794	-0.692455
54879482	chr1:54879482:A:T	3.23909e-22	-2.06948	-1.75651	2.86015e-21	-2.1044	-2.02212
54879568	chr1:54879568:C:T	1.81965e-21	-7.39038e-10	-2.10005	1.79497e-20	-7.39038e-10	-2.28982
54879579	chr1:54879579:C:G	1.67958e-21	-7.39038e-10	-2.18015	1.78577e-20	-7.39038e-10	-2.29496
54879873	chr1:54879873:A:G	2.00861e-21	-7.39038e-10	-2.00125	2.17672e-20	-7.39038e-10	-2.09699
54880164	chr1:54880164:C:T	6.84117e-22	-2.21454	-0.863776	6.05982e-21	-2.20678	-1.16893
54880192	chr1:54880192:G:A	1.16096e-21	-2.21277	-0.336673	9.94491e-21	-2.21285	-0.667483
54880513	chr1:54880513:C:A	1.59328e-21	-7.39038e-10	-2.2329	1.76477e-20	-7.39038e-10	-2.30679
54880515	chr1:54880515:A:G	1.53048e-21	-2.18347	-0.0896426	1.50732e-20	-2.21089	-0.253588
54880752	chr1:54880752:T:A	2.3521e-22	-1.83169	-2.31428	3.08707e-21	-1.78928	-2.2609
54880891	chr1:54880891:G:A	1.49305e-21	-7.39038e-10	-2.29787	2.41315e-20	-7.39038e-10	-1.99388
54881435	chr1:54881435:A:G	3.92644e-20	-2.10252	3.07415	1.56366e-18	-2.18268	4.36007
54881463	chr1:54881463:G:A	3.06003e-21	-7.39038e-10	-1.58027	3.03023e-20	-7.39038e-10	-1.76617
54881652	chr1:54881652:A:C	1.45889e-21	-7.39038e-10	-2.32102	1.84371e-20	-7.39038e-10	-2.26303
54881991	chr1:54881991:A:G	1.60138e-21	-7.39038e-10	-2.22783	1.7684e-20	-7.39038e-10	-2.30473
54882106	chr1:54882106:G:A	1.62472e-21	-7.39038e-10	-2.21336	1.78382e-20	-7.39038e-10	-2.29606
54882390	chr1:54882390:G:C	1.73407e-21	-7.39038e-10	-2.14822	1.75763e-20	-7.39038e-10	-2.31085
54882461	chr1:54882461:C:T	1.56568e-21	-7.39038e-10	-2.25037	1.82886e-20	-7.39038e-10	-2.27112
54882573	chr1:54882573:C:A	6.23593e-22	-0.935606	-2.23534	7.13814e-21	-0.880846	-2.3311
54882607	chr1:54882607:T:C	3.06003e-21	-7.39038e-10	-1.58027	3.03023e-20	-7.39038e-10	-1.76617
54882636	chr1:54882636:A:G	5.54227e-22	-1.22827	-2.0606	5.19898e-21	-1.46929	-2.05965
54882768	chr1:54882768:T:C	1.45953e-21	-7.39038e-10	-2.32058	1.84572e-20	-7.39038e-10	-2.26194
54883599	chr1:54883599:G:A	1.71991e-21	-7.39038e-10	-2.15642	1.78409e-20	-7.39038e-10	-2.2959
54883645	chr1:54883645:G:A	2.02122e-20	-7.39038e-10	0.307593	1.90763e-19	-7.39038e-10	0.0736378
54883908	chr1:54883908:T:G	1.7217e-21	-7.39038e-10	-2.15538	1.84711e-20	-7.39038e-10	-2.26119
54884196	chr1:54884196:C:T	9.62955e-22	-2.21417	-0.522268	8.44542e-21	-2.21021	-0.833557
54884271	chr1:54884271:T:C	9.72109e-21	-7.39038e-10	-0.424395	2.08673e-19	-7.39038e-10	0.163372
54884350	chr1:54884350:A:G	5.79273e-22	-2.21438	-1.03029	5.85505e-21	-2.20632	-1.20377
54884357	chr1:54884357:C:T	1.20762e-20	-7.39038e-10	-0.207457	1.18344e-19	-7.39038e-10	-0.403804
54884484	chr1:54884484:G:C	4.88503e-21	-7.39038e-10	-1.11252	2.75564e-20	-7.39038e-10	-1.86116
54884679	chr1:54884679:A:G	1.75188e-21	-7.39038e-10	-2.138	1.81169e-20	-7.39038e-10	-2.28055
54884805	chr1:54884805:C:T	9.00455e-21	-7.39038e-10	-0.500963	8.61451e-20	-7.39038e-10	-0.721363
54884834	chr1:54884834:G:A	3.88781e-21	-1.34085	-4.84864e-09	3.82396e-20	-1.53353	-4.84864e-09
54885427	chr1:54885427:A:G	8.15053e-22	-1.27349	-1.62971	1.06395e-20	-1.60192	-1.21091
54885617	chr1:54885617:C:T	2.03238e-21	-1.98949	-4.84864e-09	2.06619e-20	-2.14911	-4.84864e-09
54886052	chr1:54886052:G:A	1.64455e-21	-0.516904	-1.68432	1.2106e-20	-0.391646	-2.29205
54886068	chr1:54886068:G:C	2.13516e-21	-1.94015	-4.84864e-09	2.83079e-20	-1.83426	-4.84864e-09
54886121	chr1:54886121:G:C	1.81636e-21	-2.10186	-4.84864e-09	2.9279e-20	-1.80052	-4.84864e-09
54886137	chr1:54886137:C:A	3.42058e-21	-7.39038e-10	-1.46888	5.73214e-20	-7.39038e-10	-1.12872
54886283	chr1:54886283:G:A	1.55943e-21	-0.484961	-1.76941	1.22983e-20	-0.358478	-2.30945
54886292	chr1:54886292:G:A	7.8924e-22	-2.13761	-0.797772	6.90732e-21	-2.02149	-1.22332
54886413	chr1:54886413:C:T	2.03547e-21	-1.98797	-4.84864e-09	1.98022e-20	-2.1916	-4.84864e-09
54886940	chr1:54886940:G:A	1.80819e-21	-2.10637	-4.84864e-09	2.9001e-20	-1.81007	-4.84864e-09
54887670	chr1:54887670:G:C	3.98672e-22	-1.53785	-2.08046	3.76111e-21	-1.71647	-2.13621
54887697	chr1:54887697:T:G	7.13972e-22	-1.95365	-1.08196	1.01236e-20	-2.14315	-0.71938
54888520	chr1:54888520:G:A	2.08378e-21	-2.20836	0.243849	2.61571e-20	-2.19185	0.278576
54888629	chr1:54888629:C:A	7.03687e-22	-1.05161	-1.9985	7.75269e-21	-1.41811	-1.71125
54888662	chr1:54888662:C:T	7.50684e-22	-1.03599	-1.94947	8.34369e-21	-1.40591	-1.64998
54888771	chr1:54888771:A:T	1.45862e-21	-7.39038e-10	-2.3212	1.72234e-20	-7.39038e-10	-2.33113
54889219	chr1:54889219:A:G	1.44913e-21	-7.39038e-10	-2.32773	1.76107e-20	-7.39038e-10	-2.30889
54889436	chr1:54889436:A:G	2.82569e-22	-1.66955	-2.29298	3.98802e-21	-1.81398	-1.98012
54889464	chr1:54889464:C:T	7.04097e-22	-2.12019	-0.929345	6.34141e-21	-1.99562	-1.33467
54889476	chr1:54889476:C:T	1.10647e-20	-7.39038e-10	-0.29493	7.23051e-20	-7.39038e-10	-0.896501
54889544	chr1:54889544:T:TCAA	1.86039e-21	-7.39038e-10	-2.07791	2.3012e-20	-7.39038e-10	-2.04138
54889604	chr1:54889604:C:T	4.0281e-21	-7.39038e-10	-1.3054	2.42277e-20	-7.39038e-10	-1.9899
54890249	chr1:54890249:A:C	1.98928e-21	-7.39038e-10	-2.01092	2.07293e-20	-7.39038e-10	-2.14585
54890288	chr1:54890288:G:T	2.00042e-20	-7.39038e-10	0.297251	3.8426e-19	-7.39038e-10	0.773923
54890405	chr1:54890405:T:C	4.10555e-21	-7.39038e-10	-1.28635	2.44221e-20	-7.39038e-10	-1.98191
54890800	chr1:54890800:A:ATATT	2.03163e-21	-7.39038e-10	-1.98985	2.26805e-20	-7.39038e-10	-2.05589
54890964	chr1:54890964:C:T	8.40572e-22	-2.11012	-0.76224	7.31909e-21	-1.98324	-1.20367
54891019	chr1:54891019:C:T	1.71589e-21	-7.39038e-10	-2.15876	1.86414e-20	-7.39038e-10	-2.25201
54891038	chr1:54891038:A:G	6.9747e-22	-1.06909	-1.9899	7.69739e-21	-1.43529	-1.70122
54891069	chr1:54891069:C:T	2.30579e-21	-2.21441	0.351146	2.88043e-20	-2.20798	0.391113
54891191	chr1:54891191:G:A	2.81311e-21	-7.39038e-10	-1.6644	4.84202e-20	-7.39038e-10	-1.29748
54891992	chr1:54891992:A:C	1.97023e-22	-2.08592	-2.23721	2.85133e-21	-2.17391	-1.9557
54892224	chr1:54892224:G:A	1.94908e-21	-2.03133	-4.84864e-09	2.11026e-20	-2.128	-4.84864e-09
54892247	chr1:54892247:A:T	1.96585e-22	-2.0653	-2.26005	2.7653e-21	-2.16235	-1.9979
54892357	chr1:54892357:C:T	4.88719e-21	-7.39038e-10	-1.11208	4.99682e-20	-7.39038e-10	-1.26601
54892393	chr1:54892393:C:A	1.4912e-21	-7.39038e-10	-2.29911	1.74771e-20	-7.39038e-10	-2.31651
54892786	chr1:54892786:C:T	2.21073e-21	-2.2112	0.305829	2.77095e-20	-2.19846	0.342837
54893012	chr1:54893012:T:C	2.7643e-21	-1.6819	-4.84864e-09	4.36373e-20	-1.40148	-4.84864e-09
54893492	chr1:54893492:T:C	1.52555e-21	-7.39038e-10	-2.27634	1.74559e-20	-7.39038e-10	-2.31772
54893558	chr1:54893558:A:C	5.76496e-22	-2.1445	-1.10498	4.97829e-21	-2.04399	-1.52832
54893788	chr1:54893788:T:C	4.72396e-22	-1.59098	-1.85765	7.90682e-21	-1.37731	-1.73236
54894083	chr1:54894083:G:A	2.41359e-22	-1.94743	-2.17273	4.6082e-21	-1.56627	-2.08329
54894548	chr1:54894548:G:A	6.59036e-21	-7.39038e-10	-0.813085	6.11753e-20	-7.39038e-10	-1.06365
54894781	chr1:54894781:G:T	4.30355e-21	-7.39038e-10	-1.23925	3.35474e-20	-7.39038e-10	-1.66444
54895206	chr1:54895206:C:A	1.44488e-21	-7.39038e-10	-2.33066	1.76274e-20	-7.39038e-10	-2.30794
54895302	chr1:54895302:C:T	7.31502e-21	-7.39038e-10	-0.708764	6.74593e-20	-7.39038e-10	-0.965872
54895415	chr1:54895415:G:A	1.48134e-21	-7.39038e-10	-2.30575	1.88146e-20	-7.39038e-10	-2.24276
54895782	chr1:54895782:G:A	1.77901e-21	-7.39038e-10	-2.12263	1.92028e-20	-7.39038e-10	-2.22234
54895812	chr1:54895812:G:T	2.23288e-21	-7.39038e-10	-1.8954	1.79614e-20	-7.39038e-10	-2.28917
54896316	chr1:54896316:C:T	1.84527e-21	-7.39038e-10	-2.08607	1.96376e-20	-7.39038e-10	-2.19995
54896505	chr1:54896505:G:A	1.04427e-20	-7.39038e-10	-0.352786	1.48408e-19	-7.39038e-10	-0.17743
54897020	chr1:54897020:C:G	4.20521e-21	-7.39038e-10	-1.26237	3.65912e-20	-7.39038e-10	-1.57759
54897137	chr1:54897137:T:C	1.82625e-20	-7.39038e-10	0.206157	7.43373e-19	-7.39038e-10	1.4338
54897406	chr1:54897406:C:T	4.86409e-21	-7.39038e-10	-1.11681	4.07916e-20	-7.39038e-10	-1.46892
54897663	chr1:54897663:G:A	3.25037e-22	-1.98941	-1.8331	5.6653e-21	-2.10815	-1.33489
54897893	chr1:54897893:G:A	1.84089e-21	-7.39038e-10	-2.08844	1.95968e-20	-7.39038e-10	-2.20203
54898990	chr1:54898990:A:C	2.24139e-22	-1.86667	-2.32751	2.85182e-21	-2.00724	-2.1222
54899179	chr1:54899179:A:G	4.7004e-22	-1.30539	-2.14824	4.8691e-21	-1.67521	-1.91928
54899237	chr1:54899237:A:G	2.60488e-22	-2.08282	-1.96107	4.35536e-21	-2.18301	-1.52297
54899277	chr1:54899277:C:G	7.6184e-22	-2.21059	-0.760118	6.22269e-21	-2.16604	-1.18315
54899692	chr1:54899692:A:G	1.49282e-21	-7.39038e-10	-2.29803	1.83253e-20	-7.39038e-10	-2.26911
54899723	chr1:54899723:T:G	1.49955e-21	-7.39038e-10	-2.29353	2.09652e-20	-7.39038e-10	-2.13453
54899757	chr1:54899757:T:C	1.61169e-21	-0.156165	-2.06524	3.06185e-20	0.063971	-1.81976
54899773	chr1:54899773:A:G	1.20299e-21	-0.274951	-2.23893	1.67916e-20	-0.185857	-2.17066
54899794	chr1:54899794:A:G	1.51232e-21	-7.39038e-10	-2.28505	1.92347e-20	-7.39038e-10	-2.22068
54899948	chr1:54899948:G:A	6.35909e-22	-2.20291	-0.948487	5.98075e-21	-2.14628	-1.24257
54899952	chr1:54899952:CAT:C	2.16053e-22	-2.11136	-2.11956	3.47398e-21	-2.19387	-1.73822
54899963	chr1:54899963:A:G	2.20618e-22	-2.11392	-2.0961	3.57504e-21	-2.19464	-1.70878
54899971	chr1:54899971:A:G	8.79989e-21	-1.7552	1.23124	2.00349e-19	-2.0546	2.17727
54900030	chr1:54900030:T:C	3.21062e-20	-7.39038e-10	0.770355	1.54306e-18	-7.39038e-10	2.16412
54900034	chr1:54900034:T:G	2.72979e-20	-7.39038e-10	0.608116	1.22974e-18	-7.39038e-10	1.93716
54900090	chr1:54900090:A:T	1.95066e-21	-7.39038e-10	-2.03053	2.18323e-20	-7.39038e-10	-2.09401
54900185	chr1:54900185:G:A	3.2685e-21	-2.20586	0.691499	4.53942e-20	-2.18521	0.823201
54900218	chr1:54900218:C:A	1.97965e-22	-2.02283	-2.29553	2.03289e-21	-2.15487	-2.31306
54900240	chr1:54900240:G:A	3.09326e-22	-2.04604	-1.82601	2.49303e-21	-2.16896	-2.09494
54900317	chr1:54900317:A:G	1.55152e-21	-7.39038e-10	-2.25946	1.75238e-20	-7.39038e-10	-2.31383
54900457	chr1:54900457:T:C	4.81021e-22	-1.48628	-1.94425	4.42645e-21	-1.76149	-1.92831
54900546	chr1:54900546:A:C	2.92158e-21	-7.39038e-10	-1.62657	2.2458e-20	-7.39038e-10	-2.06575
54900673	chr1:54900673:T:C	3.86892e-22	-1.51243	-2.13587	3.61888e-21	-1.77229	-2.11895
54900674	chr1:54900674:G:A	2.21681e-21	-7.39038e-10	-1.90262	2.7791e-20	-7.39038e-10	-1.85268
54900765	chr1:54900765:G:C	1.60678e-21	-7.39038e-10	-2.22446	1.73195e-20	-7.39038e-10	-2.32556
54900849	chr1:54900849:G:A	3.94879e-21	0.471795	-1.79708	3.64876e-20	0.734338	-2.31476
54900857	chr1:54900857:G:A	1.74099e-21	-7.39038e-10	-2.14424	2.00936e-20	-7.39038e-10	-2.177
54900873	chr1:54900873:G:T	1.93933e-21	-7.39038e-10	-2.03635	2.03021e-20	-7.39038e-10	-2.16667
54900911	chr1:54900911:G:A	2.27246e-22	-2.12273	-2.05769	3.75483e-21	-2.19858	-1.65577
54901002	chr1:54901002:A:G	2.75407e-21	-7.39038e-10	-1.68561	2.29281e-20	-7.39038e-10	-2.04503
54901567	chr1:54901567:T:C	2.26091e-22	-2.12397	-2.06154	3.73737e-21	-2.19896	-1.66005
54901735	chr1:54901735:C:T	1.62388e-21	-2.21388	-4.84864e-09	2.07807e-20	-2.14337	-4.84864e-09
54901986	chr1:54901986:C:T	2.00331e-20	-7.39038e-10	0.298694	7.80615e-19	-7.39038e-10	1.48269
54902009	chr1:54902009:G:A	5.36028e-20	-7.39038e-10	1.28291	1.23795e-18	-7.39038e-10	1.94382
54902433	chr1:54902433:T:C	2.36329e-21	-7.39038e-10	-1.83864	3.78756e-20	-7.39038e-10	-1.54309
54902441	chr1:54902441:CAG:C	2.22895e-22	-2.18438	-2.01537	3.00581e-21	-2.21426	-1.86259
54902458	chr1:54902458:G:A	3.30795e-21	0.367248	-1.86961	3.24002e-20	0.625957	-2.32519
54902549	chr1:54902549:G:A	7.57244e-22	-1.03934	-1.93742	7.85467e-21	-0.866803	-2.24949
54902565	chr1:54902565:G:A	2.5573e-21	-7.39038e-10	-1.75974	2.11886e-20	-7.39038e-10	-2.12393
54902721	chr1:54902721:TC:T	1.58064e-21	-7.39038e-10	-2.24086	1.88839e-20	-7.39038e-10	-2.23909
54902867	chr1:54902867:C:T	2.53735e-21	-7.39038e-10	-1.76757	2.49487e-20	-7.39038e-10	-1.96058
54902895	chr1:54902895:C:T	2.2799e-22	-2.13636	-2.04078	3.75921e-21	-2.20402	-1.64917
54903078	chr1:54903078:T:A	1.46901e-21	-7.39038e-10	-2.31411	1.82901e-20	-7.39038e-10	-2.27104
54903163	chr1:54903163:G:A	2.83917e-21	-1.65518	-4.84864e-09	2.58876e-20	-1.92363	-4.84864e-09
54903164	chr1:54903164:G:A	4.34931e-22	-1.58828	-1.94298	3.92466e-21	-1.83996	-1.97015
54903263	chr1:54903263:G:A	3.94422e-21	-7.39038e-10	-1.32644	2.50288e-20	-7.39038e-10	-1.95737
54903372	chr1:54903372:G:C	1.58639e-21	-7.39038e-10	-2.23723	1.89533e-20	-7.39038e-10	-2.23542
54903460	chr1:54903460:G:A	1.63069e-21	-7.39038e-10	-2.20969	1.78722e-20	-7.39038e-10	-2.29415
54903516	chr1:54903516:G:A	3.30332e-21	-7.39038e-10	-1.50377	3.08147e-20	-7.39038e-10	-1.7494
54903526	chr1:54903526:G:A	4.20422e-21	-7.39038e-10	-1.2626	3.67617e-20	-7.39038e-10	-1.57294
54903578	chr1:54903578:C:T	3.65986e-21	0.374252	-1.77552	3.33719e-20	0.642916	-2.3126
54903972	chr1:54903972:G:A	2.10834e-22	-2.12158	-2.1338	3.36305e-21	-2.19715	-1.7674
54904501	chr1:54904501:G:A	5.75403e-22	-1.4868	-1.76458	7.17249e-21	-1.80341	-1.40374
54904838	chr1:54904838:G:T	1.65912e-21	-7.39038e-10	-2.19241	1.95503e-20	-7.39038e-10	-2.2044
54904844	chr1:54904844:A:G	1.72412e-20	-7.39038e-10	0.148611	4.86163e-19	-7.39038e-10	1.00915
54905706	chr1:54905706:C:T	1.77467e-21	-7.39038e-10	-2.12508	2.57044e-20	-7.39038e-10	-1.93073
54905737	chr1:54905737:GAT:G	5.35227e-21	-7.39038e-10	-1.02117	9.61983e-20	-7.39038e-10	-0.610984
54905744	chr1:54905744:G:A	2.3637e-22	-2.21041	-1.93065	2.18514e-21	-2.20674	-2.18898
54905749	chr1:54905749:A:G	1.4511e-21	-7.39038e-10	-2.32637	1.78437e-20	-7.39038e-10	-2.29574
54905842	chr1:54905842:G:A	1.58422e-21	-7.39038e-10	-2.2386	2.1659e-20	-7.39038e-10	-2.10198
54905870	chr1:54905870:G:A	1.80053e-22	-2.12462	-2.28858	1.96447e-21	-2.2063	-2.29587
54906340	chr1:54906340:T:A	4.3787e-21	-7.39038e-10	-1.22194	3.67393e-20	-7.39038e-10	-1.57355
54906573	chr1:54906573:AC:A	1.48346e-21	-7.39038e-10	-2.30432	1.72753e-20	-7.39038e-10	-2.32812
54906578	chr1:54906578:G:A	1.63931e-21	-7.39038e-10	-2.20442	2.08112e-20	-7.39038e-10	-2.14191
54906692	chr1:54906692:G:A	2.63913e-22	-2.17684	-1.85398	3.36192e-21	-2.19341	-1.77148
54907307	chr1:54907307:T:C	4.11808e-21	-7.39038e-10	-1.28331	2.87849e-20	-7.39038e-10	-1.81755
54907425	chr1:54907425:C:A	2.79278e-22	-2.17806	-1.79618	2.32462e-21	-2.21445	-2.11939
54907436	chr1:54907436:G:A	1.74745e-21	-7.39038e-10	-2.14054	2.5176e-20	-7.39038e-10	-1.95151
54907499	chr1:54907499:C:T	1.79305e-22	-2.08755	-2.32981	2.1671e-21	-2.11087	-2.29314
54907594	chr1:54907594:A:G	3.11622e-20	-7.39038e-10	0.740512	8.02219e-19	-7.39038e-10	1.50999
54907708	chr1:54907708:A:G	1.49027e-21	-7.39038e-10	-2.29974	2.21044e-20	-7.39038e-10	-2.08162
54907710	chr1:54907710:T:A	6.44038e-22	-1.96673	-1.17196	1.31561e-20	-2.14667	-0.453848
54908733	chr1:54908733:TGA:T	4.09751e-22	-1.50334	-2.08756	4.05053e-21	-1.70406	-2.07449
54908804	chr1:54908804:G:C	1.67733e-21	-7.39038e-10	-2.18149	1.87586e-20	-7.39038e-10	-2.24575
54908865	chr1:54908865:G:A	2.37025e-22	-2.20119	-1.93709	3.00333e-21	-2.21096	-1.86672
54909062	chr1:54909062:C:T	2.63572e-20	-7.39038e-10	0.573048	6.58765e-19	-7.39038e-10	1.31297
54909328	chr1:54909328:C:T	4.4108e-22	-2.20473	-1.31249	4.33507e-21	-2.21398	-1.49668
54909715	chr1:54909715:G:A	3.23945e-20	0.459044	0.320251	1.42942e-19	-0.574963	0.360005
54909837	chr1:54909837:G:T	8.85923e-21	-7.39038e-10	-0.517233	7.0293e-20	-7.39038e-10	-0.924723
54909917	chr1:54909917:G:A	1.95308e-22	-2.21403	-2.11784	2.01775e-21	-2.18843	-2.28699
54910238	chr1:54910238:C:T	2.34485e-20	-7.39038e-10	0.456115	6.07338e-19	-7.39038e-10	1.23169
54910495	chr1:54910495:G:A	1.81191e-21	-7.39038e-10	-2.10431	1.88501e-20	-7.39038e-10	-2.24088
54910634	chr1:54910634:G:A	2.1304e-21	-7.39038e-10	-1.94238	3.24873e-20	-7.39038e-10	-1.69655
54910763	chr1:54910763:A:G	1.69312e-22	-2.15855	-2.31615	2.05169e-21	-2.16536	-2.29337
54910958	chr1:54910958:G:A	2.20134e-22	-2.19481	-2.0174	2.38847e-21	-2.18323	-2.12352
54911044	chr1:54911044:G:A	8.82036e-21	-7.39038e-10	-0.521631	7.00388e-20	-7.39038e-10	-0.928346
54911073	chr1:54911073:G:A	7.04389e-22	-0.729933	-2.31918	5.61877e-21	-1.26376	-2.18753
54911171	chr1:54911171:C:T	2.40736e-21	0.445027	-2.26519	1.13643e-20	-0.415845	-2.33108
54911267	chr1:54911267:G:A	1.68232e-22	-2.18915	-2.29196	1.88855e-21	-2.21064	-2.33094
54911275	chr1:54911275:C:T	9.05857e-21	-7.39038e-10	-0.494982	7.09248e-20	-7.39038e-10	-0.915776
54911698	chr1:54911698:G:A	2.13108e-21	-7.39038e-10	-1.94206	3.25016e-20	-7.39038e-10	-1.69611
54911930	chr1:54911930:C:T	3.77976e-22	-2.15876	-1.51286	4.21053e-21	-2.15686	-1.58294
54912179	chr1:54912179:G:A	4.85349e-22	-1.75752	-1.66406	8.91516e-21	-2.01061	-0.979033
54912476	chr1:54912476:G:A	2.76584e-20	-7.39038e-10	0.621237	7.08583e-19	-7.39038e-10	1.38587
54912545	chr1:54912545:C:T	1.49144e-21	-7.39038e-10	-2.29895	1.90345e-20	-7.39038e-10	-2.23114
54913051	chr1:54913051:G:A	2.33237e-21	-1.85181	-4.84864e-09	2.43032e-20	-1.98679	-4.84864e-09
54913279	chr1:54913279:GT:G	2.05288e-22	-2.16439	-2.11764	2.26589e-21	-2.07416	-2.28527
54913739	chr1:54913739:G:GA	1.45818e-21	-7.39038e-10	-2.32151	1.7344e-20	-7.39038e-10	-2.32415
54914156	chr1:54914156:C:T	1.0605e-20	-0.337365	-4.84864e-09	6.8338e-20	-0.95293	-4.84864e-09
54914266	chr1:54914266:G:A	2.19514e-22	-2.16053	-2.0545	2.35444e-21	-2.06793	-2.25316
54914639	chr1:54914639:G:A	1.56812e-21	-7.39038e-10	-2.24882	2.13492e-20	-7.39038e-10	-2.11638
54914907	chr1:54914907:T:C	7.03587e-21	-7.39038e-10	-0.747672	1.5103e-19	-7.39038e-10	-0.159918
54914974	chr1:54914974:T:C	1.823e-22	-2.07657	-2.32422	2.12522e-21	-2.10897	-2.31455
54915003	chr1:54915003:G:A	2.70116e-21	-1.70501	-4.84864e-09	4.20475e-20	-1.43859	-4.84864e-09
54915176	chr1:54915176:A:C	1.47858e-21	-7.39038e-10	-2.30761	2.02169e-20	-7.39038e-10	-2.17088
54915522	chr1:54915522:C:T	4.39926e-22	-1.39913	-2.12071	6.21961e-21	-1.31878	-2.03091
54915617	chr1:54915617:A:G	1.46674e-21	-7.39038e-10	-2.31565	1.73933e-20	-7.39038e-10	-2.32131
54915728	chr1:54915728:G:A	1.83655e-22	-2.08516	-2.30823	2.22676e-21	-2.09419	-2.28266
54916065	chr1:54916065:C:T	4.06959e-21	-1.29515	-4.84864e-09	4.87248e-20	-1.29121	-4.84864e-09
54916499	chr1:54916499:G:T	6.76927e-21	-1.37452	0.588224	1.41069e-19	-1.76758	1.53944
54916740	chr1:54916740:G:A	3.30432e-22	-1.49226	-2.31379	4.57341e-21	-1.41398	-2.24316
54916976	chr1:54916976:C:G	1.44921e-21	-7.39038e-10	-2.32768	1.77381e-20	-7.39038e-10	-2.30168
54916991	chr1:54916991:G:A	2.34245e-21	-7.39038e-10	-1.8475	3.21133e-20	-7.39038e-10	-1.70812
54917095	chr1:54917095:G:A	2.67647e-21	-7.39038e-10	-1.71419	2.59932e-20	-7.39038e-10	-1.91956
54917675	chr1:54917675:A:G	7.72343e-21	-2.01277	1.35834	1.53506e-19	-2.07592	1.93227
54917776	chr1:54917776:A:G	1.63378e-21	-2.20779	-4.84864e-09	1.94632e-20	-2.20887	-4.84864e-09
54917791	chr1:54917791:A:G	7.76825e-21	-2.02195	1.3733	1.55238e-19	-2.08374	1.95131
54917835	chr1:54917835:A:C	1.99442e-21	-7.39038e-10	-2.00834	2.96322e-20	-7.39038e-10	-1.78854
54918006	chr1:54918006:TG:T	1.45397e-21	-7.39038e-10	-2.3244	1.74642e-20	-7.39038e-10	-2.31724
54918211	chr1:54918211:T:C	1.8535e-21	-0.199497	-1.88212	1.38504e-20	-1.02383	-1.52526
54918275	chr1:54918275:C:T	1.44777e-21	-7.39038e-10	-2.32867	1.76045e-20	-7.39038e-10	-2.30924
54918379	chr1:54918379:G:GA	1.36687e-21	-0.0578613	-2.32831	7.09261e-21	-0.984127	-2.23422
54918758	chr1:54918758:C:T	2.25229e-22	-1.99337	-2.19596	2.98012e-21	-2.12824	-1.95719
54918867	chr1:54918867:T:A	5.13569e-21	0.136513	-1.19899	2.0084e-20	-0.920049	-1.25742
54918898	chr1:54918898:G:A	1.44945e-21	-7.39038e-10	-2.32751	1.72321e-20	-7.39038e-10	-2.33062
54918928	chr1:54918928:C:T	1.41078e-20	-7.39038e-10	-0.0519682	3.11514e-19	-7.39038e-10	0.564049
54918963	chr1:54918963:C:T	1.77254e-21	-7.39038e-10	-2.12628	3.88932e-20	-7.39038e-10	-1.51658
54918995	chr1:54918995:T:C	1.88986e-21	-7.39038e-10	-2.06219	1.95174e-20	-7.39038e-10	-2.20609
54919168	chr1:54919168:C:T	1.47302e-21	-2.02565	-0.285732	2.86924e-20	-2.09903	0.278264
54919172	chr1:54919172:C:T	3.243e-21	-7.39038e-10	-1.52219	3.53423e-20	-7.39038e-10	-1.61231
54919187	chr1:54919187:A:G	1.24327e-20	-7.39038e-10	-0.178362	7.83452e-20	-7.39038e-10	-0.816271
54919223	chr1:54919223:G:A	2.09485e-21	-1.95921	-4.84864e-09	2.93348e-20	-1.79862	-4.84864e-09
54919318	chr1:54919318:C:T	2.3748e-21	-7.39038e-10	-1.83378	1.74914e-20	-7.39038e-10	-2.31568
54919913	chr1:54919913:C:T	5.61426e-22	-2.21027	-1.0657	1.75073e-20	-2.15695	-0.157829
54920008	chr1:54920008:C:T	1.5101e-21	-7.39038e-10	-2.28652	1.74445e-20	-7.39038e-10	-2.31837
54920054	chr1:54920054:T:C	3.75563e-22	-1.5273	-2.15072	3.58875e-21	-1.75508	-2.14452
54920494	chr1:54920494:C:T	1.80524e-22	-2.21451	-2.19607	2.33878e-21	-2.21394	-2.11382
54921366	chr1:54921366:T:G	2.9178e-22	-1.90083	-2.02962	4.51879e-21	-1.64335	-2.0258
54921452	chr1:54921452:C:T	2.87684e-22	-2.11825	-1.82633	4.59308e-21	-2.00307	-1.64978
54921513	chr1:54921513:T:G	2.88902e-21	-7.39038e-10	-1.63778	1.72521e-20	-7.39038e-10	-2.32946
54921689	chr1:54921689:C:T	2.85681e-22	-2.11817	-1.83341	4.55456e-21	-2.00327	-1.658
54922092	chr1:54922092:T:G	5.67204e-21	-0.963145	-4.84864e-09	5.58432e-20	-1.15485	-4.84864e-09
54922633	chr1:54922633:G:C	4.79479e-22	-1.10825	-2.3255	5.77795e-21	-1.0922	-2.33115
54922704	chr1:54922704:G:T	4.55981e-22	-1.15926	-2.32474	5.47526e-21	-1.14604	-2.33111
54922711	chr1:54922711:T:C	3.09829e-22	-1.91272	-1.95771	2.93055e-21	-2.10375	-1.99845
54922807	chr1:54922807:G:A	3.52186e-22	-1.78943	-1.95286	3.18542e-21	-2.02122	-1.99759
54923024	chr1:54923024:C:G	1.81577e-21	-7.39038e-10	-2.10218	3.63727e-20	-7.39038e-10	-1.58358
54923025	chr1:54923025:C:T	4.4579e-22	-1.78352	-1.72308	3.99667e-21	-2.0204	-1.77154
54923035	chr1:54923035:C:T	9.00184e-21	-0.501264	-4.84864e-09	1.77453e-19	0.00130992	-4.84864e-09
54923059	chr1:54923059:C:T	4.45031e-20	-7.39038e-10	1.09687	6.3193e-19	-7.39038e-10	1.27138
54923617	chr1:54923617:G:A	1.54846e-21	-7.39038e-10	-2.26143	1.78756e-20	-7.39038e-10	-2.29396
54923674	chr1:54923674:G:A	1.4494e-21	-7.39038e-10	-2.32754	1.72556e-20	-7.39038e-10	-2.32926
54923743	chr1:54923743:G:A	1.45703e-21	-7.39038e-10	-2.32229	1.7408e-20	-7.39038e-10	-2.32047
54923804	chr1:54923804:C:T	6.78245e-22	-0.755849	-2.33109	9.06822e-21	-0.646774	-2.32585
54923825	chr1:54923825:T:C	1.75696e-21	-7.39038e-10	-2.13511	1.7248e-20	-7.39038e-10	-2.3297
54923835	chr1:54923835:A:G	6.53871e-22	-0.795008	-2.32853	8.79105e-21	-0.686757	-2.31691
54923836	chr1:54923836:AAAAG:A	6.52193e-22	-0.795431	-2.33068	8.73897e-21	-0.68618	-2.32342
54923875	chr1:54923875:T:C	4.58326e-22	-1.16726	-2.3116	5.30766e-21	-1.17731	-2.33093
54924256	chr1:54924256:C:T	1.56024e-21	-7.39038e-10	-2.25386	1.7669e-20	-7.39038e-10	-2.30558
54924357	chr1:54924357:C:T	1.53424e-19	-7.39038e-10	2.33451	2.4396e-18	-7.39038e-10	2.62219
54924497	chr1:54924497:G:A	6.28902e-22	-1.43368	-1.72879	6.05266e-21	-1.51994	-1.85696
54924694	chr1:54924694:C:T	8.21751e-22	-0.564465	-2.33055	1.24695e-20	-0.422848	-2.23126
54924996	chr1:54924996:T:C	1.00233e-21	-0.571395	-2.12497	1.2771e-20	-0.386652	-2.24357
54925325	chr1:54925325:CAA:C	1.8381e-21	-7.39038e-10	-2.08996	1.87684e-20	-7.39038e-10	-2.24522
54925409	chr1:54925409:C:G	7.76037e-22	-1.59936	-1.35288	1.09101e-20	-1.31446	-1.47325
54925585	chr1:54925585:C:T	1.68772e-21	-7.39038e-10	-2.17531	1.72532e-20	-7.39038e-10	-2.3294
54925595	chr1:54925595:T:C	1.62932e-21	-1.53808	-0.672447	2.20016e-20	-1.60584	-0.480444
54925615	chr1:54925615:C:T	3.20647e-21	-1.53352	-4.84864e-09	5.09298e-20	-1.24695	-4.84864e-09
54926709	chr1:54926709:GAGAGAC:G	3.64176e-21	-1.31535	-0.090876	4.34684e-20	-1.37643	-0.0289259
54926887	chr1:54926887:G:C	2.30456e-21	-7.39038e-10	-1.8638	1.90647e-20	-7.39038e-10	-2.22956
54927017	chr1:54927017:C:T	2.74599e-21	-1.30347	-0.385083	3.31219e-20	-1.3709	-0.306306
54927748	chr1:54927748:G:A	1.70447e-21	-7.39038e-10	-2.16544	1.78655e-20	-7.39038e-10	-2.29453
54927778	chr1:54927778:T:A	1.59188e-21	-7.39038e-10	-2.23377	1.7508e-20	-7.39038e-10	-2.31474
54928288	chr1:54928288:A:G	1.72321e-21	-7.39038e-10	-2.15451	1.72244e-20	-7.39038e-10	-2.33107
54928426	chr1:54928426:G:A	2.44579e-22	-2.12133	-1.98558	2.40134e-21	-2.21123	-2.09014
54929144	chr1:54929144:G:C	2.4252e-21	-1.81278	-4.84864e-09	2.69558e-20	-1.8832	-4.84864e-09
54929384	chr1:54929384:A:G	5.98366e-22	-0.985738	-2.22651	6.70148e-21	-1.01179	-2.26327
54929419	chr1:54929419:T:C	4.75143e-22	-2.16547	-1.27737	6.30824e-21	-2.08451	-1.25103
54929516	chr1:54929516:C:T	6.49052e-22	-0.983551	-2.14739	7.51197e-21	-0.991444	-2.16946
54929730	chr1:54929730:A:T	2.40265e-22	-2.10172	-2.02299	2.34462e-21	-2.20647	-2.1188
54930171	chr1:54930171:T:C	8.89664e-22	-0.887725	-1.92788	9.30319e-21	-0.897949	-2.04909
54930246	chr1:54930246:C:G	1.46172e-21	-7.39038e-10	-2.31908	2.20988e-20	-7.39038e-10	-2.08187
54930349	chr1:54930349:C:G	1.7437e-21	-7.39038e-10	-2.14268	1.73732e-20	-7.39038e-10	-2.32247
54930426	chr1:54930426:A:G	2.14793e-21	-7.39038e-10	-1.93419	2.08394e-20	-7.39038e-10	-2.14055
54930536	chr1:54930536:A:G	6.74991e-22	-1.53174	-1.56	1.00034e-20	-1.23164	-1.64282
54930674	chr1:54930674:T:C	6.41643e-21	-7.39038e-10	-0.839831	6.50962e-20	-7.39038e-10	-1.00153
54930702	chr1:54930702:A:C	1.73738e-21	-7.39038e-10	-2.14631	1.80891e-20	-7.39038e-10	-2.28209
54931029	chr1:54931029:G:T	8.25029e-22	-0.906161	-1.98487	8.89767e-21	-0.897647	-2.09396
54931056	chr1:54931056:G:A	3.49331e-21	-2.11369	0.665852	9.39856e-20	-2.09802	1.46376
54931231	chr1:54931231:A:G	3.81105e-21	-7.39038e-10	-1.36079	2.06181e-20	-7.39038e-10	-2.15123
54931254	chr1:54931254:A:G	9.5681e-22	-0.865213	-1.87763	1.01065e-20	-0.855038	-2.00918
54931337	chr1:54931337:T:C	8.88387e-22	-0.8923	-1.92474	9.48274e-21	-0.882513	-2.04541
54931371	chr1:54931371:C:A	1.7536e-21	-7.39038e-10	-2.13702	1.9261e-20	-7.39038e-10	-2.21931
54931396	chr1:54931396:G:C	5.07645e-22	-1.08954	-2.28713	5.8651e-21	-1.09516	-2.31322
54931578	chr1:54931578:G:A	1.62891e-21	-2.21078	-4.84864e-09	1.94749e-20	-2.20827	-4.84864e-09
54931733	chr1:54931733:T:C	9.22472e-22	-0.850305	-1.92909	9.76414e-21	-0.849313	-2.04937
54931844	chr1:54931844:TGC:T	2.10838e-21	-7.39038e-10	-1.95277	2.05822e-20	-7.39038e-10	-2.15297
54931848	chr1:54931848:A:AAT	2.17195e-21	-7.39038e-10	-1.92307	2.10056e-20	-7.39038e-10	-2.13261
54931943	chr1:54931943:G:A	1.84003e-21	-2.21454	0.125625	3.83018e-20	-2.09366	0.561764
54931990	chr1:54931990:C:T	4.63725e-22	-1.83356	-1.6336	6.50307e-21	-1.59089	-1.71423
54932061	chr1:54932061:A:G	9.17275e-22	-0.857542	-1.9275	9.58854e-21	-0.868622	-2.04821
54932583	chr1:54932583:G:T	9.00502e-22	-0.887332	-1.91616	9.4473e-21	-0.892885	-2.03878
54932604	chr1:54932604:C:T	5.68112e-22	-0.991119	-2.27301	6.43932e-21	-1.01091	-2.30406
54932721	chr1:54932721:G:A	1.60423e-21	-7.39038e-10	-2.22605	1.81315e-20	-7.39038e-10	-2.27975
54932863	chr1:54932863:A:T	9.01783e-21	-7.39038e-10	-0.49949	8.58739e-20	-7.39038e-10	-0.724516
54933037	chr1:54933037:C:G	8.46888e-22	-0.939571	-1.92531	8.90347e-21	-0.944612	-2.04634
54933259	chr1:54933259:G:A	3.88533e-22	-1.37697	-2.2671	5.45915e-21	-1.24227	-2.23784
54933449	chr1:54933449:A:G	8.90929e-22	-0.885262	-1.92892	9.35961e-21	-0.891047	-2.04995
54933614	chr1:54933614:C:T	8.98645e-22	-0.890391	-1.91517	9.45181e-21	-0.894108	-2.03708
54933618	chr1:54933618:T:C	9.45537e-22	-0.867082	-1.88761	9.885e-21	-0.872761	-2.01362
54933749	chr1:54933749:C:A	5.06249e-20	-7.39038e-10	1.22575	1.47338e-19	-7.39038e-10	-0.184665
54934275	chr1:54934275:A:C	9.1775e-22	-0.854276	-1.93025	9.68161e-21	-0.857524	-2.04964
54934589	chr1:54934589:A:G	2.69363e-21	-2.10346	0.395656	6.80363e-20	-2.08755	1.1302
54934955	chr1:54934955:A:G	8.82708e-22	-0.96153	-1.86192	9.18572e-21	-0.96402	-1.99573
54935014	chr1:54935014:T:C	8.91212e-22	-0.894873	-1.91899	9.32612e-21	-0.899306	-2.04527
54935253	chr1:54935253:T:C	9.07959e-22	-0.898508	-1.89674	9.47097e-21	-0.901736	-2.02743
54935303	chr1:54935303:G:A	8.60242e-21	-0.546649	-4.84864e-09	1.44828e-19	-0.201849	-4.84864e-09
54935497	chr1:54935497:G:A	8.50826e-22	-0.933531	-1.92671	8.96534e-21	-0.937242	-2.04679
54935654	chr1:54935654:T:C	3.4923e-21	-1.44813	-4.84864e-09	5.65615e-20	-1.14207	-4.84864e-09
54935755	chr1:54935755:A:T	9.49139e-22	-0.867607	-1.88329	9.88644e-21	-0.870822	-2.01541
54935840	chr1:54935840:T:C	8.71157e-22	-0.907309	-1.92932	9.10801e-21	-0.911648	-2.05659
54935897	chr1:54935897:G:A	1.22997e-21	-0.820943	-1.67076	1.23937e-20	-0.825606	-1.8346
54936394	chr1:54936394:C:T	2.15752e-22	-1.90639	-2.32593	3.18441e-21	-1.69011	-2.32902
54936721	chr1:54936721:C:T	1.71887e-21	-7.39038e-10	-2.15703	1.79773e-20	-7.39038e-10	-2.28828
54936768	chr1:54936768:C:T	2.20689e-22	-1.98849	-2.2212	2.1586e-21	-2.14126	-2.26668
54937070	chr1:54937070:T:C	6.76452e-22	-0.926245	-2.16334	4.87987e-21	-1.3328	-2.25948
54937095	chr1:54937095:A:G	6.47706e-22	-0.967366	-2.16565	4.71407e-21	-1.36676	-2.26008
54937247	chr1:54937247:C:T	1.96772e-21	-1.84014	-0.181674	2.99165e-20	-1.68297	-0.0960204
54937355	chr1:54937355:T:C	3.19964e-21	-7.39038e-10	-1.53565	1.95779e-20	-7.39038e-10	-2.20299
54937738	chr1:54937738:T:C	1.02469e-21	-1.84196	-0.832335	2.40799e-20	-1.72996	-0.266056
54937829	chr1:54937829:T:G	6.85438e-22	-1.51639	-1.56	1.02059e-20	-1.2116	-1.64282
54937895	chr1:54937895:A:G	2.90982e-21	-2.11086	0.480254	7.44901e-20	-2.09565	1.22892
54938427	chr1:54938427:A:T	4.40574e-21	-1.21579	-4.84864e-09	9.45712e-20	-0.628043	-4.84864e-09
54938772	chr1:54938772:T:TTGTGACTTA	7.95308e-20	-7.39038e-10	1.67745	1.62068e-18	-7.39038e-10	2.21321
54939008	chr1:54939008:G:A	3.92894e-20	-7.39038e-10	0.97226	3.70164e-19	-7.39038e-10	0.73655
54939859	chr1:54939859:A:G	8.23286e-22	-1.87526	-1.01789	1.25062e-20	-2.16201	-0.489162
54939901	chr1:54939901:T:C	1.44537e-21	-7.39038e-10	-2.33033	1.76172e-20	-7.39038e-10	-2.30852
54940177	chr1:54940177:G:T	2.54309e-21	-1.89583	0.13052	4.80358e-20	-1.88012	0.57467
54940531	chr1:54940531:A:G	5.2064e-22	-1.0373	-2.31408	1.70495e-20	-0.0300769	-2.3112
54941011	chr1:54941011:A:G	1.48017e-21	-7.39038e-10	-2.30654	2.12457e-20	-7.39038e-10	-2.12124
54941014	chr1:54941014:G:C	3.05406e-22	-1.76707	-2.11774	4.26805e-21	-1.62556	-2.10068
54941032	chr1:54941032:T:C	2.41566e-21	-7.39038e-10	-1.81672	3.26519e-20	-7.39038e-10	-1.69149
54941201	chr1:54941201:G:A	5.69668e-21	-7.39038e-10	-0.958809	4.75744e-20	-7.39038e-10	-1.3151
54941527	chr1:54941527:A:G	2.51928e-20	1.24613	-0.718262	1.96195e-19	1.34874	-1.24703
54941621	chr1:54941621:C:A	2.29187e-22	-1.95337	-2.21854	2.74897e-21	-1.86436	-2.30181
54941767	chr1:54941767:G:A	5.73569e-21	-7.39038e-10	-0.951986	4.90241e-20	-7.39038e-10	-1.28508
54941846	chr1:54941846:G:C	2.61341e-21	-7.39038e-10	-1.73804	4.95043e-20	-7.39038e-10	-1.27534
54942149	chr1:54942149:T:C	6.93772e-21	1.10256	-1.86428	9.27732e-20	1.38916	-2.0364
54942483	chr1:54942483:C:T	1.80234e-21	-0.318858	-1.79075	1.15551e-20	-0.751654	-1.97862
54942711	chr1:54942711:A:G	2.63246e-21	-1.73077	-4.84864e-09	3.52032e-20	-1.61626	-4.84864e-09
54942975	chr1:54942975:A:T	6.29015e-21	-7.39038e-10	-0.859708	5.31084e-20	-7.39038e-10	-1.20506
54943451	chr1:54943451:C:T	8.09746e-21	1.23944	-1.84658	1.08276e-19	1.53141	-2.02412
54943521	chr1:54943521:C:A	8.19663e-21	1.23826	-1.83323	1.09213e-19	1.53053	-2.01463
54943728	chr1:54943728:C:T	3.3566e-22	-1.64492	-2.14543	4.72258e-21	-1.49509	-2.12995
54944268	chr1:54944268:TC:T	1.62458e-21	-2.21344	-4.84864e-09	2.21507e-20	-2.07953	-4.84864e-09
54944402	chr1:54944402:A:G	3.15419e-21	-7.39038e-10	-1.54996	2.58846e-20	-7.39038e-10	-1.92375
54944423	chr1:54944423:G:A	1.46521e-21	-7.39038e-10	-2.3167	1.84317e-20	-7.39038e-10	-2.26332
54944442	chr1:54944442:A:G	1.4622e-21	-7.39038e-10	-2.31875	1.85046e-20	-7.39038e-10	-2.25937
54944700	chr1:54944700:T:C	2.56785e-21	-7.39038e-10	-1.75562	3.56456e-20	-7.39038e-10	-1.60377
54944941	chr1:54944941:TCTGGCACAAAGTAGGTA:T	1.96976e-21	-1.65453	-0.366251	4.54578e-20	-1.89834	0.537732
54944990	chr1:54944990:G:A	2.55692e-22	-1.73134	-2.33114	3.58883e-21	-1.58167	-2.3179
54945186	chr1:54945186:T:C	1.95563e-21	-7.39038e-10	-2.02798	1.95859e-20	-7.39038e-10	-2.20259
54945206	chr1:54945206:C:T	2.98542e-21	-2.04689	0.441939	5.43018e-20	-2.05099	0.868155
54945215	chr1:54945215:C:T	2.30872e-22	-1.88984	-2.27474	2.89227e-21	-1.79022	-2.32513
54945287	chr1:54945287:C:A	2.80355e-21	-7.39038e-10	-1.66781	3.44297e-20	-7.39038e-10	-1.63848
54945465	chr1:54945465:C:T	1.68288e-21	-2.17819	-4.84864e-09	1.98704e-20	-2.18816	-4.84864e-09
54945823	chr1:54945823:T:C	1.44438e-21	-7.39038e-10	-2.33102	1.8771e-20	-7.39038e-10	-2.24508
54945932	chr1:54945932:G:T	1.63576e-21	-7.39038e-10	-2.20658	2.74113e-20	-7.39038e-10	-1.86644
54946023	chr1:54946023:G:A	1.48354e-21	-7.39038e-10	-2.30426	2.23425e-20	-7.39038e-10	-2.07091
54946118	chr1:54946118:G:A	1.6757e-21	-7.39038e-10	-2.18246	2.86207e-20	-7.39038e-10	-1.82327
54946158	chr1:54946158:G:GTGTGAACATGCTGTGTGTT	1.48354e-21	-7.39038e-10	-2.30426	2.23425e-20	-7.39038e-10	-2.07091
54946350	chr1:54946350:C:T	1.47341e-21	-7.39038e-10	-2.31112	2.20205e-20	-7.39038e-10	-2.08542
54946487	chr1:54946487:A:G	1.49198e-21	-7.39038e-10	-2.29859	2.26576e-20	-7.39038e-10	-2.0569
54946492	chr1:54946492:G:C	1.49035e-21	-7.39038e-10	-2.29968	2.25922e-20	-7.39038e-10	-2.05979
54946604	chr1:54946604:T:C	1.48905e-21	-7.39038e-10	-2.30056	2.25384e-20	-7.39038e-10	-2.06217
54946931	chr1:54946931:C:T	7.60365e-22	-2.13546	-0.837194	3.71705e-20	-1.84978	0.287899
54946996	chr1:54946996:G:A	1.96688e-22	-2.09081	-2.23402	2.79884e-21	-1.98445	-2.16374
54947007	chr1:54947007:C:T	1.46264e-21	-7.39038e-10	-2.31845	2.12915e-20	-7.39038e-10	-2.11909
54947042	chr1:54947042:G:A	1.62054e-21	-7.39038e-10	-2.21593	1.92286e-20	-7.39038e-10	-2.221
54947266	chr1:54947266:T:C	2.25778e-22	-1.85827	-2.32862	3.14704e-21	-1.72486	-2.30608
54947427	chr1:54947427:C:T	1.50543e-21	-7.39038e-10	-2.28962	2.31391e-20	-7.39038e-10	-2.03587
54947548	chr1:54947548:T:C	2.36309e-21	-1.5754	-0.263321	3.23359e-20	-1.77824	0.0770223
54947688	chr1:54947688:A:C	1.77323e-21	-0.806375	-1.31951	2.36883e-20	-0.952663	-1.05975
54947760	chr1:54947760:G:T	1.49394e-21	-7.39038e-10	-2.29728	2.26588e-20	-7.39038e-10	-2.05685
54947761	chr1:54947761:C:T	1.49394e-21	-7.39038e-10	-2.29728	2.26588e-20	-7.39038e-10	-2.05685
54947838	chr1:54947838:G:A	2.64732e-21	-7.39038e-10	-1.72514	2.43657e-20	-7.39038e-10	-1.98422
54947904	chr1:54947904:A:G	1.69029e-21	-7.39038e-10	-2.1738	2.91791e-20	-7.39038e-10	-1.80394
54947935	chr1:54947935:G:C	1.76721e-21	-2.12929	-4.84864e-09	2.07162e-20	-2.14648	-4.84864e-09
54948009	chr1:54948009:C:T	1.49784e-21	-7.39038e-10	-2.29467	2.28362e-20	-7.39038e-10	-2.04905
54948017	chr1:54948017:A:G	1.48963e-21	-7.39038e-10	-2.30016	2.24893e-20	-7.39038e-10	-2.06435
54948022	chr1:54948022:C:T	1.11284e-20	-7.39038e-10	-0.289193	3.89513e-19	-7.39038e-10	0.787502
54948244	chr1:54948244:TA:T	1.51317e-21	-7.39038e-10	-2.28449	2.34679e-20	-7.39038e-10	-2.02176
54948429	chr1:54948429:G:A	1.50963e-21	-7.39038e-10	-2.28683	2.33086e-20	-7.39038e-10	-2.02857
54948437	chr1:54948437:C:A	1.50963e-21	-7.39038e-10	-2.28683	2.33086e-20	-7.39038e-10	-2.02857
54948600	chr1:54948600:G:A	3.43832e-22	-1.7311	-2.03519	6.10251e-21	-1.44493	-1.92377
54948667	chr1:54948667:G:A	1.49784e-21	-7.39038e-10	-2.29467	2.28443e-20	-7.39038e-10	-2.04869
54948925	chr1:54948925:C:T	1.4899e-21	-7.39038e-10	-2.29998	2.25749e-20	-7.39038e-10	-2.06056
54948945	chr1:54948945:C:T	1.5098e-21	-7.39038e-10	-2.28672	2.33359e-20	-7.39038e-10	-2.0274
54949005	chr1:54949005:T:C	1.50999e-21	-7.39038e-10	-2.28659	2.33125e-20	-7.39038e-10	-2.02841
54949300	chr1:54949300:C:G	1.50963e-21	-7.39038e-10	-2.28683	2.33086e-20	-7.39038e-10	-2.02857
54949469	chr1:54949469:G:T	4.02515e-21	-7.39038e-10	-1.30613	3.85199e-20	-7.39038e-10	-1.52622
54949590	chr1:54949590:G:A	1.50963e-21	-7.39038e-10	-2.28683	2.33086e-20	-7.39038e-10	-2.02857
54950367	chr1:54950367:G:T	1.47204e-21	-7.39038e-10	-2.31204	2.06106e-20	-7.39038e-10	-2.15159
54950562	chr1:54950562:A:G	4.32201e-21	-2.12754	0.892565	2.50882e-19	-2.107	2.45459
54950581	chr1:54950581:C:T	1.60876e-19	-7.39038e-10	2.38194	1.07845e-17	-7.39038e-10	4.10847
54950732	chr1:54950732:C:T	1.66312e-20	-2.20362	2.31621	6.11785e-19	-1.69213	2.93111
54950771	chr1:54950771:A:T	1.22368e-21	-0.173483	-2.32335	1.95496e-20	0.126679	-2.33112
54950799	chr1:54950799:A:AT	6.59487e-22	-1.37593	-1.73905	7.91949e-21	-1.35137	-1.7567
54951102	chr1:54951102:C:T	2.1893e-22	-1.93533	-2.28237	3.02909e-21	-1.74239	-2.32674
54951259	chr1:54951259:G:A	3.66205e-22	-1.4884	-2.21486	3.99016e-21	-1.49748	-2.29609
54951280	chr1:54951280:C:A	3.94064e-22	-1.4231	-2.20683	4.22628e-21	-1.44451	-2.29156
54951301	chr1:54951301:G:A	4.07615e-22	-1.30541	-2.29072	4.57911e-21	-1.34182	-2.31407
54951351	chr1:54951351:G:A	3.66163e-22	-1.47755	-2.22582	4.01508e-21	-1.48438	-2.30296
54951420	chr1:54951420:T:C	3.17166e-21	-7.39038e-10	-1.54444	3.11328e-20	-7.39038e-10	-1.73914
54951464	chr1:54951464:G:A	3.79355e-20	-7.39038e-10	0.937195	3.65886e-19	-7.39038e-10	0.724927
54951546	chr1:54951546:C:A	5.49623e-21	-7.39038e-10	-0.994631	1.38883e-19	-7.39038e-10	-0.243764
54951697	chr1:54951697:T:C	6.17608e-21	-0.915419	0.0374096	9.92898e-20	-1.01224	0.432891
54951922	chr1:54951922:T:G	2.18094e-22	-2.03721	-2.18431	2.6688e-21	-1.87019	-2.32558
54952003	chr1:54952003:C:T	1.53366e-21	-7.39038e-10	-2.27103	2.13291e-20	-7.39038e-10	-2.11732
54952315	chr1:54952315:C:T	1.99084e-22	-2.04891	-2.26381	2.61031e-21	-1.88778	-2.33015
54952405	chr1:54952405:G:C	4.01164e-21	-1.30949	-4.84864e-09	6.46907e-20	-1.00778	-4.84864e-09
54952590	chr1:54952590:A:G	3.22483e-22	-1.52019	-2.31021	3.75254e-21	-1.52382	-2.33115
54952605	chr1:54952605:C:A	3.06241e-22	-1.56396	-2.31812	3.59764e-21	-1.56695	-2.33017
54952920	chr1:54952920:T:C	1.53595e-20	-7.39038e-10	0.0330396	3.24668e-19	-7.39038e-10	0.605408
54953065	chr1:54953065:C:T	1.88867e-21	-7.39038e-10	-2.06282	2.8367e-20	-7.39038e-10	-1.83217
54953303	chr1:54953303:C:T	3.78681e-21	-1.32484	-0.0423304	5.58775e-20	-1.53137	0.377137
54953540	chr1:54953540:G:A	1.49301e-21	-7.39038e-10	-2.2979	1.99679e-20	-7.39038e-10	-2.18327
54953675	chr1:54953675:AAGT:A	1.53537e-21	-7.39038e-10	-2.26992	2.13052e-20	-7.39038e-10	-2.11844
54954182	chr1:54954182:C:T	1.75938e-22	-2.14285	-2.29346	2.27336e-21	-2.04124	-2.31489
54954447	chr1:54954447:G:A	1.28716e-20	-0.143667	-4.84864e-09	1.67978e-19	-0.0535613	-4.84864e-09
54954450	chr1:54954450:G:A	1.92462e-22	-2.13041	-2.21614	2.29745e-21	-2.01831	-2.32729
54954458	chr1:54954458:A:T	7.55697e-20	-7.39038e-10	1.62636	9.43975e-19	-7.39038e-10	1.6727
54954478	chr1:54954478:A:G	2.11874e-21	-7.39038e-10	-1.94787	2.78863e-20	-7.39038e-10	-1.84926
54954645	chr1:54954645:GGCAA:G	1.53029e-21	-7.39038e-10	-2.27324	2.11586e-20	-7.39038e-10	-2.12535
54954664	chr1:54954664:T:C	5.13711e-22	-1.56052	-1.80427	5.89118e-21	-1.56703	-1.83691
54954679	chr1:54954679:C:T	1.57861e-21	-7.39038e-10	-2.24215	2.17458e-20	-7.39038e-10	-2.09798
54954733	chr1:54954733:A:G	1.89337e-21	-7.39038e-10	-2.06034	2.38924e-20	-7.39038e-10	-2.00383
54954958	chr1:54954958:G:A	4.36629e-20	-7.39038e-10	1.0778	4.30575e-19	-7.39038e-10	0.887725
54955256	chr1:54955256:A:C	2.00292e-21	-1.481	-0.523088	2.97234e-20	-1.67828	-0.107184
54955263	chr1:54955263:C:T	7.53795e-20	-7.39038e-10	1.62384	9.42197e-19	-7.39038e-10	1.67082
54955772	chr1:54955772:C:G	4.414e-21	-1.42883	0.214917	6.8269e-20	-1.62592	0.671982
54956069	chr1:54956069:A:T	3.46249e-22	-1.48292	-2.27637	3.88151e-21	-1.49476	-2.32641
54956581	chr1:54956581:C:T	3.86739e-22	-1.49388	-2.15481	4.11888e-21	-1.49954	-2.26227
54956606	chr1:54956606:G:T	7.04263e-20	-7.39038e-10	1.55587	8.79929e-19	-7.39038e-10	1.60245
54956709	chr1:54956709:C:T	1.8467e-21	-7.39038e-10	-2.08529	2.32335e-20	-7.39038e-10	-2.0318
54956798	chr1:54956798:T:A	1.55019e-21	-7.39038e-10	-2.26032	2.15201e-20	-7.39038e-10	-2.10841
54956862	chr1:54956862:G:A	5.96829e-20	-7.39038e-10	1.39035	7.45785e-19	-7.39038e-10	1.43704
54957018	chr1:54957018:T:C	7.42691e-20	-7.39038e-10	1.609	9.34754e-19	-7.39038e-10	1.66289
54957366	chr1:54957366:ATATATATTTG:A	1.9985e-19	-7.39038e-10	2.59888	2.71099e-18	-7.39038e-10	2.72767
54957473	chr1:54957473:G:A	1.7643e-21	-7.39038e-10	-2.13094	2.21946e-20	-7.39038e-10	-2.07755
54957509	chr1:54957509:T:A	1.68084e-21	-7.39038e-10	-2.1794	2.1007e-20	-7.39038e-10	-2.13254
54957560	chr1:54957560:A:T	7.58122e-22	-0.660092	-2.31551	1.43419e-20	-0.183231	-2.33098
54957578	chr1:54957578:G:C	1.52729e-21	-7.39038e-10	-2.2752	1.73526e-20	-7.39038e-10	-2.32365
54957735	chr1:54957735:T:A	1.76169e-21	-7.39038e-10	-2.13242	2.2156e-20	-7.39038e-10	-2.07929
54957787	chr1:54957787:C:T	1.52956e-21	-7.39038e-10	-2.27371	2.1147e-20	-7.39038e-10	-2.1259
54957992	chr1:54957992:G:T	1.03412e-19	-7.39038e-10	1.94003	1.59736e-18	-7.39038e-10	2.19871
54958050	chr1:54958050:A:G	2.41783e-21	-1.81582	-4.84864e-09	2.10368e-20	-2.13112	-4.84864e-09
54958117	chr1:54958117:A:G	3.82752e-21	-1.31743	-0.0390475	1.21051e-19	-1.57476	1.19358
54958358	chr1:54958358:T:C	1.55377e-21	-7.39038e-10	-2.25801	2.54767e-20	-7.39038e-10	-1.93963
54958365	chr1:54958365:C:T	1.82477e-21	-7.39038e-10	-2.09724	2.30258e-20	-7.39038e-10	-2.04078
54958451	chr1:54958451:A:G	1.64141e-21	-7.39038e-10	-2.20314	1.75361e-20	-7.39038e-10	-2.31313
54958585	chr1:54958585:A:G	3.23059e-22	-1.66299	-2.16562	4.96828e-21	-1.44171	-2.13261
54958676	chr1:54958676:T:G	1.45809e-21	-1.4335	-0.888065	1.91666e-20	-1.63167	-0.592553
54958682	chr1:54958682:C:T	4.99378e-21	-7.39038e-10	-1.0905	3.78118e-20	-7.39038e-10	-1.54477
54958926	chr1:54958926:C:T	2.82119e-21	-1.38055	-0.280988	8.96489e-20	-1.61826	0.936763
54958940	chr1:54958940:T:C	3.07946e-22	-2.11855	-1.75798	2.80074e-21	-1.98651	-2.161
54959012	chr1:54959012:G:A	1.76064e-21	-7.39038e-10	-2.13302	2.21392e-20	-7.39038e-10	-2.08004
54959306	chr1:54959306:A:G	1.77515e-21	-7.39038e-10	-2.12481	2.24451e-20	-7.39038e-10	-2.06632
54959649	chr1:54959649:A:G	1.76057e-21	-7.39038e-10	-2.13305	2.21327e-20	-7.39038e-10	-2.08034
54959803	chr1:54959803:G:A	4.13795e-22	-1.51072	-2.07036	4.26591e-21	-1.51988	-2.20686
54959832	chr1:54959832:G:C	2.91591e-21	-7.39038e-10	-1.62851	2.76168e-20	-7.39038e-10	-1.85897
54960228	chr1:54960228:C:T	4.07148e-22	-1.51282	-2.08445	4.21943e-21	-1.52128	-2.21642
54960515	chr1:54960515:TTAA:T	4.17103e-22	-1.49194	-2.08117	4.31078e-21	-1.50114	-2.21514
54960704	chr1:54960704:T:A	1.49033e-21	-1.39375	-0.905945	1.96749e-20	-1.59541	-0.602644
54960727	chr1:54960727:T:G	1.52839e-21	-7.39038e-10	-2.27448	2.11007e-20	-7.39038e-10	-2.12809
54960768	chr1:54960768:G:A	1.59308e-21	-1.36658	-0.866446	2.10493e-20	-1.57089	-0.559641
54960846	chr1:54960846:A:G	7.40277e-20	-7.39038e-10	1.60575	9.2573e-19	-7.39038e-10	1.65319
54960901	chr1:54960901:G:C	1.44426e-21	-7.39038e-10	-2.33109	1.85361e-20	-7.39038e-10	-2.25767
54960907	chr1:54960907:A:G	7.05633e-20	-7.39038e-10	1.55782	8.83481e-19	-7.39038e-10	1.60647
54960952	chr1:54960952:GGTGT:G	1.52575e-21	-7.39038e-10	-2.2762	2.10242e-20	-7.39038e-10	-2.13172
54960962	chr1:54960962:G:A	1.82669e-21	-7.39038e-10	-2.09619	2.3051e-20	-7.39038e-10	-2.03969
54961164	chr1:54961164:A:G	4.54383e-22	-1.49208	-1.99543	4.6218e-21	-1.50402	-2.14259
54961573	chr1:54961573:G:A	7.63423e-22	-0.637691	-2.33095	1.48013e-20	-0.1521	-2.33058
54961643	chr1:54961643:T:G	1.909e-21	-2.05212	-4.84864e-09	2.71039e-20	-1.87772	-4.84864e-09
54961645	chr1:54961645:C:T	7.10275e-22	-0.73253	-2.30827	1.29581e-20	-0.284762	-2.33091
54961646	chr1:54961646:G:A	1.50953e-21	-7.39038e-10	-2.28689	2.06142e-20	-7.39038e-10	-2.15142
54961988	chr1:54961988:T:A	3.30187e-22	-1.76716	-2.03963	4.99894e-21	-1.57143	-1.99674
54962160	chr1:54962160:C:T	3.52215e-22	-2.16135	-1.58086	2.9559e-21	-2.05947	-2.03412
54962180	chr1:54962180:A:G	1.62289e-21	-2.21448	-4.84864e-09	2.02399e-20	-2.16974	-4.84864e-09
54962238	chr1:54962238:T:G	1.45474e-21	-1.40448	-0.919392	1.90845e-20	-1.60447	-0.624051
54962555	chr1:54962555:C:T	7.24905e-20	-7.39038e-10	1.58476	9.06394e-19	-7.39038e-10	1.63208
54962630	chr1:54962630:G:A	7.91148e-21	-0.630378	-4.84864e-09	8.2399e-20	-0.765823	-4.84864e-09
54962631	chr1:54962631:C:A	4.0684e-22	-2.13793	-1.4601	3.3998e-21	-2.02772	-1.92597
54962698	chr1:54962698:GA:G	2.56281e-21	-7.39038e-10	-1.75759	2.6492e-20	-7.39038e-10	-1.90055
54962723	chr1:54962723:A:G	1.52474e-21	-7.39038e-10	-2.27687	2.09994e-20	-7.39038e-10	-2.1329
54962733	chr1:54962733:T:C	7.52568e-20	-7.39038e-10	1.62221	9.41471e-19	-7.39038e-10	1.67005
54962861	chr1:54962861:C:A	7.29678e-22	-0.707137	-2.30671	1.33515e-20	-0.254975	-2.33079
54962901	chr1:54962901:T:C	3.99466e-22	-1.50649	-2.10983	4.17503e-21	-1.51441	-2.23387
54962950	chr1:54962950:G:A	1.52771e-21	-7.39038e-10	-2.27492	2.09993e-20	-7.39038e-10	-2.13291
54963201	chr1:54963201:T:A	1.54462e-21	-7.39038e-10	-2.26391	2.14536e-20	-7.39038e-10	-2.11151
54963245	chr1:54963245:C:T	1.52474e-21	-7.39038e-10	-2.27687	2.09994e-20	-7.39038e-10	-2.1329
54963331	chr1:54963331:C:A	7.24441e-20	-7.39038e-10	1.58412	9.0581e-19	-7.39038e-10	1.63143
54963462	chr1:54963462:C:T	3.21485e-22	-1.79233	-2.04117	4.83077e-21	-1.60415	-1.99824
54963524	chr1:54963524:C:T	2.33754e-21	-7.39038e-10	-1.8496	3.57794e-20	-7.39038e-10	-1.60003
54963544	chr1:54963544:C:T	1.58991e-21	-7.39038e-10	-2.23502	2.63054e-20	-7.39038e-10	-1.90762
54963552	chr1:54963552:T:C	1.46319e-20	-2.19397	2.17848	1.03571e-19	-2.20847	1.67132
54963632	chr1:54963632:G:A	3.73525e-21	-1.38088	-4.84864e-09	5.95927e-20	-1.08986	-4.84864e-09
54963904	chr1:54963904:C:T	6.80448e-22	-0.771408	-2.31229	1.23877e-20	-0.329548	-2.33115
54964021	chr1:54964021:AATC:A	2.17946e-21	-7.39038e-10	-1.91961	3.4336e-20	-7.39038e-10	-1.6412
54964115	chr1:54964115:A:G	3.83472e-22	-1.53196	-2.12522	4.02012e-21	-1.54007	-2.24601
54964203	chr1:54964203:C:T	6.28067e-21	-7.39038e-10	-0.861216	8.92858e-20	-7.39038e-10	-0.685554
54964698	chr1:54964698:G:T	6.35862e-22	-0.843962	-2.3075	1.13667e-20	-0.415579	-2.33113
54964715	chr1:54964715:T:C	6.6665e-22	-0.814798	-2.28939	1.1809e-20	-0.380277	-2.32826
54964720	chr1:54964720:A:G	6.61508e-22	-0.822101	-2.28983	1.17155e-20	-0.388188	-2.32829
54964961	chr1:54964961:G:A	3.07317e-21	-2.2134	0.637413	5.45783e-20	-2.21454	1.03678
54965330	chr1:54965330:G:A	5.34833e-21	-2.21209	1.19018	1.0442e-19	-2.21447	1.68549
54965343	chr1:54965343:G:A	3.11431e-22	-1.76508	-2.10019	8.00499e-21	-1.42364	-1.67369
54965377	chr1:54965377:A:G	5.34978e-21	-1.60104	0.579402	6.92892e-20	-1.75899	0.819888
54965399	chr1:54965399:G:A	3.26973e-22	-1.71638	-2.10019	8.52522e-21	-1.36068	-1.67369
54965613	chr1:54965613:A:G	4.08516e-21	-1.57217	0.280838	1.53095e-19	-1.78057	1.63423
54965821	chr1:54965821:T:C	2.78981e-22	-1.75437	-2.22093	6.43443e-21	-1.40262	-1.91311
54966077	chr1:54966077:C:G	3.29918e-22	-1.77196	-2.03565	8.26851e-21	-1.44015	-1.62479
54966260	chr1:54966260:T:C	3.33134e-22	-2.04206	-1.75584	3.56292e-21	-2.12292	-1.7839
54966452	chr1:54966452:A:T	6.65807e-22	-0.82598	-2.27947	1.17714e-20	-0.384684	-2.32704
54967011	chr1:54967011:T:A	5.26637e-22	-2.21247	-1.12747	5.98669e-21	-2.20546	-1.18239
54967035	chr1:54967035:A:G	1.74049e-21	-7.39038e-10	-2.14453	1.76508e-20	-7.39038e-10	-2.30661
54967125	chr1:54967125:A:G	7.74012e-22	-0.726215	-2.22865	1.34879e-20	-0.268806	-2.30679
54967155	chr1:54967155:C:T	1.79429e-21	-1.05134	-1.06274	1.53568e-20	-1.01739	-1.42845
54967484	chr1:54967484:C:G	4.99e-22	-2.21377	-1.18007	5.7329e-21	-2.20024	-1.23093
54967627	chr1:54967627:T:C	4.45647e-21	-1.71938	0.515043	5.94795e-20	-1.86904	0.777277
54967686	chr1:54967686:C:T	4.48384e-21	-7.39038e-10	-1.19821	4.37117e-20	-7.39038e-10	-1.39978
54967857	chr1:54967857:C:T	5.33138e-22	-1.45864	-1.86903	2.07856e-20	-1.06571	-1.07743
54968170	chr1:54968170:G:A	4.61176e-22	-1.16912	-2.30355	7.83619e-21	-0.787496	-2.33115
54968305	chr1:54968305:G:A	3.8931e-22	-1.48515	-2.15692	1.10482e-20	-1.04887	-1.72626
54968330	chr1:54968330:G:A	6.23844e-22	-0.86091	-2.30964	1.12128e-20	-0.429958	-2.33039
54968442	chr1:54968442:G:A	3.91915e-21	-7.39038e-10	-1.33282	9.76643e-20	-7.39038e-10	-0.59586
54968543	chr1:54968543:C:T	7.40927e-22	-0.715068	-2.28348	1.35547e-20	-0.242205	-2.32846
54968834	chr1:54968834:C:T	7.70991e-22	-0.672986	-2.28579	1.42154e-20	-0.194099	-2.32897
54968841	chr1:54968841:A:G	8.99058e-22	-2.20786	-0.597244	1.13241e-20	-2.16456	-0.585904
54968860	chr1:54968860:G:A	3.48856e-22	-2.19626	-1.55553	3.67756e-21	-2.19303	-1.68212
54968975	chr1:54968975:G:A	7.76099e-22	-2.20974	-0.742428	9.72607e-21	-2.17012	-0.732469
54969070	chr1:54969070:G:T	8.93512e-22	-2.20387	-0.607416	1.11611e-20	-2.15444	-0.610528
54969258	chr1:54969258:G:T	3.66037e-22	-1.54793	-2.15578	1.01728e-20	-1.13256	-1.72512
54969912	chr1:54969912:C:T	2.17431e-21	-7.39038e-10	-1.92198	3.231e-20	-7.39038e-10	-1.70202
54969913	chr1:54969913:A:G	2.15906e-22	-1.90533	-2.32628	2.4113e-21	-1.96833	-2.3289
54970298	chr1:54970298:A:G	3.14497e-21	-1.77652	0.223635	1.25385e-19	-1.36893	1.02293
54970388	chr1:54970388:A:G	6.30555e-21	-1.86546	1.00819	1.01915e-19	-1.97386	1.4206
54970400	chr1:54970400:A:G	1.67295e-21	-7.39038e-10	-2.1841	1.74502e-20	-7.39038e-10	-2.31804
54970820	chr1:54970820:C:T	2.56814e-21	-1.89388	0.138364	9.29908e-20	-1.54189	0.896999
54971117	chr1:54971117:T:C	3.51831e-21	-2.18262	0.741903	6.80124e-20	-2.16472	1.20701
54971431	chr1:54971431:A:G	2.87724e-21	-2.20197	0.560112	5.28032e-20	-2.19159	0.980765
54971451	chr1:54971451:G:A	3.94402e-22	-1.67211	-1.95697	6.12578e-21	-1.47065	-1.89424
54971839	chr1:54971839:C:T	1.45817e-19	-7.39038e-10	2.28366	4.17548e-18	-7.39038e-10	3.15959
54972342	chr1:54972342:G:A	1.4826e-21	-7.39038e-10	-2.3049	1.74571e-20	-7.39038e-10	-2.31765
54972918	chr1:54972918:A:G	1.80093e-21	-7.39038e-10	-2.11039	1.78806e-20	-7.39038e-10	-2.29368
54973252	chr1:54973252:C:T	2.62983e-21	-2.1527	0.420925	4.96661e-20	-2.12201	0.849934
54974283	chr1:54974283:T:C	1.87923e-22	-2.15263	-2.21779	2.66775e-21	-2.05656	-2.13959
54974607	chr1:54974607:G:A	1.57431e-19	-7.39038e-10	2.36029	4.54756e-18	-7.39038e-10	3.24495
54974966	chr1:54974966:C:T	5.8286e-22	-0.992693	-2.24581	1.03078e-20	-0.513343	-2.33115
54975149	chr1:54975149:C:T	1.09912e-21	-1.41833	-1.18586	1.39715e-20	-1.13034	-1.41004
54975194	chr1:54975194:C:T	2.07192e-21	-1.94205	-0.0281693	8.45139e-20	-1.58063	0.840154
54975367	chr1:54975367:T:C	7.66734e-22	-1.9311	-1.03321	1.89189e-20	-1.60864	-0.628598
54975426	chr1:54975426:T:A	1.67146e-21	-7.39038e-10	-2.18499	1.74506e-20	-7.39038e-10	-2.31802
54975432	chr1:54975432:C:G	7.85567e-22	-1.9854	-0.954639	1.90818e-20	-1.68934	-0.539321
54975518	chr1:54975518:A:G	1.97739e-21	-7.39038e-10	-2.01692	3.57237e-20	-7.39038e-10	-1.60158
54975743	chr1:54975743:T:C	2.26963e-21	-7.39038e-10	-1.87908	4.62953e-20	-7.39038e-10	-1.34235
54976459	chr1:54976459:C:T	4.80846e-22	-1.91257	-1.51833	5.89316e-21	-2.01151	-1.3921
54976684	chr1:54976684:A:G	1.06315e-21	-1.28161	-1.35584	1.15598e-20	-1.26296	-1.4669
54976778	chr1:54976778:A:C	3.53017e-21	-1.43735	-4.84864e-09	3.78546e-20	-1.54364	-4.84864e-09
54977186	chr1:54977186:C:T	1.45745e-21	-7.39038e-10	-2.32201	1.74281e-20	-7.39038e-10	-2.31931
54977192	chr1:54977192:C:T	1.70219e-21	-7.39038e-10	-2.16678	1.79921e-20	-7.39038e-10	-2.28746
54977331	chr1:54977331:C:T	1.62468e-21	-7.39038e-10	-2.21338	2.49832e-20	-7.39038e-10	-1.95919
54977572	chr1:54977572:C:A	1.80673e-21	-7.39038e-10	-2.10718	2.33042e-20	-7.39038e-10	-2.02876
54977846	chr1:54977846:C:A	5.84734e-22	-2.06038	-1.17491	1.60661e-20	-1.71896	-0.681726
54978470	chr1:54978470:A:G	1.90214e-21	-7.39038e-10	-2.05571	1.79463e-20	-7.39038e-10	-2.29001
54978577	chr1:54978577:G:A	2.35982e-21	-7.39038e-10	-1.84011	1.72797e-20	-7.39038e-10	-2.32786
54978614	chr1:54978614:G:A	3.14759e-21	-7.39038e-10	-1.55206	4.25845e-20	-7.39038e-10	-1.4259
54979450	chr1:54979450:G:A	3.80887e-22	-2.19724	-1.4667	5.00136e-21	-2.03642	-1.53126
54979613	chr1:54979613:C:T	3.16627e-22	-2.18577	-1.66296	4.81643e-21	-2.00303	-1.60233
54979822	chr1:54979822:G:C	5.57816e-21	-7.39038e-10	-0.979835	4.16787e-20	-7.39038e-10	-1.44741
54980444	chr1:54980444:A:C	2.37707e-21	-7.39038e-10	-1.83282	1.74832e-20	-7.39038e-10	-2.31616
54980700	chr1:54980700:C:A	2.02433e-22	-2.07415	-2.22189	3.23412e-21	-1.80208	-2.20156
54980811	chr1:54980811:G:T	3.0632e-21	-7.39038e-10	-1.57923	1.73293e-20	-7.39038e-10	-2.325
54980991	chr1:54980991:G:C	2.02075e-22	-2.0727	-2.2251	3.2366e-21	-1.79849	-2.20438
54980998	chr1:54980998:C:T	2.01077e-22	-2.07888	-2.22388	3.1977e-21	-1.81129	-2.20367
54981297	chr1:54981297:C:T	3.44763e-17	-7.39038e-10	7.74933	7.55039e-17	-7.39038e-10	6.05454
54981312	chr1:54981312:C:A	2.52591e-21	-7.39038e-10	-1.77209	1.72492e-20	-7.39038e-10	-2.32963
54981435	chr1:54981435:T:A	2.99516e-21	-7.39038e-10	-1.60169	4.05922e-20	-7.39038e-10	-1.47382
54981476	chr1:54981476:G:A	1.75831e-21	-7.39038e-10	-2.13434	3.70547e-20	-7.39038e-10	-1.565
54981597	chr1:54981597:A:G	2.09476e-22	-2.05057	-2.21127	3.39048e-21	-1.76349	-2.19293
54981711	chr1:54981711:G:A	3.73579e-15	-7.39038e-10	12.4348	3.6736e-15	-7.39038e-10	9.93929
54981958	chr1:54981958:G:A	1.72219e-21	-7.39038e-10	-2.15509	2.56901e-20	-7.39038e-10	-1.93129
54982031	chr1:54982031:G:T	4.63302e-21	-1.60868	0.44319	9.53084e-20	-1.54963	0.929352
54982293	chr1:54982293:A:G	3.26065e-22	-2.04233	-1.77702	3.42616e-21	-1.90728	-2.03867
54982300	chr1:54982300:G:C	1.47708e-21	-7.39038e-10	-2.30862	1.72747e-20	-7.39038e-10	-2.32815
54982305	chr1:54982305:A:G	2.10874e-22	-2.04666	-2.20853	3.42788e-21	-1.75487	-2.19058
54982380	chr1:54982380:G:C	2.57761e-22	-2.01986	-2.03456	2.96468e-21	-1.87366	-2.21697
54982741	chr1:54982741:C:T	7.02302e-22	-1.60619	-1.4459	3.50762e-20	-1.54639	-0.0734835
54983169	chr1:54983169:A:G	2.02367e-22	-2.04946	-2.2469	3.45217e-21	-1.66897	-2.26942
54983600	chr1:54983600:C:T	1.86805e-22	-2.16494	-2.21144	2.42647e-21	-1.98276	-2.3082
54983644	chr1:54983644:A:C	1.90168e-22	-2.14874	-2.2098	2.51284e-21	-1.94934	-2.30664
54984012	chr1:54984012:C:T	2.24293e-21	-7.39038e-10	-1.89091	1.87417e-20	-7.39038e-10	-2.24665
54984190	chr1:54984190:A:G	1.7948e-22	-2.15938	-2.25701	2.41538e-21	-1.97084	-2.3247
54984482	chr1:54984482:A:C	1.94483e-22	-2.09041	-2.24569	2.59269e-21	-1.9044	-2.3203
54984548	chr1:54984548:G:A	1.81824e-22	-2.11601	-2.28739	2.51055e-21	-1.93067	-2.32623
54984630	chr1:54984630:G:A	1.54583e-21	-7.39038e-10	-2.26313	2.60922e-20	-7.39038e-10	-1.91576
54984652	chr1:54984652:G:A	2.1799e-21	-7.39038e-10	-1.91942	1.85265e-20	-7.39038e-10	-2.25819
54984963	chr1:54984963:C:T	1.7638e-21	-2.13122	-4.84864e-09	2.25258e-20	-2.06273	-4.84864e-09
54985389	chr1:54985389:G:A	1.78204e-22	-2.13212	-2.2914	2.4417e-21	-1.95733	-2.32737
54985462	chr1:54985462:C:T	2.66022e-21	-7.39038e-10	-1.72029	6.71058e-20	-7.39038e-10	-0.971126
54985719	chr1:54985719:C:T	2.18856e-21	-7.39038e-10	-1.91545	1.85546e-20	-7.39038e-10	-2.25668
54985746	chr1:54985746:G:A	2.13048e-21	-7.39038e-10	-1.94235	1.84105e-20	-7.39038e-10	-2.26447
54985768	chr1:54985768:TC:T	2.03112e-22	-2.19671	-2.09598	4.44251e-21	-1.98566	-1.70052
54985775	chr1:54985775:T:G	1.99057e-21	-7.39038e-10	-2.01027	1.80513e-20	-7.39038e-10	-2.28418
54985810	chr1:54985810:C:T	1.78622e-22	-2.13695	-2.28423	2.66923e-21	-1.87253	-2.32307
54985891	chr1:54985891:C:T	1.78642e-22	-2.14108	-2.27998	2.65062e-21	-1.88131	-2.3213
54985896	chr1:54985896:A:T	2.19925e-21	-7.39038e-10	-1.91058	1.86027e-20	-7.39038e-10	-2.25409
54986199	chr1:54986199:G:A	1.62446e-21	-2.21352	-4.84864e-09	2.05041e-20	-2.15677	-4.84864e-09
54986363	chr1:54986363:A:G	2.36618e-21	-7.39038e-10	-1.83742	1.87204e-20	-7.39038e-10	-2.24778
54986457	chr1:54986457:C:T	1.47414e-21	-7.39038e-10	-2.31062	1.99704e-20	-7.39038e-10	-2.18314
54987145	chr1:54987145:G:T	1.6445e-20	-7.39038e-10	0.101326	1.46365e-19	-7.39038e-10	-0.191295
54987718	chr1:54987718:A:G	2.84518e-21	-7.39038e-10	-1.65307	2.04923e-20	-7.39038e-10	-2.15735
54987755	chr1:54987755:G:A	6.75755e-21	-7.39038e-10	-0.788032	5.00644e-20	-7.39038e-10	-1.26409
54987883	chr1:54987883:G:A	1.45946e-21	-7.39038e-10	-2.32063	2.26938e-20	-7.39038e-10	-2.0553
54988183	chr1:54988183:T:C	1.57787e-22	-2.21453	-2.33067	1.97782e-21	-2.21452	-2.28088
54988387	chr1:54988387:T:C	2.77045e-21	-7.39038e-10	-1.67968	2.32451e-20	-7.39038e-10	-2.0313
54989186	chr1:54989186:A:C	1.65777e-21	-7.39038e-10	-2.19322	1.93641e-20	-7.39038e-10	-2.21397
54989471	chr1:54989471:A:G	1.70407e-22	-2.14105	-2.32721	2.49244e-21	-1.93335	-2.33078
54989550	chr1:54989550:A:G	1.57818e-21	-7.39038e-10	-2.24242	2.76059e-20	-7.39038e-10	-1.85937
54989944	chr1:54989944:T:C	4.87547e-21	-7.39038e-10	-1.11448	1.02123e-19	-7.39038e-10	-0.551214
54989966	chr1:54989966:A:G	3.83754e-21	-7.39038e-10	-1.35386	3.08716e-20	-7.39038e-10	-1.74756
54990002	chr1:54990002:T:C	2.4071e-22	-1.93881	-2.18405	3.65016e-21	-1.62842	-2.25421
54990057	chr1:54990057:G:GAA	1.483e-21	-7.39038e-10	-2.30463	1.7665e-20	-7.39038e-10	-2.30581
54990164	chr1:54990164:C:G	1.50162e-21	-7.39038e-10	-2.29215	5.56857e-20	-7.39038e-10	-1.15767
54990366	chr1:54990366:C:A	8.12311e-15	-7.39038e-10	13.2115	9.33605e-15	-7.39038e-10	10.872
54990657	chr1:54990657:C:T	7.54711e-22	-2.19675	-0.783362	1.44684e-20	-2.12003	-0.385404
54990763	chr1:54990763:C:T	1.08571e-21	-1.82434	-0.792117	2.35941e-20	-1.58697	-0.429427
54990769	chr1:54990769:G:A	1.15755e-21	-1.8107	-0.741682	2.54502e-20	-1.56969	-0.37098
54990780	chr1:54990780:C:T	9.10358e-22	-1.81005	-0.98256	3.26299e-20	-1.56565	-0.126522
54990863	chr1:54990863:C:T	5.78868e-22	-1.97946	-1.26591	7.13051e-21	-1.66128	-1.55174
54991087	chr1:54991087:C:T	1.2491e-21	-1.79258	-0.683687	2.62052e-20	-1.55061	-0.360833
54991110	chr1:54991110:C:T	1.58441e-21	-7.39038e-10	-2.23848	2.83132e-20	-7.39038e-10	-1.83407
54991257	chr1:54991257:T:G	1.22917e-21	-1.77747	-0.71489	2.4416e-20	-1.53096	-0.451196
54991323	chr1:54991323:T:C	1.88247e-22	-2.06844	-2.30026	2.73964e-21	-1.88777	-2.2818
54992037	chr1:54992037:G:A	1.11758e-21	-1.83833	-0.749202	2.14888e-20	-1.60636	-0.503507
54992142	chr1:54992142:C:T	1.2096e-21	-1.85582	-0.652588	2.36313e-20	-1.62638	-0.388444
54992470	chr1:54992470:G:A	3.53154e-22	-1.85009	-1.88946	4.05542e-21	-1.54809	-2.22925
54992602	chr1:54992602:A:G	1.33703e-21	-1.64315	-0.765091	2.71682e-20	-1.3743	-0.501046
54992667	chr1:54992667:G:C	1.69086e-21	-7.39038e-10	-2.17346	3.22666e-20	-7.39038e-10	-1.70336
54992722	chr1:54992722:G:T	1.45506e-21	-7.39038e-10	-2.32364	1.72231e-20	-7.39038e-10	-2.33115
54992778	chr1:54992778:A:G	2.13419e-21	-1.94061	-4.84864e-09	4.58208e-20	-1.35266	-4.84864e-09
54993018	chr1:54993018:G:A	1.40317e-21	-1.60421	-0.755741	2.87388e-20	-1.32777	-0.491376
54993180	chr1:54993180:C:T	1.39773e-21	-1.59875	-0.765091	2.86433e-20	-1.32143	-0.501046
54993212	chr1:54993212:C:T	1.69075e-21	-7.39038e-10	-2.17352	3.06292e-20	-7.39038e-10	-1.75544
54993213	chr1:54993213:G:A	1.44431e-21	-7.39038e-10	-2.33106	1.79034e-20	-7.39038e-10	-2.2924
54993482	chr1:54993482:C:G	7.49778e-19	-1.29664	5.21773	9.90976e-20	-1.50964	0.928353
54993811	chr1:54993811:C:T	1.56532e-21	-1.53626	-0.714349	3.25872e-20	-1.24523	-0.448244
54994102	chr1:54994102:C:T	1.87626e-21	-1.54389	-0.525528	4.04973e-20	-1.25597	-0.220196
54994119	chr1:54994119:C:A	1.87216e-21	-1.55098	-0.520622	4.02974e-20	-1.26318	-0.217934
54994534	chr1:54994534:G:T	2.13293e-21	-1.55323	-0.38797	4.6319e-20	-1.26703	-0.0748105
54994584	chr1:54994584:C:T	2.12456e-21	-1.52098	-0.424148	4.69062e-20	-1.22785	-0.101398
54994642	chr1:54994642:T:C	1.8484e-21	-2.08437	-4.84864e-09	2.21574e-20	-2.07922	-4.84864e-09
54994916	chr1:54994916:C:T	7.47831e-21	-0.686687	-4.84864e-09	5.76797e-20	-1.12249	-4.84864e-09
54995411	chr1:54995411:G:A	2.0513e-21	-1.73109	-0.249122	1.29179e-20	-1.31861	-1.30017
54995459	chr1:54995459:G:A	1.5555e-21	-7.39038e-10	-2.2569	2.43086e-20	-7.39038e-10	-1.98657
54995821	chr1:54995821:G:A	2.42307e-21	-1.43658	-0.377074	4.77862e-20	-1.13989	-0.170764
54996007	chr1:54996007:C:T	2.47871e-21	-1.45267	-0.338285	4.99562e-20	-1.16105	-0.105201
54996123	chr1:54996123:A:G	2.50717e-21	-1.43936	-0.34018	5.06739e-20	-1.1444	-0.10758
54996142	chr1:54996142:G:T	1.44565e-21	-7.39038e-10	-2.33014	1.80127e-20	-7.39038e-10	-2.28632
54996802	chr1:54996802:T:C	4.66975e-21	-7.39038e-10	-1.15759	1.0828e-19	-7.39038e-10	-0.492678
54996999	chr1:54996999:G:A	5.68339e-21	-0.961146	-4.84864e-09	1.41215e-19	-0.227109	-4.84864e-09
54997067	chr1:54997067:G:A	1.53577e-21	-7.39038e-10	-2.26966	1.80989e-20	-7.39038e-10	-2.28154
54997200	chr1:54997200:C:G	2.28995e-21	-7.39038e-10	-1.87016	8.1239e-20	-7.39038e-10	-0.78
54997413	chr1:54997413:A:G	2.9111e-21	-2.18732	0.557155	1.00811e-20	-2.21227	-0.654464
54997708	chr1:54997708:G:A	3.07975e-22	-2.18722	-1.68921	1.88654e-21	-2.21236	-2.33029
54998388	chr1:54998388:G:T	1.91523e-21	-7.39038e-10	-2.04885	2.09872e-20	-7.39038e-10	-2.13348
54998441	chr1:54998441:A:G	2.11947e-22	-1.92733	-2.32278	3.98021e-21	-1.63652	-2.15955
54998647	chr1:54998647:C:T	2.27223e-22	-1.85965	-2.32087	4.44558e-21	-1.61135	-2.07414
54998895	chr1:54998895:G:A	4.49309e-20	-7.39038e-10	1.10643	1.48795e-18	-7.39038e-10	2.12776
54998926	chr1:54998926:C:T	2.26678e-22	-1.96005	-2.22286	2.22899e-21	-2.09584	-2.28001
54998946	chr1:54998946:G:A	2.34007e-22	-2.03015	-2.12095	2.15912e-21	-2.13715	-2.27055
54999313	chr1:54999313:G:A	2.38621e-22	-1.97347	-2.1581	2.20646e-21	-2.09516	-2.29084
54999429	chr1:54999429:G:A	1.45528e-21	-7.39038e-10	-2.32349	1.72401e-20	-7.39038e-10	-2.33016
54999921	chr1:54999921:G:T	2.13572e-22	-1.9114	-2.33107	4.02903e-21	-1.61331	-2.17056
55000124	chr1:55000124:G:A	1.72578e-22	-2.14488	-2.31072	3.53606e-21	-1.85956	-2.05482
55000368	chr1:55000368:T:A	1.6251e-21	-2.21312	-4.84864e-09	2.2054e-20	-2.0839	-4.84864e-09
55000630	chr1:55000630:C:T	2.63563e-22	-1.73558	-2.29658	3.67911e-21	-1.57553	-2.29919
55000919	chr1:55000919:C:G	2.47074e-21	-2.0184	0.22423	3.83172e-21	-2.07243	-1.76165
55001179	chr1:55001179:G:C	9.53973e-22	-0.861582	-1.88423	4.97734e-21	-1.51331	-2.05919
55001562	chr1:55001562:C:G	4.53639e-22	-2.20769	-1.28146	8.27875e-21	-2.10319	-0.960518
55001782	chr1:55001782:A:G	5.73398e-20	-7.39038e-10	1.3503	3.13332e-20	-7.39038e-10	-1.73272
55002129	chr1:55002129:C:A	1.91889e-21	-7.39038e-10	-2.04695	4.82398e-20	-7.39038e-10	-1.30121
55002338	chr1:55002338:G:A	1.77034e-21	-7.39038e-10	-2.12752	1.86722e-20	-7.39038e-10	-2.25036
55002367	chr1:55002367:G:A	9.4942e-22	-1.68053	-1.07007	1.704e-20	-1.43414	-0.907688
55002423	chr1:55002423:C:G	2.91738e-21	-7.39038e-10	-1.62801	3.9636e-20	-7.39038e-10	-1.49766
55002691	chr1:55002691:C:T	6.42614e-20	-7.39038e-10	1.46427	9.18628e-19	-7.39038e-10	1.64548
55002807	chr1:55002807:A:G	2.63364e-21	-7.39038e-10	-1.73033	2.55296e-20	-7.39038e-10	-1.93756
55003246	chr1:55003246:G:T	1.92059e-21	-1.75874	-0.287323	4.32512e-21	-1.82269	-1.89026
55003349	chr1:55003349:T:C	1.45658e-21	-7.39038e-10	-2.3226	2.00737e-20	-7.39038e-10	-2.17798
55003784	chr1:55003784:T:C	1.44669e-21	-7.39038e-10	-2.32942	1.92733e-20	-7.39038e-10	-2.21868
55003828	chr1:55003828:G:A	1.51665e-21	-7.39038e-10	-2.28219	1.95491e-20	-7.39038e-10	-2.20447
55004365	chr1:55004365:A:G	1.59366e-21	-7.39038e-10	-2.23266	2.00577e-20	-7.39038e-10	-2.17878
55004480	chr1:55004480:C:T	3.2826e-18	5.3977	-4.84864e-09	7.31687e-17	6.02313	-4.84864e-09
55005149	chr1:55005149:T:G	2.09141e-21	-1.6578	-0.303056	4.72746e-21	-1.73103	-1.89298
55005344	chr1:55005344:G:A	1.45985e-21	-7.39038e-10	-2.32036	1.73311e-20	-7.39038e-10	-2.3249
55005556	chr1:55005556:G:A	7.2782e-22	-0.864862	-2.15153	3.9205e-21	-1.54283	-2.26834
55005795	chr1:55005795:T:C	7.55896e-22	-1.04132	-1.93723	4.09612e-21	-1.6457	-2.12166
55006038	chr1:55006038:G:C	1.99855e-21	-7.39038e-10	-2.00627	2.08462e-20	-7.39038e-10	-2.14022
55006096	chr1:55006096:T:C	1.92067e-22	-2.2078	-2.1408	3.72807e-21	-2.04273	-1.81878
55006692	chr1:55006692:G:A	1.71288e-22	-2.13446	-2.32864	2.17388e-21	-2.1276	-2.27328
55007737	chr1:55007737:CCTGT:C	1.57161e-21	-7.39038e-10	-2.24659	2.5553e-20	-7.39038e-10	-1.93664
55008717	chr1:55008717:G:T	2.10933e-21	-7.39038e-10	-1.95232	2.5389e-20	-7.39038e-10	-1.94308
55008722	chr1:55008722:A:G	3.23888e-21	-7.39038e-10	-1.52346	2.09441e-20	-7.39038e-10	-2.13554
55008803	chr1:55008803:C:G	3.81459e-22	-1.61842	-2.04402	1.19283e-20	-0.462789	-2.23569
55008921	chr1:55008921:T:G	2.59808e-21	-7.39038e-10	-1.74392	1.78209e-20	-7.39038e-10	-2.29702
55008977	chr1:55008977:A:G	1.45517e-21	-7.39038e-10	-2.32357	1.82587e-20	-7.39038e-10	-2.27275
55009006	chr1:55009006:A:G	4.0473e-22	-1.66276	-1.94046	1.34246e-20	-0.641993	-1.93832
55009099	chr1:55009099:T:C	4.25973e-22	-2.03305	-1.51902	5.67244e-21	-1.97327	-1.46851
55009265	chr1:55009265:G:A	3.58054e-22	-1.76416	-1.9616	1.11105e-20	-0.825889	-1.94362
55009388	chr1:55009388:G:A	4.74937e-21	-7.39038e-10	-1.14068	6.92042e-20	-7.39038e-10	-0.940334
55009431	chr1:55009431:A:C	4.46753e-22	-1.57436	-1.93008	1.5654e-20	-0.499456	-1.92721
55009468	chr1:55009468:C:A	3.92861e-21	-7.39038e-10	-1.33041	2.13367e-20	-7.39038e-10	-2.11697
55009618	chr1:55009618:G:T	1.67832e-21	-7.39038e-10	-2.1809	1.85973e-20	-7.39038e-10	-2.25438
55009903	chr1:55009903:G:A	1.86099e-21	-7.39038e-10	-2.07758	1.8694e-20	-7.39038e-10	-2.24919
55009915	chr1:55009915:A:G	1.45391e-21	-7.39038e-10	-2.32444	1.81925e-20	-7.39038e-10	-2.27638
55009953	chr1:55009953:A:G	1.57853e-21	-7.39038e-10	-2.2422	2.58056e-20	-7.39038e-10	-1.9268
55010000	chr1:55010000:C:A	1.44481e-21	-7.39038e-10	-2.33071	1.7731e-20	-7.39038e-10	-2.30208
55010010	chr1:55010010:C:T	1.67262e-21	-7.39038e-10	-2.1843	1.9011e-20	-7.39038e-10	-2.23238
55010215	chr1:55010215:G:A	3.54982e-22	-1.67697	-2.05741	1.16437e-20	-0.661542	-2.06108
55010293	chr1:55010293:T:C	1.7473e-22	-2.14717	-2.29604	2.44224e-21	-1.95365	-2.33084
55010505	chr1:55010505:A:G	5.03066e-22	-1.73988	-1.64585	1.02631e-20	-0.628284	-2.22056
55010529	chr1:55010529:GTTCTGGGTTGAGGCTGGGGTTCCCGGCCTAGGGAAGGGC:G	1.51882e-21	-7.39038e-10	-2.28076	1.84252e-20	-7.39038e-10	-2.26368
55010722	chr1:55010722:T:C	2.32987e-22	-1.82432	-2.33115	7.33489e-21	-1.14092	-2.04383
55010815	chr1:55010815:A:T	1.8556e-21	-7.39038e-10	-2.08049	1.8967e-20	-7.39038e-10	-2.23469
55010999	chr1:55010999:C:A	2.261e-21	-7.39038e-10	-1.88288	5.93623e-20	-7.39038e-10	-1.09374
55011093	chr1:55011093:T:C	1.17931e-20	-7.39038e-10	-0.231177	2.76268e-19	-7.39038e-10	0.443974
55011513	chr1:55011513:A:G	1.69973e-21	-7.39038e-10	-2.16822	1.82795e-20	-7.39038e-10	-2.27162
55012297	chr1:55012297:C:T	5.37387e-22	-1.22325	-2.09648	5.22938e-21	-1.75448	-1.76862
55012346	chr1:55012346:G:A	9.6415e-22	-2.07935	-0.655855	3.29086e-20	-1.53479	-0.148875
55012680	chr1:55012680:C:T	1.40551e-19	-7.39038e-10	2.24688	8.79688e-18	-7.39038e-10	3.90476
55013005	chr1:55013005:T:G	1.07026e-21	-1.91281	-0.717984	4.85041e-20	-1.09187	-0.203877
55013024	chr1:55013024:T:C	9.05715e-21	-7.39038e-10	-0.495139	1.7336e-20	-7.39038e-10	-2.32461
55013089	chr1:55013089:T:C	2.7317e-21	-7.39038e-10	-1.69377	2.59306e-20	-7.39038e-10	-1.92197
55013126	chr1:55013126:T:G	2.3718e-20	-7.39038e-10	0.46754	5.18952e-20	-7.39038e-10	-1.22817
55013370	chr1:55013370:C:G	1.04562e-20	-0.351501	-4.84864e-09	3.18395e-19	0.585897	-4.84864e-09
55013433	chr1:55013433:C:G	1.26987e-21	-1.71762	-0.74215	5.50607e-20	-0.889899	-0.279061
55013525	chr1:55013525:G:A	1.04755e-21	-1.81978	-0.832457	4.17693e-20	-1.05736	-0.387879
55013551	chr1:55013551:G:A	3.90283e-21	-7.39038e-10	-1.33699	2.48827e-20	-7.39038e-10	-1.96322
55013707	chr1:55013707:CT:C	8.58449e-12	-7.39038e-10	20.1745	1.78917e-09	-7.39038e-10	23.0354
55013777	chr1:55013777:C:A	1.44785e-21	-7.39038e-10	-2.32862	1.72274e-20	-7.39038e-10	-2.33089
55013973	chr1:55013973:T:C	1.80905e-21	-7.39038e-10	-2.10589	1.73603e-20	-7.39038e-10	-2.32321
55014294	chr1:55014294:C:T	1.36622e-20	2.23743	-2.32149	2.81062e-19	2.69272	-2.23154
55014401	chr1:55014401:T:C	3.75377e-22	-1.74919	-1.92933	1.23598e-20	-1.15362	-1.50933
55014538	chr1:55014538:G:A	1.00948e-21	-0.36684	-2.32242	6.58356e-21	-1.07799	-2.21483
55014688	chr1:55014688:G:A	2.5577e-22	-1.96977	-2.0924	4.26629e-21	-1.80924	-1.91741
55014831	chr1:55014831:T:C	1.35116e-21	-1.33261	-1.06512	1.83294e-20	-1.85742	-0.411473
55014918	chr1:55014918:G:A	1.45333e-21	-7.39038e-10	-2.32483	1.72448e-20	-7.39038e-10	-2.32989
55015084	chr1:55015084:T:C	1.54452e-21	-7.39038e-10	-2.26398	2.43722e-20	-7.39038e-10	-1.98395
55015431	chr1:55015431:G:A	1.75144e-22	-2.20001	-2.24083	2.19672e-21	-2.12078	-2.26965
55015535	chr1:55015535:G:A	2.25247e-21	-7.39038e-10	-1.88667	4.04328e-20	-7.39038e-10	-1.47775
55015888	chr1:55015888:G:C	1.98159e-21	-7.39038e-10	-2.01479	2.94443e-20	-7.39038e-10	-1.79489
55016075	chr1:55016075:T:A	6.59499e-22	-1.21601	-1.89896	3.42516e-21	-1.72536	-2.22089
55016096	chr1:55016096:A:G	1.09633e-21	-0.381807	-2.22492	7.96732e-21	-0.830586	-2.27146
55016159	chr1:55016159:G:C	1.18347e-21	-1.97486	-0.55538	3.50198e-20	-1.53703	-0.0844536
55016418	chr1:55016418:G:A	3.24379e-20	0.840672	-0.0600378	2.62368e-20	-0.434741	-1.47549
55016528	chr1:55016528:A:G	1.47175e-21	-7.39038e-10	-2.31224	1.86845e-20	-7.39038e-10	-2.2497
55016787	chr1:55016787:A:G	2.04416e-21	-7.39038e-10	-1.98371	2.10252e-20	-7.39038e-10	-2.13167
55017842	chr1:55017842:A:T	1.9303e-21	-7.39038e-10	-2.04102	2.01708e-20	-7.39038e-10	-2.17316
55017925	chr1:55017925:C:T	4.69534e-22	-1.3107	-2.14401	6.65473e-21	-2.05061	-1.23145
55018205	chr1:55018205:C:T	2.33691e-21	-7.39038e-10	-1.84986	1.86808e-20	-7.39038e-10	-2.2499
55018208	chr1:55018208:T:C	3.25936e-21	-0.772124	-0.745039	7.26089e-21	-1.28945	-1.90544
55018318	chr1:55018318:C:T	1.63437e-22	-2.20035	-2.30967	2.05434e-21	-2.18867	-2.26877
55018342	chr1:55018342:T:C	1.86136e-21	-2.07739	-4.84864e-09	1.97916e-20	-2.19214	-4.84864e-09
55018909	chr1:55018909:T:C	1.84986e-20	-2.17617	2.39517	4.87328e-18	-1.92345	5.23758
55019425	chr1:55019425:T:C	1.6307e-21	-0.16859	-2.04109	1.93644e-19	2.17499	-2.08636
55019935	chr1:55019935:G:T	1.44643e-21	-7.39038e-10	-2.3296	1.79835e-20	-7.39038e-10	-2.28794
55020244	chr1:55020244:A:G	5.5916e-19	5.81021	-2.18247	4.56974e-18	5.41656	-2.16675
55020391	chr1:55020391:G:A	4.60678e-19	5.61067	-2.17667	1.64133e-18	4.39803	-2.17217
55020444	chr1:55020444:G:A	2.16821e-21	-0.709617	-1.21518	2.1979e-19	-0.828396	1.04367
55020533	chr1:55020533:C:G	3.92621e-22	-1.73867	-1.89494	7.89992e-20	-0.898807	0.0908488
55020688	chr1:55020688:G:A	8.21315e-21	-0.496867	-0.0960888	2.2977e-19	-0.462278	0.721963
55021078	chr1:55021078:G:A	6.99777e-21	-0.571804	-0.181298	1.92807e-19	-0.535836	0.620129
55021435	chr1:55021435:T:C	1.87218e-21	-7.39038e-10	-2.07159	2.26697e-20	-7.39038e-10	-2.05637
55021673	chr1:55021673:C:G	4.34114e-15	13.6533	-1.06838	9.09531e-12	16.4544	1.2992
55021816	chr1:55021816:C:T	1.52142e-20	0.0235382	-4.84864e-09	4.95859e-19	1.0289	-4.84864e-09
55021961	chr1:55021961:A:T	1.40998e-18	6.81395	-2.26132	4.5185e-18	5.48578	-2.24724
55021975	chr1:55021975:A:G	8.71025e-18	8.17371	-1.80015	6.82811e-17	7.73307	-1.77908
55021995	chr1:55021995:A:T	1.36019e-18	6.77748	-2.2608	4.37283e-18	5.45244	-2.24667
55022113	chr1:55022113:A:G	4.03805e-21	-0.566301	-0.73663	2.07094e-19	-0.455386	0.611162
55022362	chr1:55022362:T:C	1.95178e-21	-2.02995	-4.84864e-09	1.9578e-20	-2.20299	-4.84864e-09
55022389	chr1:55022389:G:C	6.5934e-22	-1.78957	-1.32564	3.92238e-20	-2.21347	0.705358
55022696	chr1:55022696:A:G	8.22673e-19	5.40363	-1.38977	2.74714e-17	5.25542	-0.211912
55022714	chr1:55022714:G:A	1.2892e-18	-7.39038e-10	4.46308	1.93263e-20	-7.39038e-10	-2.21593
55022771	chr1:55022771:A:G	1.61714e-21	-7.39038e-10	-2.21803	1.72344e-20	-7.39038e-10	-2.33049
55022865	chr1:55022865:T:C	1.98271e-21	-2.01423	-4.84864e-09	1.9567e-20	-2.20355	-4.84864e-09
55023017	chr1:55023017:C:T	4.26384e-20	3.33141	-2.27735	5.45596e-19	3.45518	-2.3307
55023080	chr1:55023080:G:A	1.54522e-21	-7.39038e-10	-2.26353	2.40647e-20	-7.39038e-10	-1.99665
55023316	chr1:55023316:G:A	5.50054e-19	5.8851	-2.27378	2.51896e-18	4.75821	-2.10401
55023409	chr1:55023409:C:G	8.92437e-19	6.26899	-2.17373	3.09977e-18	5.01642	-2.15473
55023567	chr1:55023567:G:A	4.62193e-21	-0.709149	-0.458732	2.50872e-19	-0.62431	0.971859
55023632	chr1:55023632:G:A	1.77361e-21	-2.12568	-4.84864e-09	2.22823e-20	-2.0736	-4.84864e-09
55023714	chr1:55023714:G:A	7.47711e-22	-1.74398	-1.24545	5.07891e-21	-2.21169	-1.34061
55023759	chr1:55023759:T:C	2.80169e-18	-7.39038e-10	5.23929	1.01266e-15	-7.39038e-10	8.65069
55023987	chr1:55023987:A:G	4.21858e-22	-1.71224	-1.84954	9.74617e-20	-0.800454	0.202518
55024258	chr1:55024258:C:T	2.20685e-22	-1.92211	-2.2876	2.0086e-21	-2.20781	-2.27215
55024295	chr1:55024295:G:A	2.31735e-21	-1.85827	-4.84864e-09	6.62185e-20	-0.984436	-4.84864e-09
55024503	chr1:55024503:A:G	2.57546e-18	7.28145	-2.12636	8.4583e-18	5.79546	-1.92995
55024591	chr1:55024591:C:T	2.19988e-21	-7.39038e-10	-1.91029	1.7734e-20	-7.39038e-10	-2.30191
55024609	chr1:55024609:C:T	4.83276e-20	-0.279682	1.45899	4.94162e-18	0.500738	2.82732
55024673	chr1:55024673:A:T	2.47802e-22	-2.0867	-2.00712	2.96073e-21	-2.13398	-1.95798
55024683	chr1:55024683:A:G	1.39081e-18	6.47458	-1.93563	9.8948e-18	6.2939	-2.27153
55025030	chr1:55025030:TCTGA:T	3.51368e-22	-1.76756	-1.97705	6.8476e-20	-0.882835	-0.0680779
55025123	chr1:55025123:G:A	1.5212e-21	-7.39038e-10	-2.2792	1.72413e-20	-7.39038e-10	-2.33009
55025194	chr1:55025194:C:T	1.55651e-21	-7.39038e-10	-2.25625	3.28061e-20	-7.39038e-10	-1.68678
55025314	chr1:55025314:T:C	2.21134e-21	-7.39038e-10	-1.90509	1.88055e-20	-7.39038e-10	-2.24325
55025319	chr1:55025319:A:T	2.25271e-21	-7.39038e-10	-1.88656	1.92444e-20	-7.39038e-10	-2.22017
55025327	chr1:55025327:T:C	2.34685e-21	-7.39038e-10	-1.84562	1.99411e-20	-7.39038e-10	-2.18462
55025350	chr1:55025350:A:G	1.50431e-20	-7.39038e-10	0.0122266	2.3446e-18	-7.39038e-10	2.58247
55025992	chr1:55025992:A:G	1.47778e-21	-7.39038e-10	-2.30815	3.61443e-20	-7.39038e-10	-1.58988
55026251	chr1:55026251:G:A	1.55966e-21	-7.39038e-10	-2.25422	4.59883e-20	-7.39038e-10	-1.34901
55026257	chr1:55026257:A:G	1.61962e-21	-7.39038e-10	-2.2165	5.203e-20	-7.39038e-10	-1.22558
55026426	chr1:55026426:G:A	1.71548e-22	-2.14786	-2.31372	2.18289e-21	-2.12118	-2.27557
55026517	chr1:55026517:C:T	2.25257e-18	6.95068	-1.92955	1.93923e-17	6.8381	-2.14287
55026887	chr1:55026887:C:T	1.91989e-21	-2.04642	-4.84864e-09	1.96474e-20	-2.19945	-4.84864e-09
55026959	chr1:55026959:C:T	1.70889e-22	-2.21055	-2.25489	2.76057e-21	-1.96517	-2.19679
55027046	chr1:55027046:C:T	1.38732e-20	-0.562203	0.493468	4.01022e-18	0.189827	2.92938
55027116	chr1:55027116:T:A	3.47494e-21	-0.531105	-0.922011	3.7264e-19	0.213829	0.529389
55027353	chr1:55027353:C:T	1.81051e-21	-7.39038e-10	-2.10508	1.78124e-20	-7.39038e-10	-2.2975
55027422	chr1:55027422:C:T	9.67367e-20	4.20202	-2.32872	2.00609e-19	2.41344	-2.28947
55027449	chr1:55027449:C:T	1.91309e-22	-2.19332	-2.15924	2.35641e-21	-2.04047	-2.27979
55027726	chr1:55027726:T:A	1.90791e-21	-7.39038e-10	-2.05268	1.74363e-20	-7.39038e-10	-2.31884
55027792	chr1:55027792:C:T	1.89169e-21	-2.06122	-4.84864e-09	1.97276e-20	-2.19538	-4.84864e-09
55027832	chr1:55027832:C:T	1.79036e-21	-2.11628	-4.84864e-09	2.03228e-20	-2.16565	-4.84864e-09
55027999	chr1:55027999:C:G	1.81036e-22	-2.11092	-2.29683	4.94874e-21	-1.32157	-2.2567
55028088	chr1:55028088:C:T	1.44816e-21	-7.39038e-10	-2.3284	1.73574e-20	-7.39038e-10	-2.32338
55028117	chr1:55028117:C:T	6.79305e-22	-1.596	-1.48937	1.07864e-19	-0.559265	0.0627442
55028143	chr1:55028143:T:C	1.87508e-21	-2.07004	-4.84864e-09	2.07121e-20	-2.14668	-4.84864e-09
55028170	chr1:55028170:CG:C	1.03084e-18	6.35148	-2.11204	9.47873e-18	6.17973	-2.20032
55028269	chr1:55028269:ACT:A	1.8875e-21	-7.39038e-10	-2.06344	1.73522e-20	-7.39038e-10	-2.32368
55028366	chr1:55028366:A:C	6.30836e-22	-1.59217	-1.56724	1.59014e-19	-0.517917	0.409517
55028628	chr1:55028628:C:T	1.97267e-20	2.24976	-1.96648	2.77353e-17	5.15469	-0.101625
55029009	chr1:55029009:C:T	5.90997e-22	-1.68911	-1.53552	1.32514e-19	-0.753094	0.462387
55029062	chr1:55029062:T:C	3.14049e-22	-1.61152	-2.24537	1.215e-20	-0.650098	-2.02997
55029204	chr1:55029204:A:G	3.05775e-22	-1.63477	-2.24883	1.16137e-20	-0.68798	-2.03723
55029233	chr1:55029233:G:A	6.91942e-21	-0.626868	-0.137493	1.4548e-18	0.016827	2.0884
55029330	chr1:55029330:T:C	1.48067e-21	-7.39038e-10	-2.3062	1.88309e-20	-7.39038e-10	-2.24189
55029439	chr1:55029439:C:T	1.46923e-21	-7.39038e-10	-2.31396	1.85141e-20	-7.39038e-10	-2.25886
55029626	chr1:55029626:G:A	1.62477e-21	-2.21332	-4.84864e-09	2.24954e-20	-2.06409	-4.84864e-09
55029690	chr1:55029690:T:C	1.40929e-19	4.08023	-1.83067	1.46694e-18	4.2216	-2.10806
55029891	chr1:55029891:G:A	2.78936e-21	-7.39038e-10	-1.67288	1.91686e-20	-7.39038e-10	-2.22412
55030071	chr1:55030071:T:C	1.25185e-21	-0.159445	-2.31462	6.35176e-21	-1.1958	-2.13287
55030458	chr1:55030458:G:A	3.63542e-22	-1.79794	-1.91261	1.2613e-20	-1.71377	-0.928896
55030583	chr1:55030583:G:A	1.45426e-21	-7.39038e-10	-2.3242	1.86336e-20	-7.39038e-10	-2.25243
55030776	chr1:55030776:T:A	3.85499e-21	-0.118915	-1.23041	1.03998e-18	-0.5775	2.34706
55030883	chr1:55030883:T:C	1.61473e-20	2.37402	-2.29095	9.66478e-20	1.5225	-2.12883
55030885	chr1:55030885:A:C	3.71051e-21	0.242707	-1.63023	3.78757e-19	-0.223115	0.982614
55030926	chr1:55030926:A:G	4.09007e-21	-7.39038e-10	-1.29013	1.77774e-20	-7.39038e-10	-2.29947
55031181	chr1:55031181:G:A	7.55617e-18	-7.39038e-10	6.23143	8.05116e-16	-7.39038e-10	8.42135
55031223	chr1:55031223:G:A	1.73001e-21	-7.39038e-10	-2.15057	1.93029e-20	-7.39038e-10	-2.21714
55031246	chr1:55031246:C:A	2.12735e-21	-1.94381	-4.84864e-09	8.37084e-20	-0.750057	-4.84864e-09
55031463	chr1:55031463:C:G	1.62266e-22	-2.18836	-2.32885	1.36294e-20	-2.18209	-0.38308
55031629	chr1:55031629:C:T	2.75737e-22	-1.66548	-2.32152	4.87276e-20	-1.61769	0.326536
55031689	chr1:55031689:C:A	8.76286e-20	-7.39038e-10	1.77441	3.51449e-17	-7.39038e-10	5.28984
55031932	chr1:55031932:C:T	1.09714e-20	-7.39038e-10	-0.303403	4.74845e-19	-7.39038e-10	0.985592
55032001	chr1:55032001:G:A	4.62158e-21	-7.39038e-10	-1.16796	9.29199e-20	-7.39038e-10	-0.645659
55032073	chr1:55032073:T:TG	9.36978e-22	-1.60888	-1.15491	5.30187e-21	-1.77914	-1.7302
55032497	chr1:55032497:A:G	5.56397e-20	-7.39038e-10	1.3202	8.32701e-20	-7.39038e-10	-0.755306
55032521	chr1:55032521:C:T	1.0842e-20	-2.18364	1.86838	2.05131e-19	-1.80857	1.95482
55032836	chr1:55032836:G:T	1.50836e-21	-7.39038e-10	-2.28767	2.2331e-20	-7.39038e-10	-2.07142
55032870	chr1:55032870:T:C	3.38548e-22	-1.96902	-1.81276	8.61057e-21	-1.88946	-1.13494
55033035	chr1:55033035:G:A	4.14744e-21	-7.39038e-10	-1.2762	4.00925e-20	-7.39038e-10	-1.48621
55033191	chr1:55033191:T:A	1.8138e-17	8.33136	-1.22429	7.57319e-14	15.1567	-2.1914
55033483	chr1:55033483:C:T	4.54671e-16	8.45222	1.87642	1.59661e-12	15.7648	0.248989
55034267	chr1:55034267:C:T	4.03724e-22	-1.53316	-2.07256	3.25433e-21	-1.73486	-2.26255
55034352	chr1:55034352:C:A	1.51089e-17	7.99964	-1.07529	7.27867e-14	14.954	-2.02837
55034496	chr1:55034496:C:G	4.30648e-22	-2.00865	-1.53251	1.25173e-20	-1.93538	-0.714897
55034533	chr1:55034533:T:C	4.48435e-22	-1.98865	-1.51203	1.31561e-20	-1.91282	-0.687692
55034610	chr1:55034610:A:T	1.63017e-21	-2.21001	-4.84864e-09	2.12606e-20	-2.12054	-4.84864e-09
55034756	chr1:55034756:A:G	3.90533e-16	7.80754	2.36903	1.61239e-13	14.5736	-0.852596
55035174	chr1:55035174:C:T	1.44434e-21	-7.39038e-10	-2.33104	1.93639e-20	-7.39038e-10	-2.21398
55035303	chr1:55035303:C:T	5.30257e-16	8.9397	1.54273	7.42616e-12	16.5605	0.990375
55035305	chr1:55035305:C:G	2.89004e-19	2.96775	-4.84864e-09	4.78464e-17	5.59836	-4.84864e-09
55035529	chr1:55035529:C:T	1.47734e-21	-7.39038e-10	-2.30845	1.89306e-20	-7.39038e-10	-2.23662
55036197	chr1:55036197:C:T	1.4731e-21	-7.39038e-10	-2.31132	1.83044e-20	-7.39038e-10	-2.27025
55036464	chr1:55036464:C:G	5.33179e-17	9.05571	-0.870374	1.6594e-12	17.1646	-1.11228
55036473	chr1:55036473:G:A	4.63473e-21	-1.16512	-4.84864e-09	1.81722e-19	0.0250829	-4.84864e-09
55036475	chr1:55036475:A:C	1.96525e-21	-2.02308	-4.84864e-09	1.93865e-20	-2.21282	-4.84864e-09
55036565	chr1:55036565:A:T	1.488e-21	-7.39038e-10	-2.30126	1.72251e-20	-7.39038e-10	-2.33103
55036754	chr1:55036754:AAAGTT:A	7.43523e-21	-1.5202	0.827737	1.85095e-19	-0.936759	0.980235
55036991	chr1:55036991:C:A	1.74405e-21	-7.39038e-10	-2.14248	2.02234e-20	-7.39038e-10	-2.17056
55036999	chr1:55036999:C:A	2.59651e-22	-2.02283	-2.02428	1.214e-20	-2.07909	-0.601807
55037020	chr1:55037020:T:C	2.64231e-22	-2.0334	-1.99622	1.28206e-20	-2.08811	-0.538237
55037146	chr1:55037146:T:A	2.92884e-20	-7.39038e-10	0.678498	2.06219e-18	-7.39038e-10	2.45413
55037270	chr1:55037270:G:C	1.63172e-21	-7.39038e-10	-2.20906	2.33706e-20	-7.39038e-10	-2.02592
55037381	chr1:55037381:T:G	2.98728e-20	-7.39038e-10	0.698256	1.21103e-19	-7.39038e-10	-0.380753
55037775	chr1:55037775:A:G	1.27551e-15	9.41447	1.9457	6.7168e-11	18.5852	1.16783
55037790	chr1:55037790:A:T	3.75607e-20	-7.39038e-10	0.927266	2.72148e-18	-7.39038e-10	2.73154
55038086	chr1:55038086:G:T	3.58464e-16	-7.39038e-10	10.0909	5.40045e-20	-7.39038e-10	-1.18833
55038719	chr1:55038719:A:T	1.44825e-21	-7.39038e-10	-2.32833	2.42743e-20	-7.39038e-10	-1.98798
55038766	chr1:55038766:G:A	2.2841e-15	-7.39038e-10	11.9428	1.02036e-19	-7.39038e-10	-0.55207
55038913	chr1:55038913:A:G	2.03316e-21	-1.62856	-0.360538	1.22121e-19	0.021876	-0.394262
55038977	chr1:55038977:G:A	3.67122e-18	7.7781	-2.26851	1.28157e-12	17.9661	-2.17219
55039419	chr1:55039419:G:A	1.79945e-18	-7.39038e-10	4.79654	3.59496e-16	-7.39038e-10	7.61506
55039551	chr1:55039551:G:A	1.72283e-21	-2.15472	-4.84864e-09	1.9643e-20	-2.19968	-4.84864e-09
55039812	chr1:55039812:G:A	1.6615e-18	-7.39038e-10	4.71678	3.15067e-16	-7.39038e-10	7.48315
55040131	chr1:55040131:T:A	3.73262e-21	-1.38158	-4.84864e-09	2.30977e-19	0.264923	-4.84864e-09
55040188	chr1:55040188:G:A	7.07087e-20	3.79996	-2.24008	2.19231e-16	9.02981	-1.90932
55040253	chr1:55040253:C:T	1.43576e-21	-1.70703	-0.629968	7.80273e-20	-0.0848849	-0.735452
55040403	chr1:55040403:G:A	9.63846e-21	-0.432931	-4.84864e-09	2.3483e-20	-2.02112	-4.84864e-09
55040430	chr1:55040430:C:G	1.20141e-21	-1.71461	-0.800582	6.54224e-20	-0.101799	-0.894732
55040633	chr1:55040633:A:G	3.71684e-21	-7.39038e-10	-1.38582	2.31787e-20	-7.39038e-10	-2.03416
55040788	chr1:55040788:G:A	1.0012e-18	-7.39038e-10	4.21026	2.15562e-16	-7.39038e-10	7.10361
55040946	chr1:55040946:C:T	2.4207e-19	-7.39038e-10	2.79053	5.76953e-19	-7.39038e-10	1.18037
55040948	chr1:55040948:G:A	3.80616e-19	-7.39038e-10	3.2431	5.37532e-20	-7.39038e-10	-1.19299
55041683	chr1:55041683:A:C	4.37462e-21	-1.22287	-4.84864e-09	3.04603e-19	0.541612	-4.84864e-09
55041839	chr1:55041839:C:T	2.21392e-21	-7.39038e-10	-1.90393	1.81944e-20	-7.39038e-10	-2.27628
55041976	chr1:55041976:C:T	1.30649e-14	5.77391	7.91284	4.96986e-11	12.3972	7.05468
55042513	chr1:55042513:T:A	2.08691e-21	-1.43332	-0.529689	2.11527e-20	-1.60602	-0.519612
55042520	chr1:55042520:C:T	2.38215e-21	-7.39038e-10	-1.83069	1.76383e-20	-7.39038e-10	-2.30732
55043048	chr1:55043048:A:G	1.49039e-21	-7.39038e-10	-2.29966	1.73483e-20	-7.39038e-10	-2.3239
55043336	chr1:55043336:G:A	2.17503e-21	-7.39038e-10	-1.92165	2.52294e-20	-7.39038e-10	-1.94939
55043444	chr1:55043444:C:T	6.92751e-21	-7.39038e-10	-0.763193	4.78087e-20	-7.39038e-10	-1.31019
55043540	chr1:55043540:G:C	3.33312e-20	2.75087	-1.94307	1.40084e-17	5.20355	-0.833535
55043682	chr1:55043682:C:T	1.01034e-21	-1.68566	-1.00275	1.08149e-20	-1.77733	-1.01914
55044199	chr1:55044199:T:C	5.94789e-22	-0.929541	-2.2887	7.9544e-20	1.17645	-1.97754
55044227	chr1:55044227:C:T	1.05257e-21	-1.63552	-1.01193	1.17437e-20	-1.73435	-0.979733
55044266	chr1:55044266:T:C	1.02951e-21	-1.60151	-1.0681	1.1427e-20	-1.70361	-1.03781
55044342	chr1:55044342:C:T	5.68265e-21	-0.961275	-4.84864e-09	4.74811e-19	0.985521	-4.84864e-09
55044503	chr1:55044503:G:A	1.37282e-20	-7.39038e-10	-0.0792444	6.88811e-19	-7.39038e-10	1.35757
55044601	chr1:55044601:AC:A	1.05056e-21	-1.64875	-1.00063	1.14819e-20	-1.74867	-0.987954
55045076	chr1:55045076:GA:G	5.15618e-21	-7.39038e-10	-1.0585	1.59083e-19	-7.39038e-10	-0.107973
55045154	chr1:55045154:G:A	1.83838e-21	-7.39038e-10	-2.08981	1.82984e-20	-7.39038e-10	-2.27058
55045298	chr1:55045298:T:C	1.16071e-21	-1.32109	-1.22857	6.01373e-20	0.135028	-1.21579
55045395	chr1:55045395:T:C	1.82868e-21	-1.63646	-0.458641	2.17581e-20	-1.73433	-0.363083
55045812	chr1:55045812:C:T	1.44838e-21	-7.39038e-10	-2.32824	1.7452e-20	-7.39038e-10	-2.31794
55045960	chr1:55045960:C:T	1.63031e-18	-7.39038e-10	4.69783	2.73344e-16	-7.39038e-10	7.34109
55046692	chr1:55046692:C:A	1.89283e-21	-7.39038e-10	-2.06062	1.94786e-20	-7.39038e-10	-2.20808
55046772	chr1:55046772:AC:A	8.73688e-21	-7.39038e-10	-0.53114	3.76454e-19	-7.39038e-10	0.753401
55046876	chr1:55046876:T:C	3.25631e-18	0.141848	5.24781	3.61989e-18	2.09988	0.916921
55047209	chr1:55047209:G:C	2.71192e-21	0.600915	-2.30195	2.43895e-19	2.54586	-2.22652
55047216	chr1:55047216:G:A	1.7784e-21	-7.39038e-10	-2.12298	2.03774e-20	-7.39038e-10	-2.16297
55047322	chr1:55047322:G:A	2.09076e-22	-1.93317	-2.33058	4.31237e-21	-1.87604	-1.83987
55047370	chr1:55047370:C:T	1.03456e-21	-1.51512	-1.14959	3.01063e-21	-2.20006	-1.87519
55047388	chr1:55047388:T:C	4.31396e-15	4.93981	7.63886	8.93124e-12	11.0127	6.7227
55047510	chr1:55047510:C:T	1.18322e-21	-0.22754	-2.30292	2.64247e-20	0.366277	-2.26937
55047685	chr1:55047685:C:A	3.1425e-19	-7.39038e-10	3.0515	4.88456e-17	-7.39038e-10	5.61902
55048052	chr1:55048052:T:A	7.57011e-22	-1.09132	-1.88575	2.33054e-20	0.301724	-2.33044
55048373	chr1:55048373:G:T	7.0768e-22	-1.13366	-1.9108	2.21781e-20	0.250723	-2.32901
55048400	chr1:55048400:C:G	3.11031e-20	-1.86683	2.60544	5.32106e-19	-1.9398	3.03924
55048509	chr1:55048509:T:C	5.34545e-22	-1.06546	-2.25958	4.2655e-20	0.274732	-1.69898
55048542	chr1:55048542:G:T	3.22343e-20	-0.098293	0.87263	7.82916e-19	2.24672	-0.761095
55048858	chr1:55048858:T:G	4.58278e-15	-7.39038e-10	12.6391	2.14193e-20	-7.39038e-10	-2.1131
55048925	chr1:55048925:G:A	2.16963e-21	-7.39038e-10	-1.92414	2.01433e-20	-7.39038e-10	-2.17452
55048938	chr1:55048938:A:T	9.05714e-21	0.399824	-0.894964	2.84895e-18	2.54432	0.232991
55049008	chr1:55049008:C:T	4.50098e-21	-7.39038e-10	-1.1944	1.27861e-19	-7.39038e-10	-0.326456
55049116	chr1:55049116:G:A	2.24073e-21	-7.39038e-10	-1.89189	2.05373e-20	-7.39038e-10	-2.15515
55049283	chr1:55049283:G:A	1.20346e-18	-7.39038e-10	4.39426	1.75713e-20	-7.39038e-10	-2.31113
55049808	chr1:55049808:C:T	1.25445e-14	3.71752	9.92858	1.01348e-11	9.65725	8.20459
55049812	chr1:55049812:G:A	3.43591e-21	-7.39038e-10	-1.46441	3.0938e-20	-7.39038e-10	-1.74541
55049930	chr1:55049930:C:T	4.95367e-20	-7.39038e-10	1.20402	1.77536e-17	-7.39038e-10	4.60695
55049931	chr1:55049931:G:A	1.94213e-21	-7.39038e-10	-2.03491	1.92227e-20	-7.39038e-10	-2.2213
55049995	chr1:55049995:CACG:C	5.34567e-20	-0.502694	1.78287	8.67984e-19	1.63299	-0.0442152
55050050	chr1:55050050:G:A	2.12914e-20	-7.39038e-10	0.359612	5.73027e-18	-7.39038e-10	3.47612
55050064	chr1:55050064:G:A	1.16136e-18	-7.39038e-10	4.35865	1.74343e-20	-7.39038e-10	-2.31895
55050331	chr1:55050331:C:A	4.40655e-15	3.00125	9.59866	6.60721e-12	8.62826	8.80577
55050356	chr1:55050356:G:T	1.76337e-18	-7.39038e-10	4.77629	3.83842e-16	-7.39038e-10	7.68059
55050515	chr1:55050515:C:T	3.46763e-16	2.59874	7.45896	2.24341e-14	7.68654	4.06216
55050835	chr1:55050835:A:G	1.12049e-17	2.43189	4.19353	3.46024e-15	7.78894	2.09052
55050965	chr1:55050965:CA:C	1.89014e-20	-7.39038e-10	0.240543	5.90451e-19	-7.39038e-10	1.20349
55051001	chr1:55051001:T:C	3.46405e-20	-7.39038e-10	0.84633	7.15497e-20	-7.39038e-10	-0.907004
55051040	chr1:55051040:C:T	8.62859e-22	-1.96396	-0.88224	6.45601e-20	0.177181	-1.18698
55051061	chr1:55051061:A:G	3.94832e-21	-7.39038e-10	-1.3254	1.83807e-19	-7.39038e-10	0.0364916
55051108	chr1:55051108:G:T	1.95049e-21	-7.39038e-10	-2.03061	2.87134e-20	-7.39038e-10	-1.82003
55051162	chr1:55051162:T:C	1.55353e-21	-7.39038e-10	-2.25816	1.78827e-20	-7.39038e-10	-2.29356
55051412	chr1:55051412:T:C	7.94076e-21	-7.39038e-10	-0.626684	3.97617e-20	-7.39038e-10	-1.49449
55051628	chr1:55051628:A:G	5.91303e-22	-1.88729	-1.33683	3.26363e-21	-2.21145	-1.7831
55051841	chr1:55051841:G:A	2.69125e-18	-7.39038e-10	5.19907	1.50946e-18	-7.39038e-10	2.14211
55052420	chr1:55052420:G:A	3.4508e-22	-1.51648	-2.24619	1.61873e-18	4.38369	-2.17169
55052513	chr1:55052513:T:C	2.21614e-20	-7.39038e-10	0.399658	7.69361e-19	-7.39038e-10	1.46816
55052614	chr1:55052614:G:A	3.85788e-22	-1.579	-2.07216	1.12835e-18	4.15766	-2.30654
55052643	chr1:55052643:C:T	1.675e-16	-2.19786	11.5279	2.00843e-17	5.39932	-0.669019
55052697	chr1:55052697:C:T	1.92624e-19	-7.39038e-10	2.56205	6.80852e-20	-7.39038e-10	-0.956636
55052794	chr1:55052794:A:G	5.41842e-22	-1.95527	-1.3562	6.13867e-08	28.8362	-2.26535
55052855	chr1:55052855:C:A	4.44626e-18	-2.19023	7.89135	7.48441e-12	19.8871	-2.32841
55053079	chr1:55053079:C:T	1.89369e-22	-2.16391	-2.19884	9.15494e-17	7.80879	-1.56156
55053155	chr1:55053155:A:G	2.27711e-15	0.389033	11.5507	2.54758e-15	9.93327	-0.360009
55053287	chr1:55053287:G:A	6.63732e-20	-7.39038e-10	1.4966	6.62017e-20	-7.39038e-10	-0.984689
55053395	chr1:55053395:A:T	1.90963e-14	0.585277	13.481	1.7975e-15	10.356	-1.1315
55053558	chr1:55053558:A:T	1.66002e-14	0.847148	13.0791	3.31292e-15	11.0878	-1.25183
55053565	chr1:55053565:C:T	3.02708e-18	-2.00506	7.32172	8.23472e-11	22.2876	-2.33075
55053581	chr1:55053581:C:A	3.16407e-11	-7.39038e-10	21.479	3.11625e-20	-7.39038e-10	-1.73818
55053679	chr1:55053679:C:T	2.48611e-20	-7.39038e-10	0.514612	1.29482e-18	-7.39038e-10	1.98873
55053935	chr1:55053935:C:G	1.47663e-21	-7.39038e-10	-2.30893	1.79813e-20	-7.39038e-10	-2.28806
55054190	chr1:55054190:C:T	2.2026e-21	-1.55854	-0.350518	1.83738e-18	-2.19459	4.53329
55054298	chr1:55054298:G:A	5.07763e-22	-1.12972	-2.24672	1.00552e-17	5.94633	-1.90788
55054539	chr1:55054539:G:A	2.89692e-22	-2.20861	-1.72902	0.99677	38.7189	4.45471
55054592	chr1:55054592:T:C	1.45023e-18	-2.16903	6.74982	1.30701e-11	20.0777	-1.96153
55054772	chr1:55054772:A:G	1.01645e-12	1.32314	16.7177	7.11202e-14	12.1823	0.720145
55054871	chr1:55054871:G:A	4.71309e-21	-7.39038e-10	-1.14835	1.26444e-19	-7.39038e-10	-0.337599
55054874	chr1:55054874:A:G	9.93174e-22	-1.69628	-1.00926	6.37723e-19	1.24234	0.0381675
55055191	chr1:55055191:A:G	4.99743e-18	-0.931564	6.74955	8.78205e-18	5.6806	-1.77753
55055265	chr1:55055265:G:A	6.10727e-20	1.41337	-4.84864e-09	8.27933e-17	6.14671	-4.84864e-09
55055436	chr1:55055436:G:A	1.70337e-22	-2.17279	-2.29588	0.00149298	37.9878	-1.31793
55055487	chr1:55055487:G:A	1.14254e-16	-7.39038e-10	8.94749	1.53377e-17	-7.39038e-10	4.46067
55055522	chr1:55055522:C:T	2.02446e-11	1.57744	19.455	1.04394e-12	16.9746	-1.38575
55055640	chr1:55055640:G:T	1.75317e-22	-2.17373	-2.26613	0.00173729	38.0026	-1.18115
55055679	chr1:55055679:C:T	5.28595e-22	-1.39878	-1.93745	2.51198e-18	4.98094	-2.32951
55056401	chr1:55056401:CAG:C	1.4482e-21	-7.39038e-10	-2.32837	2.32499e-20	-7.39038e-10	-2.0311
55056410	chr1:55056410:A:C	7.66011e-21	-1.16116	0.498496	9.64697e-18	5.7763	-1.7793
55056447	chr1:55056447:C:G	8.65734e-20	-7.39038e-10	1.7623	2.44168e-18	-7.39038e-10	2.62305
55056568	chr1:55056568:C:T	2.03938e-19	-7.39038e-10	2.61912	1.2458e-19	-7.39038e-10	-0.352445
55056742	chr1:55056742:G:A	4.09344e-21	-1.28931	-4.84864e-09	2.61648e-18	2.69219	-4.84864e-09
55056752	chr1:55056752:G:A	4.9904e-22	-1.41178	-1.98199	4.18063e-16	7.35869	0.407306
55056772	chr1:55056772:G:A	1.4449e-21	-7.39038e-10	-2.33066	2.05522e-20	-7.39038e-10	-2.15443
55056939	chr1:55056939:CT:C	1.69596e-19	-1.02481	3.45954	3.55753e-19	1.61905	-0.922213
55057001	chr1:55057001:C:T	2.83737e-22	-1.69664	-2.26176	2.66658e-18	4.15773	-1.44657
55057123	chr1:55057123:C:T	8.77771e-21	-7.39038e-10	-0.526478	8.8947e-20	-7.39038e-10	-0.689355
55057196	chr1:55057196:C:T	4.36151e-21	-7.39038e-10	-1.22587	2.36418e-20	-7.39038e-10	-2.01438
55057360	chr1:55057360:A:G	1.56591e-21	-7.39038e-10	-2.25023	1.84782e-20	-7.39038e-10	-2.2608
55057688	chr1:55057688:A:G	2.0667e-22	-1.96806	-2.30727	1.78897e-17	4.5058	0.108789
55057810	chr1:55057810:C:T	2.11919e-22	-1.92955	-2.3207	1.27922e-17	4.31069	-0.0315012
55058129	chr1:55058129:A:G	5.51103e-20	-7.39038e-10	1.31064	4.74815e-18	-7.39038e-10	3.28811
55058181	chr1:55058181:C:T	1.44881e-21	-7.39038e-10	-2.32795	1.82496e-20	-7.39038e-10	-2.27325
55058182	chr1:55058182:G:A	0.999606	-7.39038e-10	45.6552	1.94173e-20	-7.39038e-10	-2.21123
55058311	chr1:55058311:C:T	2.30031e-22	-1.83806	-2.33018	1.38384e-17	4.06183	0.295971
55058411	chr1:55058411:C:A	1.49242e-21	-7.39038e-10	-2.2983	1.84625e-20	-7.39038e-10	-2.26166
55058412	chr1:55058412:C:T	1.49265e-21	-7.39038e-10	-2.29814	1.84595e-20	-7.39038e-10	-2.26182
55058524	chr1:55058524:A:G	2.30727e-22	-1.83938	-2.32583	1.38647e-17	4.04164	0.318063
55058564	chr1:55058564:G:A	2.26538e-22	-1.85771	-2.32583	1.49785e-17	4.11891	0.318063
55058575	chr1:55058575:C:T	3.07276e-20	-7.39038e-10	0.726468	5.41361e-19	-7.39038e-10	1.11669
55058879	chr1:55058879:G:A	1.49173e-21	-7.39038e-10	-2.29876	1.84751e-20	-7.39038e-10	-2.26097
55059008	chr1:55059008:A:G	1.96078e-21	-7.39038e-10	-2.02535	1.78059e-20	-7.39038e-10	-2.29787
55059169	chr1:55059169:G:A	5.563e-12	0.536909	19.2038	1.30641e-18	3.28936	-1.29172
55059298	chr1:55059298:T:C	2.92328e-20	-7.39038e-10	0.676597	4.80821e-20	-7.39038e-10	-1.30449
55059470	chr1:55059470:C:T	2.8484e-21	-7.39038e-10	-1.65193	1.72237e-20	-7.39038e-10	-2.33111
55059640	chr1:55059640:A:G	1.53538e-21	-7.39038e-10	-2.26991	2.23147e-20	-7.39038e-10	-2.07215
55059726	chr1:55059726:C:T	3.99774e-22	-1.30107	-2.31448	2.91084e-18	4.51041	-1.71161
55059727	chr1:55059727:G:A	6.88446e-12	0.709496	19.2443	1.00879e-18	3.02313	-1.28402
55060049	chr1:55060049:G:A	2.46057e-21	-1.7983	-4.84864e-09	7.84226e-20	-0.815284	-4.84864e-09
55060195	chr1:55060195:C:T	2.23529e-22	-1.86598	-2.33093	1.33564e-17	4.16155	0.160804
55060271	chr1:55060271:G:A	1.94828e-21	-2.03175	-4.84864e-09	2.67726e-20	-1.89002	-4.84864e-09
55060492	chr1:55060492:A:C	5.84505e-19	-7.39038e-10	3.67207	3.5849e-19	-7.39038e-10	0.704505
55060682	chr1:55060682:G:A	1.51756e-21	-7.39038e-10	-2.28159	1.76915e-20	-7.39038e-10	-2.30431
55060787	chr1:55060787:C:A	9.50647e-20	-7.39038e-10	1.85586	9.15802e-19	-7.39038e-10	1.6424
55061012	chr1:55061012:G:A	2.0594e-22	-1.95176	-2.3271	1.68197e-17	4.54888	0.00403285
55061083	chr1:55061083:T:C	4.59492e-20	-7.39038e-10	1.12884	2.73192e-18	-7.39038e-10	2.73536
55061173	chr1:55061173:CA:C	8.28522e-21	-7.39038e-10	-0.58422	4.25435e-19	-7.39038e-10	0.875717
55061549	chr1:55061549:A:C	1.73257e-20	-7.39038e-10	0.153499	3.72833e-20	-7.39038e-10	-1.55885
55061567	chr1:55061567:C:G	1.5906e-20	-7.39038e-10	0.0680036	1.057e-18	-7.39038e-10	1.78579
55061650	chr1:55061650:G:A	6.67557e-12	0.187737	19.7353	1.94994e-18	3.54808	-1.14992
55061662	chr1:55061662:C:T	1.35259e-20	-7.39038e-10	-0.0940886	2.78515e-20	-7.39038e-10	-1.85051
55061806	chr1:55061806:A:G	2.17873e-22	-1.8927	-2.32983	1.80434e-17	4.23385	0.389291
55062245	chr1:55062245:C:T	2.14236e-22	-1.90824	-2.33113	1.56626e-17	4.31956	0.162075
55062762	chr1:55062762:T:C	3.09906e-21	-7.39038e-10	-1.5676	2.82958e-19	-7.39038e-10	0.467902
55062933	chr1:55062933:G:A	4.41997e-21	-7.39038e-10	-1.21256	2.25081e-20	-7.39038e-10	-2.06352
55062956	chr1:55062956:G:A	3.00018e-15	5.05799	7.1575	8.04421e-18	3.86449	-0.049177
55062998	chr1:55062998:G:C	1.62349e-21	-7.39038e-10	-2.21412	1.7291e-20	-7.39038e-10	-2.32721
55063134	chr1:55063134:G:C	1.0134e-14	2.89789	10.5348	2.36192e-20	-1.39176	-0.623574
55063374	chr1:55063374:C:T	7.18778e-21	-7.39038e-10	-0.72631	2.50728e-19	-7.39038e-10	0.346973
55063514	chr1:55063514:G:A	2.96698e-13	7.47586	9.33367	2.06193e-16	6.33434	0.724833
55063659	chr1:55063659:C:T	2.25714e-21	-7.39038e-10	-1.8846	1.77796e-20	-7.39038e-10	-2.29934
55063929	chr1:55063929:C:T	2.52721e-21	-7.39038e-10	-1.77158	1.74354e-20	-7.39038e-10	-2.3189
55064026	chr1:55064026:T:TG	3.81206e-21	-7.39038e-10	-1.36052	2.50988e-20	-7.39038e-10	-1.95458
55064155	chr1:55064155:C:T	7.01717e-12	6.09543	13.8775	3.40324e-21	-2.04268	-1.90998
55064944	chr1:55064944:A:ATGAG	1.1815e-21	-0.279426	-2.25249	1.72908e-20	-0.068993	-2.25823
55065463	chr1:55065463:T:C	1.41325e-20	0.674368	-0.724586	1.22833e-19	0.898074	-1.26465
55065466	chr1:55065466:G:T	1.69369e-21	-7.39038e-10	-2.17178	1.72585e-20	-7.39038e-10	-2.32909
55065855	chr1:55065855:G:T	2.89289e-22	-1.80268	-2.13634	3.18292e-21	-1.68915	-2.33044
55065962	chr1:55065962:C:T	3.67583e-21	-7.39038e-10	-1.39691	1.80279e-20	-7.39038e-10	-2.28547
55066121	chr1:55066121:A:G	1.49679e-21	-7.39038e-10	-2.29537	4.45805e-20	-7.39038e-10	-1.3801
55066253	chr1:55066253:A:AAGT	2.74643e-21	-7.39038e-10	-1.68839	1.2044e-19	-7.39038e-10	-0.386242
55066439	chr1:55066439:T:C	2.34012e-20	-7.39038e-10	0.454095	2.37213e-19	-7.39038e-10	0.291562
55066469	chr1:55066469:T:G	2.67956e-21	-1.71304	-4.84864e-09	1.07064e-19	-0.503968	-4.84864e-09
55066599	chr1:55066599:G:A	3.09336e-21	-7.39038e-10	-1.56943	7.78513e-20	-7.39038e-10	-0.822595
55067069	chr1:55067069:G:C	3.7349e-20	1.20028	-0.278666	3.31089e-20	0.299138	-1.97673
55067442	chr1:55067442:C:T	1.81229e-21	-7.39038e-10	-2.1041	1.72422e-20	-7.39038e-10	-2.33004
55067770	chr1:55067770:T:C	5.22928e-21	-7.39038e-10	-1.04442	2.79407e-19	-7.39038e-10	0.455275
55068138	chr1:55068138:T:C	3.47982e-22	-1.9466	-1.8077	6.17199e-21	-1.11295	-2.24443
55068276	chr1:55068276:A:G	1.51823e-21	-7.39038e-10	-2.28115	2.81502e-20	-7.39038e-10	-1.83984
55068285	chr1:55068285:TTAAG:T	3.30706e-21	-7.39038e-10	-1.50263	8.54806e-20	-7.39038e-10	-0.729106
55068598	chr1:55068598:C:T	2.46071e-21	-1.79824	-4.84864e-09	1.94489e-20	-2.2096	-4.84864e-09
55069322	chr1:55069322:C:G	1.74625e-21	-7.39038e-10	-2.14122	2.03511e-20	-7.39038e-10	-2.16426
55069926	chr1:55069926:G:A	1.54433e-21	-7.39038e-10	-2.2641	5.16999e-20	-7.39038e-10	-1.23194
55070015	chr1:55070015:G:A	1.82952e-21	-7.39038e-10	-2.09464	1.72233e-20	-7.39038e-10	-2.33113
55070366	chr1:55070366:A:G	1.74625e-21	-7.39038e-10	-2.14122	2.03511e-20	-7.39038e-10	-2.16426
55070486	chr1:55070486:T:C	2.69123e-21	-1.70869	-4.84864e-09	2.86896e-20	-1.82086	-4.84864e-09
55070654	chr1:55070654:C:T	1.64113e-21	-2.20331	-4.84864e-09	2.17092e-20	-2.09966	-4.84864e-09
55070710	chr1:55070710:G:A	1.4032e-07	-7.39038e-10	29.8763	1.97045e-20	-7.39038e-10	-2.19655
55070713	chr1:55070713:G:A	2.66447e-20	0.583896	-4.84864e-09	2.05691e-18	2.45156	-4.84864e-09
55070853	chr1:55070853:G:A	1.43077e-21	-0.11536	-2.22512	1.36018e-20	-0.285926	-2.28127
55071801	chr1:55071801:C:G	2.57277e-21	-1.75371	-4.84864e-09	2.99613e-20	-1.77749	-4.84864e-09
55072293	chr1:55072293:G:A	1.89556e-21	-0.108941	-1.95024	1.35799e-20	-0.256345	-2.31246
55072789	chr1:55072789:C:T	1.9579e-21	-0.107678	-1.91914	1.35091e-20	-0.255708	-2.31832
55072879	chr1:55072879:T:G	4.75382e-21	0.938931	-2.07868	3.55893e-15	11.5876	-1.68003
55073230	chr1:55073230:A:G	1.39425e-20	0.983733	-1.04748	3.18447e-20	0.446332	-2.16286
55073638	chr1:55073638:T:C	1.10378e-07	-7.39038e-10	29.6362	2.11676e-20	-7.39038e-10	-2.12492
55073972	chr1:55073972:C:G	7.36393e-20	-7.39038e-10	1.60049	7.42248e-20	-7.39038e-10	-0.870297
55074372	chr1:55074372:G:A	5.79162e-20	-7.39038e-10	1.3603	5.54297e-19	-7.39038e-10	1.14031
55074740	chr1:55074740:C:T	2.18987e-21	-1.91485	-4.84864e-09	2.02354e-20	-2.16996	-4.84864e-09
55074827	chr1:55074827:T:C	2.63767e-21	0.595511	-2.32431	3.04687e-20	-0.786074	-0.974624
55074903	chr1:55074903:C:T	6.18128e-08	-7.39038e-10	29.0564	2.03074e-20	-7.39038e-10	-2.16641
55075036	chr1:55075036:G:A	2.64497e-21	-1.72603	-4.84864e-09	2.91616e-20	-1.80454	-4.84864e-09
55075501	chr1:55075501:A:G	1.02254e-19	4.19606	-2.2673	4.63327e-21	-1.59621	-2.04792
55076003	chr1:55076003:C:T	1.26474e-20	-0.161243	-4.84864e-09	1.246e-18	1.9503	-4.84864e-09
55076008	chr1:55076008:A:G	8.22063e-11	-7.39038e-10	22.4338	2.00898e-20	-7.39038e-10	-2.17718
55076223	chr1:55076223:T:C	1.6317e-21	-2.20907	-4.84864e-09	4.26372e-20	-1.42467	-4.84864e-09
55076249	chr1:55076249:G:A	1.71511e-21	-2.15922	-4.84864e-09	3.06141e-20	-1.75594	-4.84864e-09
55076930	chr1:55076930:T:C	1.85417e-21	-0.0793899	-2.00187	1.32926e-20	-0.291814	-2.29837
55077102	chr1:55077102:C:T	1.45055e-21	-7.39038e-10	-2.32675	1.92089e-20	-7.39038e-10	-2.22202
55077118	chr1:55077118:A:G	1.46627e-21	-7.39038e-10	-2.31597	2.00471e-20	-7.39038e-10	-2.17931
55077295	chr1:55077295:T:C	8.32527e-11	-7.39038e-10	22.4465	2.01319e-20	-7.39038e-10	-2.17509
55077406	chr1:55077406:T:C	1.90075e-11	6.36268	14.6067	1.24082e-13	6.01654	7.44252
55077426	chr1:55077426:T:C	2.96248e-21	-1.61267	-4.84864e-09	2.61915e-20	-1.91196	-4.84864e-09
55077451	chr1:55077451:A:G	1.86793e-21	-7.39038e-10	-2.07386	1.72269e-20	-7.39038e-10	-2.33092
55077571	chr1:55077571:A:C	8.37054e-11	-7.39038e-10	22.4519	2.01224e-20	-7.39038e-10	-2.17556
55077754	chr1:55077754:G:A	2.18617e-21	-7.39038e-10	-1.91654	1.7601e-20	-7.39038e-10	-2.30944
55078018	chr1:55078018:A:G	2.27875e-21	-1.94977	0.074708	6.98982e-21	-1.06387	-2.16907
55078873	chr1:55078873:G:A	1.99863e-21	-7.39038e-10	-2.00623	1.77259e-20	-7.39038e-10	-2.30237
55079211	chr1:55079211:T:C	1.08388e-20	-0.315557	-4.84864e-09	2.50532e-20	-1.95639	-4.84864e-09
55079245	chr1:55079245:G:T	4.5359e-20	-7.39038e-10	1.11592	2.64015e-18	-7.39038e-10	2.7012
55079353	chr1:55079353:C:T	1.68867e-21	-7.39038e-10	-2.17475	1.74274e-20	-7.39038e-10	-2.31935
55079364	chr1:55079364:C:G	3.81011e-21	-7.39038e-10	-1.36104	2.90127e-20	-7.39038e-10	-1.80966
55079754	chr1:55079754:C:T	1.91483e-21	-7.39038e-10	-2.04907	1.72431e-20	-7.39038e-10	-2.32998
55079842	chr1:55079842:C:G	1.76761e-20	0.986397	-0.812874	8.61879e-20	0.504314	-1.22518
55079924	chr1:55079924:A:C	6.19796e-21	-7.39038e-10	-0.874473	3.52034e-20	-7.39038e-10	-1.61625
55080453	chr1:55080453:G:A	2.45386e-21	-7.39038e-10	-1.80103	1.75622e-20	-7.39038e-10	-2.31164
55080955	chr1:55080955:A:C	1.86618e-21	-7.39038e-10	-2.0748	1.72264e-20	-7.39038e-10	-2.33095
55081023	chr1:55081023:T:C	1.08254e-21	-2.02242	-0.596959	7.32018e-21	-0.856901	-2.32986
55081222	chr1:55081222:T:C	1.02681e-19	4.20485	-2.27192	4.44426e-21	-1.60057	-2.08522
55081778	chr1:55081778:G:C	2.6213e-21	-1.73502	-4.84864e-09	2.94316e-20	-1.79533	-4.84864e-09
55081958	chr1:55081958:T:C	1.62413e-21	-7.39038e-10	-2.21372	3.09925e-20	-7.39038e-10	-1.74365
55082538	chr1:55082538:C:A	1.05977e-19	-7.39038e-10	1.96453	1.03234e-18	-7.39038e-10	1.76218
55083341	chr1:55083341:A:C	9.2864e-21	-7.39038e-10	-0.470142	9.3852e-19	-7.39038e-10	1.66691
55083383	chr1:55083383:A:T	4.2251e-21	-7.39038e-10	-1.25765	2.19857e-20	-7.39038e-10	-2.087
55083415	chr1:55083415:T:C	1.5778e-09	-7.39038e-10	25.3884	1.88037e-20	-7.39038e-10	-2.24334
55083513	chr1:55083513:A:T	1.62184e-21	-7.39038e-10	-2.21513	2.23296e-20	-7.39038e-10	-2.07148
55083533	chr1:55083533:C:T	4.22122e-21	-7.39038e-10	-1.25857	2.19774e-20	-7.39038e-10	-2.08738
55085536	chr1:55085536:C:T	1.46578e-21	-7.39038e-10	-2.31631	2.00263e-20	-7.39038e-10	-2.18035
55086045	chr1:55086045:G:A	3.09824e-21	-1.56786	-4.84864e-09	2.6494e-19	0.402108	-4.84864e-09
55086600	chr1:55086600:A:G	4.38306e-13	6.20938	10.9904	5.74504e-15	5.87281	4.51364
55086719	chr1:55086719:G:A	1.52274e-21	-7.39038e-10	-2.27818	2.61733e-20	-7.39038e-10	-1.91265
55086896	chr1:55086896:C:T	3.38804e-21	0.633789	-2.11223	2.44348e-20	-0.831312	-1.15007
55086963	chr1:55086963:C:T	4.15445e-21	-2.17813	0.90362	7.44393e-21	-1.09917	-2.07083
55087081	chr1:55087081:A:G	7.34572e-21	-0.704576	-4.84864e-09	3.39908e-20	-1.65131	-4.84864e-09
55087431	chr1:55087431:A:C	1.01062e-19	4.20464	-2.2876	4.40738e-21	-1.60356	-2.09056
55087537	chr1:55087537:A:T	2.66779e-21	-1.71744	-4.84864e-09	2.76501e-20	-1.85777	-4.84864e-09
55087553	chr1:55087553:T:A	6.62047e-11	-7.39038e-10	22.2173	1.96725e-20	-7.39038e-10	-2.19817
55087895	chr1:55087895:T:C	2.17475e-21	-7.39038e-10	-1.92178	1.75801e-20	-7.39038e-10	-2.31063
55088048	chr1:55088048:A:T	1.90644e-21	-0.132127	-1.92133	1.36929e-20	-0.242679	-2.31784
55088323	chr1:55088323:T:C	1.65857e-21	-7.39038e-10	-2.19274	2.14558e-20	-7.39038e-10	-2.1114
55088693	chr1:55088693:T:C	1.65442e-21	-7.39038e-10	-2.19525	3.24066e-20	-7.39038e-10	-1.69904
55089063	chr1:55089063:C:T	1.66608e-21	-7.39038e-10	-2.18822	3.28777e-20	-7.39038e-10	-1.6846
55089156	chr1:55089156:G:A	2.80985e-21	-7.39038e-10	-1.66556	1.92574e-20	-7.39038e-10	-2.2195
55089158	chr1:55089158:G:A	1.63627e-21	-2.20627	-4.84864e-09	2.96862e-20	-1.78671	-4.84864e-09
55089171	chr1:55089171:G:A	2.11394e-21	-0.0574178	-1.89272	1.26752e-20	-0.31525	-2.3225
55089612	chr1:55089612:G:A	8.69324e-20	4.0306	-2.26416	4.72512e-21	-1.55093	-2.07357
55090073	chr1:55090073:T:C	2.23013e-21	0.428202	-2.32483	3.0435e-20	-0.680091	-1.08171
55090334	chr1:55090334:C:T	1.32814e-09	-7.39038e-10	25.2161	1.86693e-20	-7.39038e-10	-2.25051
55090362	chr1:55090362:C:A	1.56298e-21	-7.39038e-10	-2.2521	2.80318e-20	-7.39038e-10	-1.84406
55090755	chr1:55090755:T:A	2.1085e-22	-2.01966	-2.23564	5.79358e-13	17.2378	-2.2378
55090889	chr1:55090889:A:G	3.77069e-21	-2.14763	0.776196	9.30405e-21	-1.02817	-1.91878
55090958	chr1:55090958:G:A	3.51524e-21	-7.39038e-10	-1.44159	1.73165e-20	-7.39038e-10	-2.32574
55091243	chr1:55091243:T:C	2.63815e-21	0.584093	-2.31271	3.46557e-20	-0.786834	-0.845099
55091394	chr1:55091394:T:G	4.1404e-19	-0.262402	3.58967	2.63116e-19	2.08373	-1.68853
55091687	chr1:55091687:G:A	2.8088e-21	-7.39038e-10	-1.66593	6.78875e-20	-7.39038e-10	-0.959544
55091867	chr1:55091867:T:C	2.54189e-22	-1.86967	-2.1987	1.70418e-13	15.9791	-2.20275
55092137	chr1:55092137:GA:G	1.27843e-09	-7.39038e-10	25.178	1.85922e-20	-7.39038e-10	-2.25465
55092242	chr1:55092242:ATAAAGT:A	6.69817e-21	-7.39038e-10	-0.796859	2.39095e-19	-7.39038e-10	0.299467
55092988	chr1:55092988:A:G	8.9523e-20	4.08849	-2.29269	4.51966e-21	-1.56757	-2.10139
55093070	chr1:55093070:A:C	4.78988e-20	-7.39038e-10	1.1704	4.70969e-19	-7.39038e-10	0.977396
55093456	chr1:55093456:G:T	2.98429e-21	-1.60533	-4.84864e-09	2.6051e-20	-1.91734	-4.84864e-09
55093481	chr1:55093481:T:C	1.49139e-21	-2.00731	-0.291671	7.26881e-21	-0.922388	-2.27142
55093595	chr1:55093595:TG:T	1.67191e-21	-7.39038e-10	-2.18472	2.12524e-20	-7.39038e-10	-2.12093
55093897	chr1:55093897:C:T	4.32601e-20	-7.39038e-10	1.06854	3.4877e-18	-7.39038e-10	2.9796
55094214	chr1:55094214:AAAACTGTACCACAT:A	2.95978e-21	-7.39038e-10	-1.61358	2.41642e-20	-7.39038e-10	-1.99252
55094237	chr1:55094237:AC:A	2.95978e-21	-7.39038e-10	-1.61358	2.41642e-20	-7.39038e-10	-1.99252
55094409	chr1:55094409:T:C	7.38498e-20	-7.39038e-10	1.60334	7.43553e-20	-7.39038e-10	-0.868541
55094436	chr1:55094436:T:TA	1.62557e-21	-7.39038e-10	-2.21284	3.10609e-20	-7.39038e-10	-1.74145
55095051	chr1:55095051:T:C	2.82604e-21	-7.39038e-10	-1.65982	2.8365e-20	-7.39038e-10	-1.83224
55095053	chr1:55095053:C:T	5.382e-09	-7.39038e-10	26.6154	2.37707e-20	-7.39038e-10	-2.00894
55095622	chr1:55095622:G:A	4.9477e-21	-1.09977	-4.84864e-09	2.55401e-20	-1.93715	-4.84864e-09
55095884	chr1:55095884:A:G	2.12138e-09	-7.39038e-10	25.6844	1.91998e-20	-7.39038e-10	-2.2225
55096220	chr1:55096220:C:G	2.16336e-21	0.3972	-2.32423	3.09386e-20	-0.656857	-1.08854
55096349	chr1:55096349:A:G	2.64866e-22	-1.69683	-2.33039	3.20369e-21	-1.82086	-2.19223
55096857	chr1:55096857:C:G	3.4769e-21	-7.39038e-10	-1.45255	8.74836e-20	-7.39038e-10	-0.705944
55098353	chr1:55098353:T:C	2.07045e-21	-2.00702	0.0360873	7.85077e-21	-0.932037	-2.18475
55098379	chr1:55098379:T:G	1.11448e-20	-7.39038e-10	-0.287716	3.30394e-20	-7.39038e-10	-1.6797
55098876	chr1:55098876:G:A	3.68729e-21	-7.39038e-10	-1.3938	1.73833e-20	-7.39038e-10	-2.32188
55098909	chr1:55098909:T:TA	1.9989e-09	-7.39038e-10	25.6249	1.90797e-20	-7.39038e-10	-2.22877
55099226	chr1:55099226:T:G	1.65733e-21	-7.39038e-10	-2.19348	2.16473e-20	-7.39038e-10	-2.10252
55099311	chr1:55099311:C:T	2.98107e-21	-1.60641	-4.84864e-09	2.61096e-20	-1.91509	-4.84864e-09
55099463	chr1:55099463:T:C	3.55454e-14	-7.39038e-10	14.6876	1.95754e-20	-7.39038e-10	-2.20312
55099538	chr1:55099538:A:G	3.9525e-21	-7.39038e-10	-1.32434	3.01596e-20	-7.39038e-10	-1.77089
55099594	chr1:55099594:A:G	2.13374e-19	-7.39038e-10	2.66435	1.72829e-19	-7.39038e-10	-0.0250938
55100738	chr1:55100738:TTAGTC:T	5.54949e-19	-0.528666	4.14885	7.377e-19	2.29368	-0.867535
55101233	chr1:55101233:C:T	4.93521e-20	-7.39038e-10	1.20029	4.89511e-19	-7.39038e-10	1.01601
55101282	chr1:55101282:A:G	1.71742e-21	-0.00809707	-2.14977	9.75923e-21	-0.57727	-2.32191
55101443	chr1:55101443:TA:T	1.51281e-21	-2.14142	-0.1433	7.06433e-21	-0.943772	-2.27857
55101737	chr1:55101737:A:G	3.26033e-21	0.546916	-2.06378	2.39675e-20	-0.934455	-1.06624
55102667	chr1:55102667:T:C	1.76623e-09	-7.39038e-10	25.5012	1.89988e-20	-7.39038e-10	-2.23302
55102729	chr1:55102729:ATATT:A	5.3193e-20	-7.39038e-10	1.27523	5.11327e-19	-7.39038e-10	1.05961
55103305	chr1:55103305:G:T	3.59329e-21	-2.15048	0.730849	9.02817e-21	-1.04025	-1.93679
55103517	chr1:55103517:C:A	3.00688e-21	0.487711	-2.0855	2.88404e-20	-0.728917	-1.0867
55103767	chr1:55103767:G:A	2.5188e-20	-2.179	2.70667	6.51938e-20	1.33104	-2.33107
55103811	chr1:55103811:T:C	3.94155e-21	-7.39038e-10	-1.32712	2.97307e-20	-7.39038e-10	-1.78522
55104109	chr1:55104109:G:T	5.3193e-20	-7.39038e-10	1.27523	5.11327e-19	-7.39038e-10	1.05961
55104375	chr1:55104375:C:T	7.62279e-21	-7.39038e-10	-0.667551	2.74332e-19	-7.39038e-10	0.436944
55104458	chr1:55104458:G:A	2.74516e-21	0.430119	-2.11897	2.43787e-20	-0.693308	-1.29038
55104766	chr1:55104766:G:A	2.10982e-21	-7.39038e-10	-1.95209	1.76954e-20	-7.39038e-10	-2.30409
55105972	chr1:55105972:T:C	1.46578e-21	-7.39038e-10	-2.31631	2.00263e-20	-7.39038e-10	-2.18035
55106280	chr1:55106280:T:C	2.13869e-21	-1.9385	-4.84864e-09	2.36299e-20	-2.01488	-4.84864e-09
55106366	chr1:55106366:C:A	5.72994e-20	-7.39038e-10	1.3496	5.48743e-19	-7.39038e-10	1.13023
55106471	chr1:55106471:G:A	8.85711e-20	-7.39038e-10	1.78511	8.94392e-19	-7.39038e-10	1.61875
55106600	chr1:55106600:T:C	2.39776e-21	-7.39038e-10	-1.82416	5.00249e-20	-7.39038e-10	-1.26487
55106892	chr1:55106892:A:C	2.41077e-21	-2.131	0.312258	8.25995e-21	-0.950467	-2.11551
55106969	chr1:55106969:C:A	1.48007e-17	-7.39038e-10	6.90374	8.4752e-14	-7.39038e-10	13.0778
55107194	chr1:55107194:G:A	7.14279e-20	3.85632	-2.28632	4.92727e-21	-1.49813	-2.08448
55107619	chr1:55107619:G:A	4.03391e-22	-1.47746	-2.12908	1.03353e-19	1.70698	-2.24623
55108398	chr1:55108398:G:A	5.10473e-20	-7.39038e-10	1.23406	5.21659e-19	-7.39038e-10	1.07962
55108464	chr1:55108464:T:A	1.65579e-21	-7.39038e-10	-2.19441	2.15062e-20	-7.39038e-10	-2.10906
55108626	chr1:55108626:T:C	3.88714e-21	-7.39038e-10	-1.34102	2.96994e-20	-7.39038e-10	-1.78627
55108691	chr1:55108691:G:A	2.05905e-19	-0.611182	3.2399	3.78983e-19	2.57087	-1.81077
55108926	chr1:55108926:C:T	1.56556e-13	6.24811	9.92212	3.38369e-15	5.95016	3.90693
55109091	chr1:55109091:C:T	3.14838e-21	-1.5518	-4.84864e-09	3.00173e-20	-1.77562	-4.84864e-09
55109313	chr1:55109313:A:G	7.35542e-20	-7.39038e-10	1.59933	7.41738e-20	-7.39038e-10	-0.870985
55109380	chr1:55109380:G:C	1.68858e-21	-2.17481	-4.84864e-09	2.43404e-20	-1.98526	-4.84864e-09
55109506	chr1:55109506:C:A	2.96769e-21	-1.61091	-4.84864e-09	2.6018e-20	-1.91861	-4.84864e-09
55109892	chr1:55109892:G:A	1.52812e-21	-7.39038e-10	-2.27466	2.55305e-20	-7.39038e-10	-1.93752
55109997	chr1:55109997:A:C	7.16059e-20	3.86045	-2.28797	4.33854e-21	-1.62594	-2.08392
55110363	chr1:55110363:C:T	1.97763e-21	-7.39038e-10	-2.01679	1.73184e-20	-7.39038e-10	-2.32563
55110429	chr1:55110429:T:C	2.52974e-21	-1.77058	-4.84864e-09	6.54573e-19	1.30659	-4.84864e-09
55110472	chr1:55110472:T:C	2.9256e-21	-1.6252	-4.84864e-09	2.62463e-20	-1.90987	-4.84864e-09
55111141	chr1:55111141:T:C	4.58037e-20	-7.39038e-10	1.12567	4.50951e-19	-7.39038e-10	0.933963
55111280	chr1:55111280:TTAAA:T	1.62488e-21	-2.1221	-0.0911583	7.78071e-21	-0.864163	-2.26159
55111355	chr1:55111355:C:T	1.58053e-21	-7.39038e-10	-2.24094	2.27348e-20	-7.39038e-10	-2.0535
55111365	chr1:55111365:C:T	3.17685e-21	-7.39038e-10	-1.5428	1.73601e-20	-7.39038e-10	-2.32322
55111549	chr1:55111549:G:C	1.49918e-21	-7.39038e-10	-2.29378	1.78024e-20	-7.39038e-10	-2.29806
55111712	chr1:55111712:T:C	7.29364e-20	-7.39038e-10	1.5909	7.45543e-20	-7.39038e-10	-0.865869
55111737	chr1:55111737:G:A	5.52947e-20	-7.39038e-10	1.31398	3.80203e-18	-7.39038e-10	3.06589
55111859	chr1:55111859:A:G	2.89171e-21	-1.63685	-4.84864e-09	2.64963e-20	-1.90039	-4.84864e-09
55111923	chr1:55111923:T:C	2.49946e-21	-1.78262	-4.84864e-09	3.05706e-20	-1.75736	-4.84864e-09
55112376	chr1:55112376:T:C	1.46646e-21	-7.39038e-10	-2.31584	2.00584e-20	-7.39038e-10	-2.17875
55112436	chr1:55112436:T:C	1.08051e-09	-7.39038e-10	25.0098	1.85825e-20	-7.39038e-10	-2.25517
55112586	chr1:55112586:G:C	2.76262e-21	-1.68251	-4.84864e-09	2.74608e-20	-1.86464	-4.84864e-09
55112898	chr1:55112898:G:T	2.15726e-21	-7.39038e-10	-1.92985	1.75211e-20	-7.39038e-10	-2.31399
55112996	chr1:55112996:T:C	2.37951e-21	-7.39038e-10	-1.8318	2.01602e-20	-7.39038e-10	-2.17369
55113158	chr1:55113158:AAG:A	2.57234e-20	-2.17551	2.72422	6.65237e-20	1.35128	-2.33112
55113278	chr1:55113278:C:T	2.45449e-21	-7.39038e-10	-1.80077	1.75569e-20	-7.39038e-10	-2.31195
55113366	chr1:55113366:G:A	7.44363e-11	-7.39038e-10	22.3345	2.01078e-20	-7.39038e-10	-2.17629
55113401	chr1:55113401:A:G	3.11278e-21	-2.13183	0.568653	9.36126e-21	-0.961884	-1.97893
55113682	chr1:55113682:A:G	6.39749e-20	3.74461	-2.28481	5.01914e-21	-1.47843	-2.08571
55113947	chr1:55113947:G:A	4.23457e-21	-2.13691	0.881495	9.15086e-21	-0.908744	-2.0548
55114493	chr1:55114493:T:C	3.57633e-20	-7.39038e-10	0.87823	3.53486e-19	-7.39038e-10	0.690448
55114496	chr1:55114496:T:C	9.36259e-19	-7.39038e-10	4.1432	6.18251e-19	-7.39038e-10	1.2495
55114764	chr1:55114764:A:T	1.60141e-21	-7.39038e-10	-2.22781	2.22433e-20	-7.39038e-10	-2.07536
55115241	chr1:55115241:G:A	9.18324e-20	1.82127	-4.84864e-09	8.3191e-20	-0.756257	-4.84864e-09
55115257	chr1:55115257:G:A	4.83634e-20	3.50586	-2.32581	5.00455e-21	-1.39428	-2.17277
55115352	chr1:55115352:C:T	1.77864e-21	-2.12284	-4.84864e-09	1.94774e-20	-2.20814	-4.84864e-09
55115420	chr1:55115420:T:C	2.13194e-21	-7.39038e-10	-1.94166	1.74949e-20	-7.39038e-10	-2.31549
55115665	chr1:55115665:G:A	1.58389e-21	-7.39038e-10	-2.23881	5.61514e-20	-7.39038e-10	-1.14934
55115947	chr1:55115947:C:T	5.09149e-20	3.46124	-2.22977	6.06871e-21	-1.37104	-2.00321
55116570	chr1:55116570:A:G	5.02267e-20	-7.39038e-10	1.21785	3.02101e-18	-7.39038e-10	2.83595
55116885	chr1:55116885:G:T	1.46715e-21	-2.12276	-0.192615	7.62694e-21	-0.866963	-2.27875
55116998	chr1:55116998:A:G	4.51812e-21	-2.13681	0.94621	9.33461e-21	-0.907895	-2.03577
55117062	chr1:55117062:A:G	2.73251e-21	-1.69347	-4.84864e-09	2.76866e-20	-1.85645	-4.84864e-09
55117537	chr1:55117537:G:A	1.26076e-15	11.3485	-4.84864e-09	2.28451e-11	18.6746	-4.84864e-09
55117620	chr1:55117620:C:T	1.42979e-21	-0.243132	-2.09804	1.15475e-20	-0.401244	-2.32968
55117661	chr1:55117661:G:A	8.6836e-09	-7.39038e-10	27.0938	1.84158e-20	-7.39038e-10	-2.26419
55118068	chr1:55118068:T:C	2.2308e-21	-7.39038e-10	-1.89633	1.76936e-20	-7.39038e-10	-2.3042
55118145	chr1:55118145:G:T	3.41411e-11	-7.39038e-10	21.5551	1.90956e-20	-7.39038e-10	-2.22794
55119078	chr1:55119078:C:T	1.9512e-21	-7.39038e-10	-2.03025	1.72234e-20	-7.39038e-10	-2.33112
55119145	chr1:55119145:C:T	2.98413e-19	-7.39038e-10	2.99979	2.38924e-19	-7.39038e-10	0.298751
55119521	chr1:55119521:C:T	1.46566e-21	-7.39038e-10	-2.31639	2.00207e-20	-7.39038e-10	-2.18063
55119657	chr1:55119657:T:G	3.30623e-21	-7.39038e-10	-1.50289	8.54411e-20	-7.39038e-10	-0.729569
55120008	chr1:55120008:G:A	1.70736e-21	0.00985035	-2.17359	2.3247e-20	-0.576624	-1.4546
55120773	chr1:55120773:A:G	2.31494e-21	-7.39038e-10	-1.85931	4.9287e-20	-7.39038e-10	-1.27973
55121093	chr1:55121093:G:A	1.53867e-21	-7.39038e-10	-2.26777	4.98426e-20	-7.39038e-10	-1.26853
55121721	chr1:55121721:T:C	2.00938e-21	0.330279	-2.33115	2.1299e-20	-0.823391	-1.29534
55122071	chr1:55122071:GTC:G	3.30248e-21	-7.39038e-10	-1.50402	8.53159e-20	-7.39038e-10	-0.731036
55122371	chr1:55122371:G:A	1.89954e-21	-7.39038e-10	-2.05708	1.75242e-20	-7.39038e-10	-2.31382
55122469	chr1:55122469:G:A	3.19259e-21	-1.53786	-4.84864e-09	2.48743e-20	-1.96356	-4.84864e-09
55122483	chr1:55122483:G:C	1.49607e-21	-7.39038e-10	-2.29585	2.10261e-20	-7.39038e-10	-2.13163
55122816	chr1:55122816:G:C	2.57183e-21	-1.75408	-4.84864e-09	2.97583e-20	-1.78429	-4.84864e-09
55123195	chr1:55123195:C:G	2.89759e-21	-1.63481	-4.84864e-09	2.64879e-20	-1.90071	-4.84864e-09
55123222	chr1:55123222:T:C	7.3331e-08	-7.39038e-10	29.2273	1.88063e-20	-7.39038e-10	-2.24321
55123799	chr1:55123799:A:G	6.53242e-20	-7.39038e-10	1.48067	3.58311e-20	-7.39038e-10	-1.59858
55124079	chr1:55124079:A:C	6.53242e-20	-7.39038e-10	1.48067	3.58311e-20	-7.39038e-10	-1.59858
55124252	chr1:55124252:T:C	1.96485e-21	-2.02328	-4.84864e-09	1.02532e-19	-0.547222	-4.84864e-09
55124560	chr1:55124560:T:C	2.59273e-19	-7.39038e-10	2.85919	4.82847e-19	-7.39038e-10	1.0023
55124634	chr1:55124634:G:T	1.74794e-09	-7.39038e-10	25.4908	2.11958e-20	-7.39038e-10	-2.12359
55124675	chr1:55124675:A:G	2.63242e-21	-1.73079	-4.84864e-09	2.86264e-20	-1.82307	-4.84864e-09
55124719	chr1:55124719:G:A	2.76182e-19	-7.39038e-10	2.92237	2.27231e-19	-7.39038e-10	0.248571
55124792	chr1:55124792:C:T	1.35654e-15	3.09305	8.32871	4.47426e-19	1.15486	-0.228745
55125114	chr1:55125114:CTT:C	4.68753e-20	3.40093	-2.25213	5.94493e-21	-1.34757	-2.04729
55125155	chr1:55125155:G:A	3.99413e-19	-0.828268	4.11957	1.59233e-18	3.04184	-0.846285
55125874	chr1:55125874:G:A	2.33886e-09	-7.39038e-10	25.782	2.1753e-20	-7.39038e-10	-2.09765
55125930	chr1:55125930:C:T	2.86029e-21	-7.39038e-10	-1.64777	1.29778e-19	-7.39038e-10	-0.311569
55126301	chr1:55126301:C:T	4.26145e-20	-7.39038e-10	1.0535	4.21025e-19	-7.39038e-10	0.865296
55126375	chr1:55126375:C:A	1.4605e-21	-7.39038e-10	-2.31991	2.20174e-20	-7.39038e-10	-2.08557
55126406	chr1:55126406:CTTCT:C	2.45449e-21	-7.39038e-10	-1.80077	1.75569e-20	-7.39038e-10	-2.31195
55126542	chr1:55126542:G:A	3.72261e-21	-7.39038e-10	-1.38427	2.87782e-20	-7.39038e-10	-1.81778
55126897	chr1:55126897:C:G	1.46578e-21	-7.39038e-10	-2.31631	2.00263e-20	-7.39038e-10	-2.18035
55127192	chr1:55127192:T:C	2.01927e-21	-1.99596	-4.84864e-09	2.01944e-20	-2.17199	-4.84864e-09
55127226	chr1:55127226:C:T	4.92571e-21	-7.39038e-10	-1.10422	2.00298e-20	-7.39038e-10	-2.18018
55127561	chr1:55127561:A:T	4.26145e-20	-7.39038e-10	1.0535	4.21025e-19	-7.39038e-10	0.865296
55127683	chr1:55127683:A:G	2.84182e-21	-2.15048	0.496226	8.28213e-21	-1.04025	-2.02304
55127788	chr1:55127788:T:C	2.60988e-21	-1.73939	-4.84864e-09	2.93758e-20	-1.79723	-4.84864e-09
55127796	chr1:55127796:A:G	1.46534e-21	-7.39038e-10	-2.31661	2.00083e-20	-7.39038e-10	-2.18125
55127847	chr1:55127847:A:G	2.68369e-19	-0.588618	3.48229	2.94113e-19	2.25172	-1.74515
55127873	chr1:55127873:A:G	2.73058e-19	-0.587962	3.49896	2.9533e-19	2.24912	-1.73843
55128035	chr1:55128035:C:T	1.63079e-21	-2.20963	-4.84864e-09	2.89885e-20	-1.8105	-4.84864e-09
55128139	chr1:55128139:T:G	2.7061e-21	-1.70318	-4.84864e-09	1.08637e-19	-0.489387	-4.84864e-09
55128175	chr1:55128175:G:A	2.98381e-19	-7.39038e-10	2.99968	2.38857e-19	-7.39038e-10	0.29847
55128413	chr1:55128413:T:C	1.32124e-20	-7.39038e-10	-0.117535	3.66334e-19	-7.39038e-10	0.726148
55128674	chr1:55128674:C:A	6.05364e-11	-7.39038e-10	22.1278	1.96548e-20	-7.39038e-10	-2.19908
55128711	chr1:55128711:AC:A	3.06479e-21	-1.57871	-4.84864e-09	2.55013e-20	-1.93867	-4.84864e-09
55129057	chr1:55129057:T:C	1.62344e-21	-7.39038e-10	-2.21415	3.0964e-20	-7.39038e-10	-1.74457
55129163	chr1:55129163:A:C	2.20624e-21	-7.39038e-10	-1.9074	1.76261e-20	-7.39038e-10	-2.30801
55129295	chr1:55129295:T:G	1.31931e-21	-0.436949	-1.98464	1.80898e-20	0.0211979	-2.30324
55129326	chr1:55129326:A:G	1.54894e-21	-7.39038e-10	-2.26112	5.15128e-20	-7.39038e-10	-1.23557
55129485	chr1:55129485:G:A	1.53209e-21	-7.39038e-10	-2.27206	2.66209e-20	-7.39038e-10	-1.8957
55130064	chr1:55130064:G:GT	6.53242e-20	-7.39038e-10	1.48067	3.58311e-20	-7.39038e-10	-1.59858
55130711	chr1:55130711:T:C	1.15535e-21	-0.404691	-2.1496	1.66435e-20	-0.0492631	-2.31612
55130914	chr1:55130914:A:G	3.51558e-19	-0.740035	3.90372	1.21654e-18	2.87874	-0.952371
55131043	chr1:55131043:C:T	6.16449e-20	3.64923	-2.22653	5.66394e-21	-1.4419	-2.00138
55131394	chr1:55131394:A:G	1.92522e-09	-7.39038e-10	25.5874	2.13386e-20	-7.39038e-10	-2.11688
55131424	chr1:55131424:A:G	8.87203e-21	-7.39038e-10	-0.51579	2.45777e-19	-7.39038e-10	0.327029
55131772	chr1:55131772:T:C	2.85142e-21	-7.39038e-10	-1.65088	1.29098e-19	-7.39038e-10	-0.316825
55132873	chr1:55132873:A:G	2.5255e-22	-1.74369	-2.33115	3.25024e-21	-1.78483	-2.21384
55133380	chr1:55133380:T:C	1.70424e-21	0.163299	-2.32887	2.91508e-20	-0.718635	-1.08628
55133496	chr1:55133496:A:G	1.54073e-21	-7.39038e-10	-2.26643	5.00734e-20	-7.39038e-10	-1.26391
55133546	chr1:55133546:C:A	1.90937e-21	0.0641621	-2.11608	3.49789e-20	-0.468788	-1.15386
55133572	chr1:55133572:T:C	2.04776e-21	-7.39038e-10	-1.98195	1.74123e-20	-7.39038e-10	-2.32022
55134044	chr1:55134044:C:A	3.70578e-21	-7.39038e-10	-1.3888	2.83551e-20	-7.39038e-10	-1.83259
55134461	chr1:55134461:C:A	1.45347e-21	-7.39038e-10	-2.32474	1.78418e-20	-7.39038e-10	-2.29585
55134503	chr1:55134503:C:T	1.70771e-21	-2.16354	-4.84864e-09	2.54575e-20	-1.94039	-4.84864e-09
55134626	chr1:55134626:C:T	1.55532e-21	-7.39038e-10	-2.25701	5.20115e-20	-7.39038e-10	-1.22593
55134679	chr1:55134679:C:T	1.19376e-21	-0.41192	-2.10967	1.29601e-20	-0.286817	-2.3287
55134820	chr1:55134820:C:A	1.61842e-21	-7.39038e-10	-2.21724	2.24186e-20	-7.39038e-10	-2.06751
55134830	chr1:55134830:T:C	2.86029e-21	-7.39038e-10	-1.64777	1.29778e-19	-7.39038e-10	-0.311569
55135214	chr1:55135214:G:A	8.81e-20	-7.39038e-10	1.77978	7.80199e-18	-7.39038e-10	3.78474
55135666	chr1:55135666:G:A	4.29334e-22	-1.53807	-2.00615	2.26948e-19	1.91775	-1.67042
55135694	chr1:55135694:A:G	7.32079e-19	-7.39038e-10	3.8972	5.17844e-19	-7.39038e-10	1.07228
55135787	chr1:55135787:A:G	8.44296e-20	-7.39038e-10	1.73722	1.1176e-19	-7.39038e-10	-0.461047
55136310	chr1:55136310:T:C	1.41581e-09	-7.39038e-10	25.28	1.87256e-20	-7.39038e-10	-2.2475
55136465	chr1:55136465:T:C	1.32664e-18	-7.39038e-10	4.49171	4.12886e-19	-7.39038e-10	0.845775
55136811	chr1:55136811:G:A	4.78377e-08	-7.39038e-10	28.8001	1.99587e-20	-7.39038e-10	-2.18373
55136971	chr1:55136971:A:C	1.21114e-21	-0.596562	-1.91057	2.05063e-20	0.163234	-2.3199
55137090	chr1:55137090:C:T	2.40933e-21	-1.81935	-4.84864e-09	5.75569e-19	1.17796	-4.84864e-09
55137167	chr1:55137167:T:C	1.25454e-09	-7.39038e-10	25.1591	1.86226e-20	-7.39038e-10	-2.25302
55137196	chr1:55137196:G:A	1.6139e-21	-7.39038e-10	-2.22004	2.25151e-20	-7.39038e-10	-2.06321
55137294	chr1:55137294:C:T	1.34388e-21	-2.14281	-0.260323	6.90411e-21	-0.949575	-2.2957
55137800	chr1:55137800:A:G	1.46578e-21	-7.39038e-10	-2.31631	2.00263e-20	-7.39038e-10	-2.18035
55137908	chr1:55137908:T:TA	2.70031e-21	-1.70532	-4.84864e-09	2.80125e-20	-1.84475	-4.84864e-09
55138251	chr1:55138251:C:T	1.87691e-20	-7.39038e-10	0.23352	1.2554e-18	-7.39038e-10	1.95782
55138731	chr1:55138731:A:G	2.47852e-21	-1.79103	-4.84864e-09	6.41717e-19	1.28675	-4.84864e-09
55139377	chr1:55139377:T:C	2.19353e-21	-7.39038e-10	-1.91318	1.76026e-20	-7.39038e-10	-2.30935
55139397	chr1:55139397:T:C	3.1984e-21	-1.53604	-4.84864e-09	2.48691e-20	-1.96377	-4.84864e-09
55139722	chr1:55139722:T:C	3.07615e-13	6.07805	10.7676	4.6133e-15	5.78527	4.38179
55139760	chr1:55139760:A:G	1.46611e-21	-7.39038e-10	-2.31608	2.00413e-20	-7.39038e-10	-2.1796
55141194	chr1:55141194:CTGAG:C	1.06524e-20	-7.39038e-10	-0.332906	5.22469e-19	-7.39038e-10	1.08117
55141224	chr1:55141224:T:C	1.94778e-21	-2.032	-4.84864e-09	2.05752e-20	-2.15331	-4.84864e-09
55141436	chr1:55141436:A:C	3.82505e-08	-7.39038e-10	28.5765	1.95609e-20	-7.39038e-10	-2.20386
55141791	chr1:55141791:T:C	5.15565e-08	-7.39038e-10	28.875	2.00123e-20	-7.39038e-10	-2.18105
55142234	chr1:55142234:C:T	1.8458e-20	-7.39038e-10	0.216804	1.23831e-18	-7.39038e-10	1.94411
55142332	chr1:55142332:C:T	2.26355e-22	-2.0856	-2.09875	9.80209e-13	17.6619	-2.136
55142769	chr1:55142769:G:A	1.66528e-09	-7.39038e-10	25.4423	2.10937e-20	-7.39038e-10	-2.12842
55143311	chr1:55143311:G:C	1.70282e-21	-2.16641	-4.84864e-09	3.74931e-19	0.749346	-4.84864e-09
55144584	chr1:55144584:T:C	1.08213e-21	-0.47128	-2.14849	1.72707e-20	-0.0119457	-2.31644
55144751	chr1:55144751:A:G	1.66099e-21	-0.501004	-1.69028	2.29919e-17	7.05448	-2.18898
55144881	chr1:55144881:C:A	2.97178e-19	-7.39038e-10	2.99564	2.38305e-19	-7.39038e-10	0.296156
55144908	chr1:55144908:T:C	4.35539e-08	-7.39038e-10	28.7063	1.97533e-20	-7.39038e-10	-2.19407
55144959	chr1:55144959:C:T	1.50934e-21	-0.435228	-1.85179	1.76208e-20	0.0191529	-2.32747
55145302	chr1:55145302:A:G	1.45242e-21	-0.468042	-1.85742	1.81832e-20	0.0500399	-2.32694
55145336	chr1:55145336:C:T	8.91644e-20	-7.39038e-10	1.79179	1.1609e-19	-7.39038e-10	-0.423033
55145623	chr1:55145623:C:A	1.50575e-21	-7.39038e-10	-2.2894	2.52563e-20	-7.39038e-10	-1.94832
55145809	chr1:55145809:T:C	1.45126e-21	-7.39038e-10	-2.32626	1.88921e-20	-7.39038e-10	-2.23865
55146404	chr1:55146404:T:C	7.33382e-20	-7.39038e-10	1.59639	7.49351e-20	-7.39038e-10	-0.860773
55146605	chr1:55146605:T:C	2.76279e-19	2.92272	-4.84864e-09	3.89733e-19	0.788066	-4.84864e-09
55147003	chr1:55147003:G:A	2.59563e-21	-7.39038e-10	-1.74487	5.63694e-20	-7.39038e-10	-1.14547
55147857	chr1:55147857:TTAA:T	1.56344e-21	-7.39038e-10	-2.2518	2.80533e-20	-7.39038e-10	-1.84329
55147979	chr1:55147979:AAATT:A	8.34603e-20	-7.39038e-10	1.72568	8.36192e-19	-7.39038e-10	1.55146
55147992	chr1:55147992:A:C	1.64453e-21	-7.39038e-10	-2.20124	2.1868e-20	-7.39038e-10	-2.09237
55148363	chr1:55148363:CAT:C	2.72694e-19	-0.664976	3.57463	4.2734e-19	2.59705	-1.71686
55148472	chr1:55148472:C:T	1.58286e-21	-7.39038e-10	-2.23946	5.60013e-20	-7.39038e-10	-1.15202
55148614	chr1:55148614:C:T	1.90721e-09	-7.39038e-10	25.578	2.13633e-20	-7.39038e-10	-2.11572
55148770	chr1:55148770:G:C	8.87203e-21	-7.39038e-10	-0.51579	2.45777e-19	-7.39038e-10	0.327029
55148841	chr1:55148841:C:A	1.56298e-21	-7.39038e-10	-2.2521	2.80318e-20	-7.39038e-10	-1.84406
55149908	chr1:55149908:T:C	3.67702e-21	-1.39659	-4.84864e-09	3.11068e-20	-1.73997	-4.84864e-09
55150040	chr1:55150040:T:C	1.93664e-21	-7.39038e-10	-2.03774	1.73104e-20	-7.39038e-10	-2.32609
55150319	chr1:55150319:C:T	1.46578e-21	-7.39038e-10	-2.31631	2.00263e-20	-7.39038e-10	-2.18035
55150895	chr1:55150895:G:A	1.57138e-09	-7.39038e-10	25.3843	2.10027e-20	-7.39038e-10	-2.13274
55151081	chr1:55151081:T:C	1.69465e-21	0.155363	-2.32658	3.08626e-20	-0.702708	-1.04514
55151182	chr1:55151182:TA:T	4.77883e-20	3.38057	-2.21248	5.69372e-21	-1.47709	-1.96094
55151324	chr1:55151324:G:T	1.64744e-21	-2.19947	-4.84864e-09	2.14414e-20	-2.11207	-4.84864e-09
55151578	chr1:55151578:G:A	1.49879e-21	-7.39038e-10	-2.29403	1.78107e-20	-7.39038e-10	-2.2976
55151844	chr1:55151844:T:G	1.88539e-21	0.266492	-2.33105	2.29325e-20	-0.773239	-1.2716
55152226	chr1:55152226:A:G	1.46578e-21	-7.39038e-10	-2.31631	2.00263e-20	-7.39038e-10	-2.18035
55152242	chr1:55152242:G:A	3.61171e-21	-7.39038e-10	-1.41451	1.89775e-20	-7.39038e-10	-2.23414
55152873	chr1:55152873:A:C	1.641e-21	-7.39038e-10	-2.20338	2.19384e-20	-7.39038e-10	-2.08916
55153077	chr1:55153077:G:T	1.55231e-21	-7.39038e-10	-2.25895	5.16306e-20	-7.39038e-10	-1.23328
55153176	chr1:55153176:G:A	3.35916e-21	-2.13458	0.647577	9.27949e-21	-0.975053	-1.97454
55153335	chr1:55153335:G:A	2.47762e-20	-7.39038e-10	0.511192	2.7262e-20	-7.39038e-10	-1.8719
55153749	chr1:55153749:G:A	3.59283e-19	-0.736028	3.92145	1.21361e-18	2.86624	-0.942285
55153780	chr1:55153780:ATAC:A	1.61609e-13	5.56549	10.6365	2.53066e-16	4.84681	2.41721
55154920	chr1:55154920:T:C	7.16107e-19	-7.39038e-10	3.87514	1.19671e-18	-7.39038e-10	1.90994
55155022	chr1:55155022:AAC:A	6.16196e-20	-7.39038e-10	1.42229	5.8318e-19	-7.39038e-10	1.1911
55155318	chr1:55155318:G:A	1.80264e-21	-2.10944	-4.84864e-09	2.31897e-20	-2.03369	-4.84864e-09
55155440	chr1:55155440:T:C	3.14599e-21	-7.39038e-10	-1.55256	2.49996e-20	-7.39038e-10	-1.95854
55155711	chr1:55155711:C:T	3.83212e-18	-7.39038e-10	5.55248	1.68867e-14	-7.39038e-10	11.4646
55155726	chr1:55155726:A:C	4.17496e-08	-7.39038e-10	28.664	1.96972e-20	-7.39038e-10	-2.19692
55155745	chr1:55155745:G:A	2.95832e-19	-7.39038e-10	2.9911	2.3739e-19	-7.39038e-10	0.292306
55156272	chr1:55156272:G:A	6.41411e-20	-7.39038e-10	1.46239	6.03538e-19	-7.39038e-10	1.22541
55156274	chr1:55156274:G:T	2.27743e-19	-0.645845	3.37537	4.20955e-19	2.62361	-1.75848
55156447	chr1:55156447:T:C	2.21483e-21	-7.39038e-10	-1.90352	1.76422e-20	-7.39038e-10	-2.3071
55157140	chr1:55157140:T:C	8.91256e-20	-7.39038e-10	1.79135	7.90799e-18	-7.39038e-10	3.79823
55157484	chr1:55157484:AT:A	5.02278e-19	-7.39038e-10	3.52046	3.94313e-19	-7.39038e-10	0.799749
55157701	chr1:55157701:G:A	4.53374e-19	-0.749706	4.16773	1.39727e-18	2.89471	-0.829834
55157776	chr1:55157776:G:A	2.74781e-21	-7.39038e-10	-1.68789	2.01091e-20	-7.39038e-10	-2.17622
55157996	chr1:55157996:T:C	2.60644e-19	-0.559578	3.42404	2.75099e-19	2.2041	-1.76437
55158084	chr1:55158084:G:A	3.14985e-22	-1.52556	-2.32836	3.33324e-19	2.91743	-2.28571
55158563	chr1:55158563:C:A	2.44685e-21	-1.80389	-4.84864e-09	5.97638e-19	1.21559	-4.84864e-09
55159875	chr1:55159875:C:T	2.09593e-09	-7.39038e-10	25.6723	2.16298e-20	-7.39038e-10	-2.10332
55159994	chr1:55159994:T:G	1.59736e-21	-7.39038e-10	-2.23034	5.78205e-20	-7.39038e-10	-1.12005
55160133	chr1:55160133:A:ATGG	1.46597e-21	-7.39038e-10	-2.31618	2.00352e-20	-7.39038e-10	-2.1799
55160335	chr1:55160335:G:T	3.88488e-09	-7.39038e-10	26.2894	2.03616e-20	-7.39038e-10	-2.16374
55160470	chr1:55160470:A:G	1.58286e-21	-7.39038e-10	-2.23946	5.60013e-20	-7.39038e-10	-1.15202
55160579	chr1:55160579:T:C	1.34642e-18	-7.39038e-10	4.50651	4.17412e-19	-7.39038e-10	0.856677
55161003	chr1:55161003:G:A	2.8673e-15	5.52843	6.64176	9.9309e-17	5.23488	1.09371
55161279	chr1:55161279:G:A	1.26952e-21	-0.349099	-2.11096	1.26795e-20	-0.30887	-2.32854
55161687	chr1:55161687:C:T	1.65807e-21	-0.361227	-1.83181	1.32703e-20	-0.26141	-2.33046
55161755	chr1:55161755:C:T	4.25751e-21	-7.39038e-10	-1.25001	2.20606e-20	-7.39038e-10	-2.0836
55161852	chr1:55161852:C:G	4.60496e-22	-1.61538	-1.85877	2.81408e-21	-1.88238	-2.26038
55161908	chr1:55161908:T:A	8.87203e-21	-7.39038e-10	-0.51579	2.45777e-19	-7.39038e-10	0.327029
55162730	chr1:55162730:T:C	1.54783e-21	-7.39038e-10	-2.26184	5.10818e-20	-7.39038e-10	-1.24397
55163335	chr1:55163335:A:C	8.9699e-21	-7.39038e-10	-0.504818	2.49059e-19	-7.39038e-10	0.340295
55163716	chr1:55163716:C:A	1.67485e-21	-0.305804	-1.87716	1.26229e-20	-0.314846	-2.32704
55163736	chr1:55163736:A:G	2.31201e-21	-7.39038e-10	-1.86058	4.91912e-20	-7.39038e-10	-1.28168
55163992	chr1:55163992:G:A	1.51786e-09	-7.39038e-10	25.3496	2.09917e-20	-7.39038e-10	-2.13327
55164043	chr1:55164043:T:C	2.54339e-21	-1.99738	0.232186	7.43685e-21	-0.922688	-2.24826
55164478	chr1:55164478:T:C	2.76537e-20	2.85297	-2.23191	8.61322e-11	22.2665	-2.26479
55164531	chr1:55164531:A:G	2.81025e-19	-0.618974	3.55872	4.32702e-19	2.58724	-1.69458
55164674	chr1:55164674:T:C	2.92823e-21	-1.6243	-4.84864e-09	2.62795e-20	-1.9086	-4.84864e-09
55164964	chr1:55164964:A:G	2.67865e-21	-1.71338	-4.84864e-09	2.86734e-20	-1.82142	-4.84864e-09
55165257	chr1:55165257:T:C	1.56298e-21	-7.39038e-10	-2.2521	2.80318e-20	-7.39038e-10	-1.84406
55165494	chr1:55165494:T:C	2.49068e-21	-7.39038e-10	-1.78614	5.52286e-20	-7.39038e-10	-1.16592
55165552	chr1:55165552:G:A	2.59143e-21	-7.39038e-10	-1.74649	5.62577e-20	-7.39038e-10	-1.14745
55165977	chr1:55165977:G:T	2.65146e-20	-2.18816	2.76716	5.85283e-20	1.2232	-2.33108
55166133	chr1:55166133:C:G	2.49068e-21	-7.39038e-10	-1.78614	5.52286e-20	-7.39038e-10	-1.16592
55166137	chr1:55166137:T:C	2.48945e-21	-7.39038e-10	-1.78663	5.52078e-20	-7.39038e-10	-1.16629
55166434	chr1:55166434:T:C	1.57748e-21	-7.39038e-10	-2.24287	2.84152e-20	-7.39038e-10	-1.83047
55166555	chr1:55166555:A:G	1.67631e-09	-7.39038e-10	25.4489	2.11226e-20	-7.39038e-10	-2.12705
55167244	chr1:55167244:T:C	3.01509e-21	-1.59506	-4.84864e-09	2.5745e-20	-1.92916	-4.84864e-09
55167264	chr1:55167264:A:G	1.58286e-21	-7.39038e-10	-2.23946	5.60013e-20	-7.39038e-10	-1.15202
55167435	chr1:55167435:G:C	2.87255e-21	-7.39038e-10	-1.64349	1.72442e-20	-7.39038e-10	-2.32992
55167516	chr1:55167516:C:T	2.6731e-19	-7.39038e-10	2.88972	5.03216e-19	-7.39038e-10	1.04362
55167712	chr1:55167712:C:T	3.1073e-21	-7.39038e-10	-1.56494	2.4791e-20	-7.39038e-10	-1.96691
55167747	chr1:55167747:T:C	2.86029e-21	-7.39038e-10	-1.64777	1.29778e-19	-7.39038e-10	-0.311569
55167996	chr1:55167996:G:A	3.22938e-21	-7.39038e-10	-1.5264	1.83601e-20	-7.39038e-10	-2.26722
55168053	chr1:55168053:C:T	1.66078e-21	-2.19141	-4.84864e-09	3.23612e-20	-1.70044	-4.84864e-09
55168620	chr1:55168620:G:A	7.32079e-19	-7.39038e-10	3.8972	5.17844e-19	-7.39038e-10	1.07228
55168825	chr1:55168825:C:T	1.75547e-21	-2.13596	-4.84864e-09	4.26068e-19	0.877203	-4.84864e-09
55168973	chr1:55168973:A:G	2.66206e-21	-7.39038e-10	-1.71959	2.29501e-20	-7.39038e-10	-2.04407
55169370	chr1:55169370:CAGA:C	4.13572e-09	-7.39038e-10	26.352	2.33162e-20	-7.39038e-10	-2.02825
55169483	chr1:55169483:A:G	2.71109e-21	-7.39038e-10	-1.70134	2.174e-20	-7.39038e-10	-2.09824
55169547	chr1:55169547:A:G	1.62413e-21	-7.39038e-10	-2.21372	3.09925e-20	-7.39038e-10	-1.74365
55169751	chr1:55169751:A:AC	2.00104e-09	-7.39038e-10	25.626	2.15089e-20	-7.39038e-10	-2.10893
55170261	chr1:55170261:T:C	9.37612e-19	-7.39038e-10	4.14464	3.30605e-19	-7.39038e-10	0.623527
55170567	chr1:55170567:T:C	2.03092e-15	11.8253	-4.84864e-09	2.59012e-11	18.8002	-4.84864e-09
55170830	chr1:55170830:A:T	3.08425e-21	-1.57238	-4.84864e-09	2.53941e-20	-1.94288	-4.84864e-09
55170843	chr1:55170843:A:G	1.46578e-21	-7.39038e-10	-2.31631	2.00263e-20	-7.39038e-10	-2.18035
55171233	chr1:55171233:C:T	1.56276e-21	-7.39038e-10	-2.25224	2.80251e-20	-7.39038e-10	-1.84429
55171305	chr1:55171305:C:T	2.98415e-21	-1.60538	-4.84864e-09	2.63923e-20	-1.90433	-4.84864e-09
55171760	chr1:55171760:T:C	2.95519e-21	-1.61513	-4.84864e-09	2.61418e-20	-1.91386	-4.84864e-09
55171947	chr1:55171947:A:G	8.05742e-18	-0.389676	6.68533	7.1974e-19	2.26858	-0.867089
55172098	chr1:55172098:C:T	3.2446e-19	-7.39038e-10	3.08347	2.56916e-19	-7.39038e-10	0.371354
55172402	chr1:55172402:G:A	2.61022e-21	0.395646	-2.13491	2.48789e-20	-0.643096	-1.32028
55172797	chr1:55172797:G:A	4.84242e-20	-7.39038e-10	1.18131	2.89086e-18	-7.39038e-10	2.79191
55172873	chr1:55172873:T:C	3.95199e-13	6.44258	10.6536	5.52745e-15	6.08219	4.26565
55173240	chr1:55173240:T:C	1.58833e-21	-7.39038e-10	-2.23601	5.67576e-20	-7.39038e-10	-1.13861
55173257	chr1:55173257:T:A	8.05858e-17	-7.39038e-10	8.59838	1.84245e-20	-7.39038e-10	-2.26372
55173403	chr1:55173403:T:C	3.41344e-19	-0.319625	3.45382	2.13278e-19	1.93026	-1.74506
55173521	chr1:55173521:T:C	1.5936e-21	-7.39038e-10	-2.2327	5.6811e-20	-7.39038e-10	-1.13767
55173686	chr1:55173686:G:A	8.35503e-20	-7.39038e-10	1.72676	1.11052e-19	-7.39038e-10	-0.467398
55173775	chr1:55173775:A:T	5.3378e-08	-7.39038e-10	28.9097	2.00655e-20	-7.39038e-10	-2.1784
55174139	chr1:55174139:A:C	2.64031e-21	-1.7278	-4.84864e-09	7.27543e-19	1.41228	-4.84864e-09
55174196	chr1:55174196:C:T	2.70115e-21	-1.70502	-4.84864e-09	2.8483e-20	-1.82809	-4.84864e-09
55174435	chr1:55174435:A:G	2.13224e-21	-7.39038e-10	-1.94152	1.74974e-20	-7.39038e-10	-2.31535
55174758	chr1:55174758:G:C	6.32084e-21	-7.39038e-10	-0.854842	2.26326e-19	-7.39038e-10	0.24458
55174870	chr1:55174870:T:C	6.5253e-20	-7.39038e-10	1.47958	3.58139e-20	-7.39038e-10	-1.59906
55175116	chr1:55175116:A:G	1.60255e-20	-7.39038e-10	0.0754911	6.92172e-19	-7.39038e-10	1.36244
55175354	chr1:55175354:G:A	3.08788e-21	-7.39038e-10	-1.57121	8.01278e-20	-7.39038e-10	-0.793773
55175590	chr1:55175590:T:C	3.25518e-19	-7.39038e-10	3.08673	2.56212e-19	-7.39038e-10	0.368611
55176226	chr1:55176226:G:A	1.08013e-20	-7.39038e-10	-0.319031	3.13959e-19	-7.39038e-10	0.571867
55176604	chr1:55176604:T:A	1.59805e-21	-7.39038e-10	-2.22991	5.80867e-20	-7.39038e-10	-1.11546
55176975	chr1:55176975:C:T	3.33641e-21	-1.4938	-4.84864e-09	2.15078e-20	-2.10898	-4.84864e-09
55177100	chr1:55177100:A:C	9.76048e-19	-7.39038e-10	4.18482	3.80098e-15	-7.39038e-10	9.97337
55177218	chr1:55177218:T:C	5.79398e-22	-1.60865	-1.63581	3.08898e-21	-1.89145	-2.1581
55177870	chr1:55177870:C:T	1.56198e-21	-7.39038e-10	-2.25274	2.79884e-20	-7.39038e-10	-1.84561
55178164	chr1:55178164:TA:T	2.04348e-21	0.161683	-2.14572	2.44572e-20	-0.721317	-1.25915
55178173	chr1:55178173:T:C	8.85401e-21	-7.39038e-10	-0.517823	2.45175e-19	-7.39038e-10	0.324574
55178341	chr1:55178341:C:T	1.7033e-21	-7.39038e-10	-2.16612	2.09985e-20	-7.39038e-10	-2.13295
55178496	chr1:55178496:G:A	2.29142e-21	-7.39038e-10	-1.86952	4.83009e-20	-7.39038e-10	-1.29994
55178534	chr1:55178534:T:C	1.85933e-21	-7.39038e-10	-2.07848	1.72248e-20	-7.39038e-10	-2.33104
55178537	chr1:55178537:C:T	9.72621e-20	-7.39038e-10	1.87872	9.49375e-19	-7.39038e-10	1.67841
55178593	chr1:55178593:C:T	1.73235e-19	-0.693811	3.14977	3.03098e-19	2.38568	-1.84902
55180181	chr1:55180181:T:C	1.62413e-21	-7.39038e-10	-2.21372	3.09925e-20	-7.39038e-10	-1.74365
55180333	chr1:55180333:C:T	1.88874e-19	-0.687147	3.22953	3.1048e-19	2.37757	-1.81685
55180675	chr1:55180675:T:C	2.51973e-21	-7.39038e-10	-1.77454	1.74616e-20	-7.39038e-10	-2.31739
55180762	chr1:55180762:G:A	1.46905e-21	-7.39038e-10	-2.31408	2.02009e-20	-7.39038e-10	-2.17167
55181085	chr1:55181085:A:G	2.80786e-21	-1.66627	-4.84864e-09	2.74976e-20	-1.8633	-4.84864e-09
55181398	chr1:55181398:A:G	4.80309e-19	-7.39038e-10	3.47574	3.64567e-19	-7.39038e-10	0.721314
55181599	chr1:55181599:T:C	2.0054e-19	-0.14432	2.74664	5.98645e-20	-0.262793	-0.822519
55181691	chr1:55181691:T:C	1.51875e-21	-7.39038e-10	-2.2808	2.61398e-20	-7.39038e-10	-1.91394
55182338	chr1:55182338:C:G	1.64105e-21	-7.39038e-10	-2.20336	3.14804e-20	-7.39038e-10	-1.72803
55182842	chr1:55182842:G:A	9.13187e-19	-7.39038e-10	4.11825	6.10136e-19	-7.39038e-10	1.23629
55182864	chr1:55182864:A:G	6.54832e-20	-7.39038e-10	1.4831	3.58795e-20	-7.39038e-10	-1.59723
55182915	chr1:55182915:C:T	2.14648e-21	-7.39038e-10	-1.93486	2.56073e-20	-7.39038e-10	-1.93452
55183037	chr1:55183037:G:A	8.87203e-21	-7.39038e-10	-0.51579	2.45777e-19	-7.39038e-10	0.327029
55183185	chr1:55183185:T:C	1.73037e-21	-7.39038e-10	-2.15036	3.51238e-20	-7.39038e-10	-1.61852
55183326	chr1:55183326:T:C	9.77527e-21	-7.39038e-10	-0.418837	2.59283e-19	-7.39038e-10	0.380525
55183354	chr1:55183354:A:G	1.54607e-21	-7.39038e-10	-2.26298	2.7517e-20	-7.39038e-10	-1.86259
55183533	chr1:55183533:G:C	1.54706e-21	-7.39038e-10	-2.26233	2.75665e-20	-7.39038e-10	-1.86079
55183755	chr1:55183755:T:C	3.12294e-21	-1.55992	-4.84864e-09	2.132e-20	-2.11775	-4.84864e-09
55184599	chr1:55184599:C:T	1.54628e-21	-7.39038e-10	-2.26284	2.75236e-20	-7.39038e-10	-1.86235
55184693	chr1:55184693:G:C	1.54628e-21	-7.39038e-10	-2.26284	2.75236e-20	-7.39038e-10	-1.86235
55184719	chr1:55184719:A:C	1.45918e-21	-7.39038e-10	-2.32082	1.9724e-20	-7.39038e-10	-2.19556
55184862	chr1:55184862:C:T	7.05788e-21	-7.39038e-10	-0.744549	2.54136e-19	-7.39038e-10	0.360475
55184969	chr1:55184969:T:A	1.06981e-21	-0.386687	-2.24452	1.50878e-20	-0.25588	-2.20763
55185241	chr1:55185241:A:C	1.46595e-21	-7.39038e-10	-2.31619	4.06295e-20	-7.39038e-10	-1.4729
55185257	chr1:55185257:G:C	1.98268e-21	-7.39038e-10	-2.01424	2.21385e-20	-7.39038e-10	-2.08008
55185381	chr1:55185381:GAA:G	3.20114e-21	-1.53519	-4.84864e-09	2.47807e-20	-1.96733	-4.84864e-09
55185407	chr1:55185407:A:G	8.06236e-14	-7.39038e-10	15.5066	1.81048e-20	-7.39038e-10	-2.28122
55185462	chr1:55185462:T:C	2.38923e-21	-7.39038e-10	-1.82772	2.63456e-20	-7.39038e-10	-1.90609
55185613	chr1:55185613:T:G	1.06253e-20	1.04848	-1.38394	2.24309e-20	-1.81235	-0.254609
55185684	chr1:55185684:C:T	1.50324e-21	-7.39038e-10	-2.29107	2.51873e-20	-7.39038e-10	-1.95106
55185770	chr1:55185770:T:C	3.15937e-21	-1.54832	-4.84864e-09	2.49849e-20	-1.95912	-4.84864e-09
55185872	chr1:55185872:A:G	2.31747e-21	-7.39038e-10	-1.85822	4.93695e-20	-7.39038e-10	-1.27806
55185982	chr1:55185982:T:C	1.44809e-21	-7.39038e-10	-2.32845	4.53252e-20	-7.39038e-10	-1.36353
55186242	chr1:55186242:C:A	3.22213e-19	-7.39038e-10	3.07652	2.35908e-19	-7.39038e-10	0.286046
55186456	chr1:55186456:G:A	3.29249e-21	-7.39038e-10	-1.50705	8.49698e-20	-7.39038e-10	-0.7351
55187118	chr1:55187118:A:G	3.49927e-14	4.46699	10.205	7.41561e-20	-2.2136	1.34238
55187183	chr1:55187183:C:T	3.12713e-21	-7.39038e-10	-1.55858	3.42885e-20	-7.39038e-10	-1.64258
55187221	chr1:55187221:AAAATGTAACACCATTCCATGATTTT:A	1.49102e-21	-7.39038e-10	-2.29923	6.0068e-20	-7.39038e-10	-1.08192
55187310	chr1:55187310:G:T	2.32999e-22	-2.07768	-2.07773	7.53878e-13	17.3701	-2.10676
55187329	chr1:55187329:C:T	1.74311e-20	-7.39038e-10	0.159564	1.12101e-18	-7.39038e-10	1.84459
55187488	chr1:55187488:G:A	1.50396e-21	-7.39038e-10	-2.29059	2.52271e-20	-7.39038e-10	-1.94948
55187489	chr1:55187489:G:T	1.48547e-21	-7.39038e-10	-2.30297	2.31819e-20	-7.39038e-10	-2.03402
55187784	chr1:55187784:T:G	1.45668e-21	-7.39038e-10	-2.32253	4.9609e-20	-7.39038e-10	-1.27322
55187907	chr1:55187907:G:A	1.45981e-21	-7.39038e-10	-2.32039	5.07468e-20	-7.39038e-10	-1.25055
55187915	chr1:55187915:C:T	1.93418e-22	-2.01402	-2.32757	1.62896e-20	-1.01772	-1.36915
55188652	chr1:55188652:C:T	1.44869e-21	-7.39038e-10	-2.32804	2.07645e-20	-7.39038e-10	-2.14415
55189144	chr1:55189144:T:C	9.72489e-22	-0.47869	-2.2479	1.99888e-20	0.00299311	-2.18522
55189381	chr1:55189381:A:C	1.45847e-21	-7.39038e-10	-2.32131	5.02671e-20	-7.39038e-10	-1.26004
55189565	chr1:55189565:A:G	3.29825e-21	-7.39038e-10	-1.5053	8.51607e-20	-7.39038e-10	-0.732856
55189645	chr1:55189645:T:C	3.60538e-21	-7.39038e-10	-1.41627	9.63028e-20	-7.39038e-10	-0.609899
55189932	chr1:55189932:C:T	3.18805e-21	-7.39038e-10	-1.53928	2.54434e-20	-7.39038e-10	-1.94094
55190402	chr1:55190402:G:T	5.11495e-20	3.4767	-2.24065	2.70161e-10	23.3973	-2.25245
55190480	chr1:55190480:A:G	3.81627e-20	-7.39038e-10	0.943166	3.53584e-19	-7.39038e-10	0.690725
55190710	chr1:55190710:C:T	3.44905e-09	-7.39038e-10	26.1704	2.33941e-20	-7.39038e-10	-2.02491
55191187	chr1:55191187:T:C	1.53771e-21	-7.39038e-10	-2.2684	2.71206e-20	-7.39038e-10	-1.8771
55191199	chr1:55191199:A:G	3.10722e-21	-1.56497	-4.84864e-09	2.51963e-20	-1.9507	-4.84864e-09
55191240	chr1:55191240:A:G	2.57382e-21	-7.39038e-10	-1.7533	2.07898e-20	-7.39038e-10	-2.14293
55191265	chr1:55191265:G:A	2.79326e-21	-7.39038e-10	-1.67148	2.17575e-20	-7.39038e-10	-2.09744
55191408	chr1:55191408:T:G	1.54628e-21	-7.39038e-10	-2.26284	2.75236e-20	-7.39038e-10	-1.86235
55191483	chr1:55191483:T:C	2.02957e-21	-7.39038e-10	-1.99087	1.72867e-20	-7.39038e-10	-2.32746
55191523	chr1:55191523:C:T	5.27806e-08	-7.39038e-10	28.8985	2.04174e-20	-7.39038e-10	-2.16101
55191596	chr1:55191596:T:G	7.70353e-20	1.64557	-4.84864e-09	2.87824e-18	2.78754	-4.84864e-09
55191632	chr1:55191632:A:T	1.35844e-20	-7.39038e-10	-0.0897727	5.64824e-19	-7.39038e-10	1.15912
55191651	chr1:55191651:C:T	2.49493e-19	-2.20745	5.02819	1.71984e-19	1.05708	-1.08707
55192100	chr1:55192100:A:G	2.12158e-21	-7.39038e-10	-1.94653	1.78688e-20	-7.39038e-10	-2.29434
55192538	chr1:55192538:G:C	1.95567e-21	-7.39038e-10	-2.02796	1.73413e-20	-7.39038e-10	-2.32431
55192921	chr1:55192921:T:C	3.29805e-21	-7.39038e-10	-1.50536	8.51522e-20	-7.39038e-10	-0.732955
55193010	chr1:55193010:T:A	1.84768e-09	-7.39038e-10	25.5463	2.24774e-20	-7.39038e-10	-2.06488
55193052	chr1:55193052:G:A	2.78952e-21	-7.39038e-10	-1.67282	2.17383e-20	-7.39038e-10	-2.09832
55193134	chr1:55193134:T:C	2.95978e-21	-7.39038e-10	-1.61358	2.41642e-20	-7.39038e-10	-1.99252
55193893	chr1:55193893:T:C	4.26145e-20	-7.39038e-10	1.0535	4.21025e-19	-7.39038e-10	0.865296
55194619	chr1:55194619:G:C	4.65989e-20	3.4111	-2.26821	2.35428e-10	23.2335	-2.22626
55195230	chr1:55195230:T:C	1.47376e-21	-7.39038e-10	-2.31087	1.76533e-20	-7.39038e-10	-2.30647
55195236	chr1:55195236:G:A	4.93127e-20	-7.39038e-10	1.19949	4.7065e-19	-7.39038e-10	0.976718
55195273	chr1:55195273:A:G	3.60721e-21	-7.39038e-10	-1.41576	9.3993e-20	-7.39038e-10	-0.634176
55195379	chr1:55195379:T:C	1.44111e-19	2.27189	-4.84864e-09	5.68422e-19	1.16547	-4.84864e-09
55195399	chr1:55195399:G:A	3.47589e-21	-7.39038e-10	-1.45284	8.74941e-20	-7.39038e-10	-0.705825
55195646	chr1:55195646:A:C	2.50044e-21	-7.39038e-10	-1.78223	1.74581e-20	-7.39038e-10	-2.31759
55196055	chr1:55196055:C:T	1.54628e-21	-7.39038e-10	-2.26284	2.75236e-20	-7.39038e-10	-1.86235
55196406	chr1:55196406:C:T	1.88543e-21	-7.39038e-10	-2.06454	2.09942e-20	-7.39038e-10	-2.13315
55196841	chr1:55196841:A:G	2.45464e-09	-7.39038e-10	25.8303	2.31771e-20	-7.39038e-10	-2.03423
55197007	chr1:55197007:C:T	7.86847e-21	1.45129	-2.08712	7.81871e-15	12.3922	-1.69757
55197699	chr1:55197699:A:G	4.57888e-22	-1.42186	-2.05796	2.50028e-19	2.58229	-2.23812
55197800	chr1:55197800:C:T	1.18808e-09	-7.39038e-10	25.1047	2.15653e-20	-7.39038e-10	-2.10631
55198042	chr1:55198042:T:C	1.47583e-21	-7.39038e-10	-2.30947	1.79848e-20	-7.39038e-10	-2.28787
55198135	chr1:55198135:A:T	2.82106e-16	-7.39038e-10	9.85134	5.88119e-19	-7.39038e-10	1.19953
55198136	chr1:55198136:A:T	9.90405e-21	-7.39038e-10	-0.405749	2.71869e-19	-7.39038e-10	0.427924
55198309	chr1:55198309:C:T	1.49748e-21	-7.39038e-10	-2.29491	1.78207e-20	-7.39038e-10	-2.29704
55198387	chr1:55198387:G:C	4.46771e-20	-2.21418	3.31494	6.91378e-20	0.84843	-1.78972
55198468	chr1:55198468:CTG:C	1.44475e-21	-7.39038e-10	-2.33076	3.93242e-20	-7.39038e-10	-1.50556
55198487	chr1:55198487:G:T	1.45625e-21	-7.39038e-10	-2.32283	2.23155e-20	-7.39038e-10	-2.07211
55198916	chr1:55198916:C:T	1.86807e-22	-2.05211	-2.32426	1.74476e-20	-0.801554	-1.51664
55199314	chr1:55199314:A:C	2.84102e-20	0.93723	-0.289174	5.11368e-18	2.75788	0.604402
55199829	chr1:55199829:C:T	2.48507e-14	4.6457	9.68401	6.42133e-20	-2.20805	1.19286
55200240	chr1:55200240:T:G	1.58358e-21	-7.39038e-10	-2.239	2.89271e-20	-7.39038e-10	-1.81262
55200281	chr1:55200281:A:G	1.70021e-21	-7.39038e-10	-2.16794	4.94558e-20	-7.39038e-10	-1.27632
55200804	chr1:55200804:C:A	2.33866e-22	-2.07377	-2.07793	7.70558e-13	17.394	-2.10872
55200847	chr1:55200847:C:T	5.21455e-20	-2.21324	3.46858	7.67417e-20	0.903439	-1.74039
55200886	chr1:55200886:T:C	7.61412e-21	-7.39038e-10	-0.668689	2.14466e-20	-7.39038e-10	-2.11183
55201123	chr1:55201123:TA:T	2.58401e-21	-7.39038e-10	-1.74935	2.08383e-20	-7.39038e-10	-2.1406
55201172	chr1:55201172:A:C	1.36748e-19	-7.39038e-10	2.21945	1.31254e-18	-7.39038e-10	2.00232
55201322	chr1:55201322:T:C	1.87214e-21	-2.07161	-4.84864e-09	2.87624e-20	-1.81833	-4.84864e-09
55201816	chr1:55201816:T:G	3.00299e-21	-1.59908	-4.84864e-09	2.57674e-20	-1.92828	-4.84864e-09
55202331	chr1:55202331:A:C	1.64795e-21	-2.19916	-4.84864e-09	3.35745e-20	-1.66363	-4.84864e-09
55202368	chr1:55202368:T:C	7.45922e-20	-7.39038e-10	1.61334	7.53881e-20	-7.39038e-10	-0.854746
55202491	chr1:55202491:G:A	1.45716e-21	-7.39038e-10	-2.3222	2.24004e-20	-7.39038e-10	-2.06832
55202934	chr1:55202934:A:C	8.82146e-08	-7.39038e-10	29.4121	2.19367e-20	-7.39038e-10	-2.08924
55203379	chr1:55203379:AG:A	3.27331e-21	-1.51289	-4.84864e-09	2.44449e-20	-1.98097	-4.84864e-09
55203473	chr1:55203473:A:G	4.44338e-21	-7.39038e-10	-1.20728	3.19169e-20	-7.39038e-10	-1.71426
55203933	chr1:55203933:T:C	3.67029e-07	-7.39038e-10	30.8378	2.17826e-20	-7.39038e-10	-2.09628
55204310	chr1:55204310:ATACACT:A	6.3394e-18	-7.39038e-10	6.05585	1.72897e-20	-7.39038e-10	-2.32729
55204345	chr1:55204345:T:C	4.44282e-20	-7.39038e-10	1.09518	2.2352e-19	-7.39038e-10	0.232105
55204566	chr1:55204566:C:T	1.8918e-21	-7.39038e-10	-2.06116	2.0179e-20	-7.39038e-10	-2.17275
55204747	chr1:55204747:C:T	1.51029e-18	3.64513	0.976232	2.19077e-21	-2.20619	-2.18695
55204778	chr1:55204778:C:T	5.42679e-21	-7.39038e-10	-1.00735	3.23497e-19	-7.39038e-10	0.601794
55205014	chr1:55205014:C:T	1.44444e-21	-7.39038e-10	-2.33097	1.83286e-20	-7.39038e-10	-2.26893
55205538	chr1:55205538:A:G	6.46401e-21	-7.39038e-10	-0.832444	4.52365e-20	-7.39038e-10	-1.36549
55205553	chr1:55205553:G:A	4.79611e-06	-7.39038e-10	33.4079	2.59615e-20	-7.39038e-10	-1.92078
55205805	chr1:55205805:A:C	1.65971e-21	-2.19205	-4.84864e-09	2.54392e-20	-1.94111	-4.84864e-09
55205892	chr1:55205892:C:T	1.86675e-21	-7.39038e-10	-2.07449	1.99785e-20	-7.39038e-10	-2.18274
55205899	chr1:55205899:G:A	1.24579e-19	-7.39038e-10	2.12624	1.18659e-18	-7.39038e-10	1.90145
55206329	chr1:55206329:G:A	4.94257e-21	-7.39038e-10	-1.10081	2.81139e-19	-7.39038e-10	0.461452
55206395	chr1:55206395:T:C	3.11066e-21	-1.56386	-4.84864e-09	2.52139e-20	-1.95	-4.84864e-09
55206520	chr1:55206520:C:T	1.19034e-17	3.621	3.06489	1.15888e-17	3.8873	0.293104
55206819	chr1:55206819:T:C	4.83446e-19	-7.39038e-10	3.48225	2.8488e-19	-7.39038e-10	0.474672
55207221	chr1:55207221:A:G	5.33616e-21	-7.39038e-10	-1.02419	3.16914e-19	-7.39038e-10	0.581236
55207384	chr1:55207384:C:T	2.4119e-21	-1.81828	-4.84864e-09	2.97347e-20	-1.78508	-4.84864e-09
55207395	chr1:55207395:T:C	3.17192e-21	-7.39038e-10	-1.54436	3.58813e-20	-7.39038e-10	-1.59718
55207697	chr1:55207697:T:C	1.11984e-19	-7.39038e-10	2.01966	1.04577e-18	-7.39038e-10	1.77512
55207747	chr1:55207747:T:G	5.06809e-18	3.54238	2.28965	3.09718e-21	-2.17271	-1.87419
55207998	chr1:55207998:G:A	5.17826e-20	-0.256759	1.50512	8.06564e-19	3.834	-2.31861
55208131	chr1:55208131:A:G	2.3978e-20	2.25893	-1.78049	5.91732e-21	-1.07958	-2.31993
55208457	chr1:55208457:G:A	1.44883e-21	-7.39038e-10	-2.32794	1.90273e-20	-7.39038e-10	-2.23152
55208856	chr1:55208856:A:C	1.51874e-21	-7.39038e-10	-2.28081	1.88848e-20	-7.39038e-10	-2.23904
55210308	chr1:55210308:C:T	2.08094e-21	-1.96588	-4.84864e-09	5.98166e-20	-1.08611	-4.84864e-09
55210626	chr1:55210626:G:T	6.54699e-17	2.37371	6.01694	7.39153e-20	-2.06244	1.18796
55210910	chr1:55210910:G:A	3.56862e-21	-7.39038e-10	-1.42651	2.23827e-20	-7.39038e-10	-2.06911
55211075	chr1:55211075:C:T	8.33371e-19	2.55452	1.47227	3.31554e-19	1.77481	-1.14841
55211136	chr1:55211136:T:C	1.55237e-21	-7.39038e-10	-2.25891	2.61815e-20	-7.39038e-10	-1.91234
55211371	chr1:55211371:T:C	6.79109e-06	-7.39038e-10	33.7557	1.52364e-19	-7.39038e-10	-0.151121
55211853	chr1:55211853:A:G	3.72633e-19	-7.39038e-10	3.2219	3.36205e-19	-7.39038e-10	0.640324
55212517	chr1:55212517:A:G	1.68633e-21	-2.17614	-4.84864e-09	1.42728e-19	-0.216452	-4.84864e-09
55212666	chr1:55212666:T:C	2.09226e-20	-7.39038e-10	0.342134	7.50599e-20	-7.39038e-10	-0.85911
55212766	chr1:55212766:T:C	1.51376e-21	-7.39038e-10	-2.2841	2.43193e-20	-7.39038e-10	-1.98612
55212772	chr1:55212772:T:C	3.88936e-05	-7.39038e-10	35.5009	7.41348e-20	-7.39038e-10	-0.87151
55213198	chr1:55213198:G:C	1.53413e-21	-7.39038e-10	-2.27073	2.56041e-20	-7.39038e-10	-1.93464
55213327	chr1:55213327:A:G	1.90075e-22	-2.19909	-2.15993	1.87194e-12	18.5009	-2.32809
55213347	chr1:55213347:G:C	1.64838e-21	-7.39038e-10	-2.1989	2.1084e-20	-7.39038e-10	-2.12888
55213637	chr1:55213637:C:T	1.44457e-21	-7.39038e-10	-2.33088	2.79994e-20	-7.39038e-10	-1.84521
55213967	chr1:55213967:T:C	3.40112e-20	0.827997	-4.84864e-09	2.58695e-18	2.68084	-4.84864e-09
55213993	chr1:55213993:T:A	3.71472e-19	1.71904	1.49974	2.36862e-19	1.11678	-0.826704
55214606	chr1:55214606:C:A	1.52244e-19	-7.39038e-10	2.32679	1.90885e-19	-7.39038e-10	0.0742759
55214701	chr1:55214701:T:C	9.67408e-20	-7.39038e-10	1.87334	1.18797e-19	-7.39038e-10	-0.399977
55215673	chr1:55215673:G:C	1.45677e-21	-7.39038e-10	-2.32247	2.59939e-20	-7.39038e-10	-1.91953
55216076	chr1:55216076:TTAAC:T	1.0524e-20	-7.39038e-10	-0.345036	7.44833e-19	-7.39038e-10	1.43576
55216095	chr1:55216095:C:T	7.38234e-20	-7.39038e-10	1.60298	1.27127e-19	-7.39038e-10	-0.332213
55216213	chr1:55216213:A:T	5.96065e-22	-1.94377	-1.27233	3.94523e-21	-1.76538	-2.03951
55216272	chr1:55216272:A:T	6.27155e-21	1.0859	-1.94857	1.21191e-20	-0.351696	-2.33092
55216409	chr1:55216409:C:T	5.39186e-19	2.52811	1.06326	4.42414e-21	-2.12237	-1.56795
55216431	chr1:55216431:C:T	2.54411e-21	-7.39038e-10	-1.76491	2.18193e-20	-7.39038e-10	-2.0946
55216483	chr1:55216483:T:C	1.48389e-21	-7.39038e-10	-2.30403	1.80886e-20	-7.39038e-10	-2.28211
55216956	chr1:55216956:T:G	2.37352e-20	-7.39038e-10	0.468267	2.01949e-20	-7.39038e-10	-2.17197
55217431	chr1:55217431:TATTTAATAA:T	1.45999e-21	-7.39038e-10	-2.32026	1.86068e-20	-7.39038e-10	-2.25387
55217930	chr1:55217930:CAAGT:C	7.55495e-19	2.43323	1.49545	5.79844e-21	-2.06467	-1.35513
55217979	chr1:55217979:T:C	1.93088e-21	-7.39038e-10	-2.04072	1.81478e-20	-7.39038e-10	-2.27885
55217986	chr1:55217986:A:T	1.27608e-20	-7.39038e-10	-0.152315	3.35949e-19	-7.39038e-10	0.639562
55218316	chr1:55218316:TAGAC:T	5.50265e-20	-7.39038e-10	1.30912	6.16276e-18	-7.39038e-10	3.54888
55218346	chr1:55218346:A:G	5.11471e-19	2.83317	0.705432	5.00549e-21	-1.79156	-1.7753
55218394	chr1:55218394:C:T	4.99415e-20	-7.39038e-10	1.21216	5.44725e-18	-7.39038e-10	3.42547
55218508	chr1:55218508:G:A	9.34003e-20	-7.39038e-10	1.8382	1.17453e-19	-7.39038e-10	-0.411357
55218724	chr1:55218724:A:G	8.41171e-19	2.96898	1.06712	5.61547e-21	-1.82973	-1.62214
55219114	chr1:55219114:A:T	5.67996e-19	2.84662	0.796799	5.18659e-21	-1.79596	-1.73536
55219155	chr1:55219155:C:T	5.85728e-19	2.95807	0.716095	4.85813e-21	-1.82711	-1.76964
55219478	chr1:55219478:T:C	5.2998e-19	2.83282	0.741322	5.072e-21	-1.79423	-1.75943
55219540	chr1:55219540:T:G	2.25272e-21	-1.88656	-4.84864e-09	1.95312e-20	-2.20538	-4.84864e-09
55219597	chr1:55219597:C:T	1.04963e-20	-7.39038e-10	-0.347675	2.27248e-20	-7.39038e-10	-2.05394
55219671	chr1:55219671:A:G	9.12713e-20	1.6547	0.160446	5.94829e-21	-1.10502	-2.28927
55219696	chr1:55219696:G:C	5.3771e-19	2.88313	0.705495	4.93117e-21	-1.80621	-1.77561
55219712	chr1:55219712:C:T	5.35168e-19	2.8803	0.703591	4.9395e-21	-1.80549	-1.77465
55219919	chr1:55219919:A:G	5.18401e-19	2.95002	0.602036	4.64757e-21	-1.82414	-1.81691
55219964	chr1:55219964:G:A	7.20606e-21	1.15035	-1.87412	1.12693e-20	-0.424594	-2.33072
55220233	chr1:55220233:C:G	2.73124e-21	-1.69394	-4.84864e-09	2.40697e-20	-1.99644	-4.84864e-09
55220322	chr1:55220322:C:T	1.1129e-19	-7.39038e-10	2.01345	1.32101e-19	-7.39038e-10	-0.293832
55220386	chr1:55220386:G:A	1.05463e-20	-7.39038e-10	-0.342919	5.71351e-20	-7.39038e-10	-1.13198
55220400	chr1:55220400:G:A	5.82863e-19	-7.39038e-10	3.66926	3.0281e-15	-7.39038e-10	9.74605
55220440	chr1:55220440:T:C	6.03086e-19	2.9358	0.767562	4.89761e-21	-1.82304	-1.76561
55220445	chr1:55220445:CTCTG:C	1.07553e-20	-7.39038e-10	-0.323296	2.31149e-20	-7.39038e-10	-2.03692
55220555	chr1:55220555:T:G	5.48598e-19	2.12176	1.48691	6.12526e-21	-2.00361	-1.36137
55220843	chr1:55220843:A:G	1.46069e-21	-7.39038e-10	-2.31978	1.85821e-20	-7.39038e-10	-2.2552
55220943	chr1:55220943:A:G	6.3019e-19	3.01022	0.737112	4.7973e-21	-1.84323	-1.76611
55220969	chr1:55220969:G:C	7.45279e-19	2.41554	1.49953	5.80622e-21	-2.06666	-1.3518
55221391	chr1:55221391:T:C	1.05999e-20	-7.39038e-10	-0.33785	1.08599e-19	-7.39038e-10	-0.489736
55221403	chr1:55221403:C:G	2.6739e-21	-1.74072	0.0255632	4.05464e-21	-1.91084	-1.86669
55221676	chr1:55221676:C:T	1.46901e-21	-7.39038e-10	-2.31411	2.25736e-20	-7.39038e-10	-2.06062
55221754	chr1:55221754:C:A	8.5343e-22	-0.920814	-1.93637	2.30673e-20	0.290742	-2.32972
55221937	chr1:55221937:T:C	1.34604e-19	1.44504	0.758603	1.43626e-19	0.949008	-1.15919
55222219	chr1:55222219:G:A	3.84776e-21	-7.39038e-10	-1.3512	2.44386e-20	-7.39038e-10	-1.98123
55222434	chr1:55222434:C:A	1.33273e-20	-7.39038e-10	-0.108881	8.33403e-20	-7.39038e-10	-0.754464
55222501	chr1:55222501:G:A	0.000342449	-7.39038e-10	37.6762	1.32547e-19	-7.39038e-10	-0.290462
55222647	chr1:55222647:G:C	8.10902e-19	-7.39038e-10	3.99945	7.18953e-18	-7.39038e-10	3.70298
55222688	chr1:55222688:G:C	7.22355e-21	-7.39038e-10	-0.721346	6.62023e-20	-7.39038e-10	-0.98468
55222835	chr1:55222835:A:AG	2.50658e-18	-7.39038e-10	5.12798	1.58933e-17	-7.39038e-10	4.49626
55223000	chr1:55223000:T:C	1.57874e-21	-7.39038e-10	-2.24206	1.8026e-20	-7.39038e-10	-2.28558
55223187	chr1:55223187:A:G	2.7239e-20	-7.39038e-10	0.605958	3.01217e-20	-7.39038e-10	-1.77215
55223482	chr1:55223482:A:T	1.47725e-19	1.53203	0.764629	1.13978e-19	0.951371	-1.39276
55223577	chr1:55223577:T:C	1.61908e-17	-7.39038e-10	6.9935	6.48664e-14	-7.39038e-10	12.8104
55224113	chr1:55224113:A:G	6.37373e-20	1.49552	-0.0394416	8.44453e-21	-1.19321	-1.85066
55224199	chr1:55224199:C:T	2.80343e-20	-7.39038e-10	0.634734	5.69578e-20	-7.39038e-10	-1.13509
55224208	chr1:55224208:G:A	1.45508e-19	1.4258	0.855735	1.49039e-19	0.926183	-1.09937
55224574	chr1:55224574:G:A	1.40905e-19	1.61194	0.637453	1.15526e-19	1.02924	-1.45714
55224950	chr1:55224950:C:T	1.57024e-21	-7.39038e-10	-2.24746	1.73582e-20	-7.39038e-10	-2.32333
55225025	chr1:55225025:G:A	2.21903e-20	-7.39038e-10	0.400964	9.54913e-19	-7.39038e-10	1.68422
55225072	chr1:55225072:T:C	3.94485e-20	0.976304	-4.84864e-09	4.63164e-18	3.26327	-4.84864e-09
55225259	chr1:55225259:G:A	5.35466e-21	-7.39038e-10	-1.02073	1.98905e-20	-7.39038e-10	-2.18715
55225383	chr1:55225383:C:A	1.53092e-21	-7.39038e-10	-2.27282	1.72247e-20	-7.39038e-10	-2.33105
55225439	chr1:55225439:T:C	1.57024e-21	-7.39038e-10	-2.24746	1.73582e-20	-7.39038e-10	-2.32333
55225458	chr1:55225458:G:A	3.29237e-20	1.43969	-0.644195	4.73668e-20	0.854636	-2.17411
55225711	chr1:55225711:T:C	3.04755e-21	0.696107	-2.28046	3.44522e-21	-1.60981	-2.3306
55225758	chr1:55225758:G:A	1.95577e-21	0.189801	-2.21771	1.4883e-20	-0.275331	-2.20185
55226016	chr1:55226016:G:T	2.47258e-21	0.354192	-2.14762	1.37154e-20	-0.297138	-2.26174
55226092	chr1:55226092:A:G	1.83505e-20	0.210963	-4.84864e-09	5.90845e-19	1.20416	-4.84864e-09
55226146	chr1:55226146:TC:T	1.24258e-20	-0.17892	-4.84864e-09	4.25716e-18	3.17896	-4.84864e-09
55226208	chr1:55226208:C:T	3.4449e-20	-7.39038e-10	0.840787	2.26923e-18	-7.39038e-10	2.5498
55226509	chr1:55226509:T:C	1.57124e-21	-7.39038e-10	-2.24683	1.73552e-20	-7.39038e-10	-2.3235
55226600	chr1:55226600:A:G	1.46509e-21	-7.39038e-10	-2.31678	1.72635e-20	-7.39038e-10	-2.3288
55226836	chr1:55226836:G:A	2.09126e-21	-7.39038e-10	-1.96092	1.77073e-20	-7.39038e-10	-2.30342
55227023	chr1:55227023:G:A	2.23326e-07	-7.39038e-10	30.341	4.56633e-20	-7.39038e-10	-1.3561
55227134	chr1:55227134:T:C	4.75335e-22	-1.26534	-2.17709	4.48079e-19	0.957226	-0.0296532
55227190	chr1:55227190:A:T	3.11688e-21	-1.56186	-4.84864e-09	2.13915e-20	-2.1144	-4.84864e-09
55227546	chr1:55227546:T:C	1.57364e-21	-7.39038e-10	-2.2453	1.73504e-20	-7.39038e-10	-2.32378
55227726	chr1:55227726:T:C	2.15134e-19	0.830868	1.8417	1.17403e-20	-0.383846	-2.33052
55227853	chr1:55227853:T:G	1.78416e-21	0.0862916	-2.20604	1.37217e-20	-0.371031	-2.18739
55227887	chr1:55227887:T:C	2.61821e-21	0.536507	-2.27271	3.19774e-21	-1.68544	-2.32951
55227911	chr1:55227911:C:T	1.50205e-21	-7.39038e-10	-2.29186	2.40566e-20	-7.39038e-10	-1.99698
55228018	chr1:55228018:G:A	1.93816e-19	-7.39038e-10	2.56821	7.69588e-19	-7.39038e-10	1.46846
55228069	chr1:55228069:C:T	6.96808e-21	-7.39038e-10	-0.757354	6.32556e-20	-7.39038e-10	-1.03021
55228082	chr1:55228082:T:A	2.12123e-20	-7.39038e-10	0.355887	1.57777e-18	-7.39038e-10	2.18637
55228413	chr1:55228413:T:C	2.68958e-21	0.582147	-2.29146	3.22665e-21	-1.67481	-2.33114
55228462	chr1:55228462:A:G	7.89745e-21	-7.39038e-10	-0.632153	8.01043e-20	-7.39038e-10	-0.794067
55228707	chr1:55228707:TG:T	1.5716e-21	-7.39038e-10	-2.2466	1.73533e-20	-7.39038e-10	-2.32361
55228820	chr1:55228820:C:T	4.65063e-21	0.78601	-1.9477	1.44586e-20	-0.17611	-2.32999
55228821	chr1:55228821:G:A	2.97104e-21	0.668667	-2.27845	3.38846e-21	-1.62673	-2.33029
55229074	chr1:55229074:C:T	2.92759e-22	-1.61172	-2.31538	3.06961e-21	-2.03221	-2.02364
55229449	chr1:55229449:G:A	3.3701e-20	-7.39038e-10	0.818835	5.13318e-20	-7.39038e-10	-1.23909
55229575	chr1:55229575:G:A	1.46362e-21	-7.39038e-10	-2.31778	1.72259e-20	-7.39038e-10	-2.33098
55229608	chr1:55229608:A:T	9.26495e-22	-0.914036	-1.861	2.19022e-20	0.237891	-2.3287
55229775	chr1:55229775:T:A	3.32442e-21	0.0340618	-1.53146	8.24878e-21	-0.802994	-2.26434
55229862	chr1:55229862:C:T	1.3015e-21	-0.224402	-2.21077	1.04161e-20	-0.64643	-2.18761
55229931	chr1:55229931:C:T	6.3355e-22	-1.77649	-1.37862	3.8053e-19	2.70088	-1.93671
55230154	chr1:55230154:C:T	6.26894e-19	-7.39038e-10	3.74208	1.9725e-20	-7.39038e-10	-2.19551
55230627	chr1:55230627:A:C	2.80128e-21	-1.66862	-4.84864e-09	2.5634e-19	0.36911	-4.84864e-09
55230874	chr1:55230874:G:A	2.22914e-18	0.960874	4.04981	8.46336e-21	-1.52179	-1.51986
55230987	chr1:55230987:G:A	2.93116e-09	-7.39038e-10	26.0077	3.08538e-20	-7.39038e-10	-1.74814
55231520	chr1:55231520:G:A	7.90273e-22	-1.20311	-1.73096	3.93814e-20	0.778664	-2.28277
55231796	chr1:55231796:G:A	6.15289e-20	-7.39038e-10	1.42081	7.27483e-20	-7.39038e-10	-0.89039
55231883	chr1:55231883:T:C	3.64235e-21	-7.39038e-10	-1.40606	2.49447e-20	-7.39038e-10	-1.96073
55232497	chr1:55232497:C:T	9.6269e-20	-7.39038e-10	1.86845	1.29528e-17	-7.39038e-10	4.29168
55232704	chr1:55232704:C:G	3.09551e-21	-1.56874	-4.84864e-09	9.05303e-20	-0.671711	-4.84864e-09
55232712	chr1:55232712:G:A	1.50995e-21	-7.39038e-10	-2.28661	1.73466e-20	-7.39038e-10	-2.324
55232795	chr1:55232795:A:C	6.70526e-21	-7.39038e-10	-0.795801	6.85763e-20	-7.39038e-10	-0.949449
55233298	chr1:55233298:A:G	9.52705e-20	-7.39038e-10	1.85803	1.27944e-17	-7.39038e-10	4.27936
55233350	chr1:55233350:G:A	2.30547e-21	0.168946	-2.03235	2.33461e-20	0.292726	-2.31969
55233555	chr1:55233555:G:A	1.07825e-19	-7.39038e-10	1.98182	1.49341e-17	-7.39038e-10	4.434
55233577	chr1:55233577:T:C	4.52118e-20	-7.39038e-10	1.11267	2.34049e-19	-7.39038e-10	0.278135
55233584	chr1:55233584:G:A	7.02038e-21	-7.39038e-10	-0.749875	7.17172e-20	-7.39038e-10	-0.904665
55233718	chr1:55233718:T:C	9.6269e-20	-7.39038e-10	1.86845	1.29528e-17	-7.39038e-10	4.29168
55233761	chr1:55233761:T:C	9.54852e-20	-7.39038e-10	1.86028	1.28164e-17	-7.39038e-10	4.28108
55234027	chr1:55234027:A:G	2.4339e-21	-1.8092	-4.84864e-09	2.60295e-20	-1.91816	-4.84864e-09
55234036	chr1:55234036:A:G	9.6269e-20	-7.39038e-10	1.86845	1.29528e-17	-7.39038e-10	4.29168
55234086	chr1:55234086:CA:C	2.09009e-20	-7.39038e-10	0.3411	1.5366e-18	-7.39038e-10	2.15993
55234141	chr1:55234141:C:G	1.82433e-21	-0.221844	-1.87563	1.19837e-20	-0.64269	-2.05116
55234401	chr1:55234401:T:C	9.6269e-20	-7.39038e-10	1.86845	1.29528e-17	-7.39038e-10	4.29168
55234671	chr1:55234671:C:G	1.02894e-20	-7.39038e-10	-0.36758	6.24392e-20	-7.39038e-10	-1.0432
55234807	chr1:55234807:C:T	1.65673e-21	-2.19385	-4.84864e-09	3.28165e-20	-1.68647	-4.84864e-09
55235275	chr1:55235275:T:A	2.27957e-20	0.427881	-4.84864e-09	1.52369e-18	2.1515	-4.84864e-09
55235488	chr1:55235488:A:G	3.60806e-20	-0.375662	1.26273	6.25647e-21	-2.16126	-1.18252
55235590	chr1:55235590:T:C	2.83467e-20	-7.39038e-10	0.645818	1.81298e-18	-7.39038e-10	2.32533
55235833	chr1:55235833:T:C	7.51911e-09	-7.39038e-10	26.9498	2.98596e-19	-7.39038e-10	0.521695
55236199	chr1:55236199:C:T	4.2816e-21	-0.480844	-0.763521	4.19247e-18	4.82442	-1.66077
55236235	chr1:55236235:C:T	7.69358e-09	-7.39038e-10	26.9727	3.0377e-19	-7.39038e-10	0.538875
55236620	chr1:55236620:A:G	5.17218e-18	-0.196272	6.04863	1.43375e-20	-1.59026	-0.924261
55236722	chr1:55236722:T:G	1.99497e-21	-7.39038e-10	-2.00807	1.75527e-20	-7.39038e-10	-2.31219
55236797	chr1:55236797:G:A	1.44564e-21	-7.39038e-10	-2.33014	1.86e-20	-7.39038e-10	-2.25423
55237076	chr1:55237076:A:G	4.86405e-21	-7.39038e-10	-1.11682	1.88314e-19	-7.39038e-10	0.0607148
55237380	chr1:55237380:A:G	6.99813e-20	-0.656449	2.20598	7.34501e-20	1.42875	-2.30954
55237445	chr1:55237445:G:A	6.99154e-21	0.659525	-1.41352	1.16034e-20	-0.41268	-2.31342
55237599	chr1:55237599:A:G	1.5677e-21	-0.790967	-1.45812	8.98088e-20	1.4015	-2.08121
55237607	chr1:55237607:T:A	2.01798e-19	-7.39038e-10	2.60858	3.41656e-19	-7.39038e-10	0.656409
55237693	chr1:55237693:C:T	6.05768e-19	1.41942	2.28838	6.46458e-21	-1.02137	-2.28968
55237741	chr1:55237741:A:T	4.49755e-22	-1.8862	-1.61154	2.88845e-21	-1.78602	-2.33066
55237900	chr1:55237900:G:T	5.62902e-19	1.36626	2.26816	6.65608e-21	-0.990603	-2.29126
55237908	chr1:55237908:G:A	1.13991e-12	-7.39038e-10	18.1555	2.22987e-20	-7.39038e-10	-2.07287
55237954	chr1:55237954:G:A	2.92901e-21	-1.62403	-4.84864e-09	3.42402e-19	0.65859	-4.84864e-09
55238117	chr1:55238117:T:C	8.60791e-20	0.874143	0.882431	4.19842e-21	-1.46096	-2.28173
55238180	chr1:55238180:A:G	4.50754e-20	-7.39038e-10	1.10964	6.64079e-20	-7.39038e-10	-0.98158
55238280	chr1:55238280:CT:C	2.21879e-21	-0.0845513	-1.81718	1.08621e-20	-0.494669	-2.29745
55238301	chr1:55238301:T:G	4.34731e-10	-7.39038e-10	24.0993	3.05189e-20	-7.39038e-10	-1.75905
55238318	chr1:55238318:C:T	8.8019e-20	0.886098	0.892761	4.17291e-21	-1.46907	-2.27972
55238462	chr1:55238462:C:A	8.92768e-13	-7.39038e-10	17.9111	2.17131e-20	-7.39038e-10	-2.09948
55238463	chr1:55238463:T:C	9.78539e-21	-7.39038e-10	-0.417803	2.64655e-20	-7.39038e-10	-1.90155
55238770	chr1:55238770:C:T	4.34016e-20	-7.39038e-10	1.0718	6.48416e-20	-7.39038e-10	-1.00545
55238806	chr1:55238806:C:T	2.72033e-10	-7.39038e-10	23.6305	4.11527e-20	-7.39038e-10	-1.46011
55238864	chr1:55238864:G:A	1.07559e-20	0.11426	-0.437495	7.02894e-21	-0.912594	-2.31477
55238991	chr1:55238991:A:T	7.93843e-21	-7.39038e-10	-0.626977	3.67787e-19	-7.39038e-10	0.730107
55239009	chr1:55239009:T:C	5.94772e-20	0.730467	0.656433	4.40494e-21	-1.39049	-2.30418
55239179	chr1:55239179:T:C	8.02247e-13	-7.39038e-10	17.8042	2.17879e-20	-7.39038e-10	-2.09604
55239208	chr1:55239208:C:T	3.07247e-12	-7.39038e-10	19.1471	2.54222e-20	-7.39038e-10	-1.94177
55239222	chr1:55239222:T:C	2.13375e-20	0.0357863	0.325987	8.41883e-21	-0.854553	-2.19237
55239520	chr1:55239520:C:T	2.46552e-21	0.0388327	-1.83512	9.82786e-21	-0.600324	-2.29185
55239533	chr1:55239533:T:C	2.23763e-21	-7.39038e-10	-1.89328	1.75879e-20	-7.39038e-10	-2.31019
55239699	chr1:55239699:GT:G	2.3275e-21	-0.00649002	-1.84741	1.02476e-20	-0.562123	-2.28823
55239748	chr1:55239748:A:G	5.17824e-19	-7.39038e-10	3.55094	3.85059e-19	-7.39038e-10	0.776001
55239810	chr1:55239810:A:G	2.37711e-21	0.395385	-2.22819	1.96105e-20	0.104895	-2.30622
55239940	chr1:55239940:A:T	3.59177e-20	0.882549	-1.18997e-05	3.99919e-21	-1.46145	-2.32986
55239942	chr1:55239942:T:A	3.33855e-20	0.82628	-0.0168517	4.1141e-21	-1.4336	-2.32938
55240038	chr1:55240038:A:G	1.09252e-20	-0.796154	0.488534	2.5607e-20	0.354511	-2.28904
55240043	chr1:55240043:A:G	8.29587e-20	0.75584	0.96381	4.46235e-21	-1.39728	-2.28444
55240048	chr1:55240048:C:T	2.03606e-19	-7.39038e-10	2.61749	1.89238e-19	-7.39038e-10	0.0656121
55240112	chr1:55240112:T:C	2.44786e-21	-7.39038e-10	-1.80348	1.96877e-20	-7.39038e-10	-2.1974
55240501	chr1:55240501:A:G	3.07936e-22	-1.62204	-2.25452	1.04056e-18	3.81976	-2.04964
55240730	chr1:55240730:A:G	2.8159e-21	-0.0638874	-1.59953	1.76311e-20	-0.496058	-1.81167
55240735	chr1:55240735:T:G	1.63075e-21	-2.20965	-4.84864e-09	3.25096e-20	-1.69586	-4.84864e-09
55240806	chr1:55240806:C:T	2.81005e-21	-1.66549	-4.84864e-09	2.31261e-20	-2.03643	-4.84864e-09
55240895	chr1:55240895:C:T	2.22748e-21	-1.89782	-4.84864e-09	2.80266e-20	-1.84424	-4.84864e-09
55241046	chr1:55241046:C:T	5.86972e-10	-7.39038e-10	24.3996	3.192e-20	-7.39038e-10	-1.71416
55241239	chr1:55241239:A:G	2.22849e-21	-1.89737	-4.84864e-09	2.80119e-20	-1.84477	-4.84864e-09
55241366	chr1:55241366:C:T	1.43334e-20	0.577556	-0.61366	1.55297e-20	-0.342782	-2.09186
55241761	chr1:55241761:T:C	1.79475e-19	-7.39038e-10	2.49134	1.82218e-19	-7.39038e-10	0.0278067
55241800	chr1:55241800:A:G	1.71616e-22	-2.14305	-2.31814	2.53778e-12	18.6853	-2.20813
55241833	chr1:55241833:A:T	5.01675e-21	-7.39038e-10	-1.08591	1.86038e-20	-7.39038e-10	-2.25403
55241884	chr1:55241884:A:T	3.46715e-20	-7.39038e-10	0.847226	2.35858e-18	-7.39038e-10	2.58842
55241969	chr1:55241969:C:T	9.642e-21	-7.39038e-10	-0.432564	4.81485e-19	-7.39038e-10	0.999479
55242181	chr1:55242181:G:A	1.71465e-22	-2.14549	-2.31658	2.64208e-12	18.7237	-2.20631
55242200	chr1:55242200:G:A	2.72661e-22	-1.71213	-2.28609	1.31809e-17	6.33394	-2.02481
55242273	chr1:55242273:T:C	2.86691e-21	-1.64546	-4.84864e-09	2.2932e-20	-2.04486	-4.84864e-09
55242301	chr1:55242301:C:T	4.02245e-20	0.615481	0.380301	2.19216e-20	-0.377922	-1.712
55242361	chr1:55242361:G:A	1.76615e-21	-2.12989	-4.84864e-09	2.95432e-20	-1.79154	-4.84864e-09
55242911	chr1:55242911:C:T	3.88024e-20	0.959789	-4.84864e-09	9.00972e-20	-0.676507	-4.84864e-09
55243065	chr1:55243065:A:G	2.84306e-22	-1.63253	-2.32386	7.73175e-18	5.9054	-2.12971
55243173	chr1:55243173:G:A	1.70544e-21	-2.16487	-4.84864e-09	3.30484e-20	-1.67942	-4.84864e-09
55243322	chr1:55243322:T:G	2.65094e-19	-0.236325	3.11772	8.88141e-17	6.16311	0.0537913
55243356	chr1:55243356:G:A	1.4836e-21	0.0249054	-2.32913	3.09804e-21	-1.84209	-2.20454
55243767	chr1:55243767:A:G	2.77269e-19	-0.0628771	2.98917	1.11138e-16	6.51394	-0.0728023
55244327	chr1:55244327:G:C	1.21326e-19	0.00335279	2.09643	7.12574e-17	6.58194	-0.585283
55244392	chr1:55244392:T:C	2.49523e-20	-7.39038e-10	0.518271	3.49476e-20	-7.39038e-10	-1.62355
55244468	chr1:55244468:A:T	2.52392e-20	-7.39038e-10	0.529706	3.50794e-20	-7.39038e-10	-1.61978
55244672	chr1:55244672:A:G	1.52173e-21	-7.39038e-10	-2.27884	1.73204e-20	-7.39038e-10	-2.32551
55244948	chr1:55244948:G:A	7.79683e-10	-7.39038e-10	24.6835	3.8368e-20	-7.39038e-10	-1.53017
55245323	chr1:55245323:A:G	1.44534e-21	-7.39038e-10	-2.33035	1.73789e-20	-7.39038e-10	-2.32214
55245350	chr1:55245350:C:T	2.33376e-20	0.451372	-4.84864e-09	1.12539e-18	1.84848	-4.84864e-09
55245476	chr1:55245476:G:T	1.44473e-21	-7.39038e-10	-2.33077	1.76349e-20	-7.39038e-10	-2.30752
55245772	chr1:55245772:T:C	1.34166e-20	-7.39038e-10	-0.102202	2.586e-20	-7.39038e-10	-1.9247
55245792	chr1:55245792:A:G	1.12298e-20	1.40931	-1.68943	4.66518e-16	8.84537	-0.969713
55245823	chr1:55245823:T:C	3.19877e-21	-7.39038e-10	-1.53593	1.74876e-20	-7.39038e-10	-2.3159
55246257	chr1:55246257:G:A	1.6015e-21	-7.39038e-10	-2.22775	1.80424e-20	-7.39038e-10	-2.28467
55246294	chr1:55246294:A:G	3.84955e-17	-2.21267	10.0723	2.34543e-13	14.7702	-0.674402
55246407	chr1:55246407:A:G	4.17103e-20	-0.619323	1.65138	1.55601e-17	5.24683	-0.771757
55246588	chr1:55246588:T:C	2.83994e-19	-0.508655	3.45891	6.43854e-17	5.46553	0.429711
55246662	chr1:55246662:T:C	3.53037e-19	-0.556667	3.72455	7.17593e-17	5.36086	0.642815
55246685	chr1:55246685:T:C	3.35309e-19	-0.523392	3.63975	7.10496e-17	5.44211	0.551623
55246727	chr1:55246727:C:T	2.11367e-21	-1.95027	-4.84864e-09	5.84816e-20	-1.10868	-4.84864e-09
55246795	chr1:55246795:T:C	6.66774e-22	-0.777625	-2.32637	1.73552e-20	-0.085957	-2.23755
55246799	chr1:55246799:G:A	2.26709e-21	-7.39038e-10	-1.8802	2.19706e-20	-7.39038e-10	-2.08769
55246832	chr1:55246832:C:A	2.08437e-21	-1.96422	-4.84864e-09	2.17369e-20	-2.09839	-4.84864e-09
55247034	chr1:55247034:A:T	5.97411e-21	-7.39038e-10	-0.911259	4.7841e-20	-7.39038e-10	-1.30951
55247180	chr1:55247180:A:G	4.62552e-20	-7.39038e-10	1.13548	5.8849e-20	-7.39038e-10	-1.10242
55247412	chr1:55247412:T:A	3.77e-10	-7.39038e-10	23.9568	3.05949e-20	-7.39038e-10	-1.75656
55247421	chr1:55247421:G:A	5.97155e-19	3.29457	0.398918	2.11772e-12	17.9173	-1.62106
55247737	chr1:55247737:A:C	6.12758e-21	1.38886	-2.27475	1.28691e-16	8.89905	-2.31128
55247955	chr1:55247955:G:A	6.68579e-19	3.59781	0.208654	3.50178e-12	18.5176	-1.71841
55247998	chr1:55247998:G:A	1.25348e-20	1.43837	-1.60855	4.45942e-16	8.91665	-1.0861
55248058	chr1:55248058:T:C	1.01741e-19	1.92373	-4.84864e-09	7.45233e-20	-0.866284	-4.84864e-09
55248288	chr1:55248288:C:T	1.64047e-22	-2.18737	-2.31892	8.23162e-14	15.3182	-2.26948
55248542	chr1:55248542:G:A	1.91381e-22	-2.13642	-2.21576	2.02337e-13	16.2706	-2.32258
55248561	chr1:55248561:T:C	1.59421e-21	-7.39038e-10	-2.23231	2.41883e-20	-7.39038e-10	-1.99153
55248806	chr1:55248806:C:T	1.62368e-21	-7.39038e-10	-2.214	1.81582e-20	-7.39038e-10	-2.27827
55248905	chr1:55248905:A:G	1.70838e-21	-7.39038e-10	-2.16314	1.91138e-20	-7.39038e-10	-2.22699
55249093	chr1:55249093:T:C	1.6307e-21	-2.20969	-4.84864e-09	3.83211e-20	-1.5314	-4.84864e-09
55249334	chr1:55249334:G:T	1.59421e-21	-7.39038e-10	-2.23231	2.41883e-20	-7.39038e-10	-1.99153
55249377	chr1:55249377:C:T	7.08273e-22	-0.729589	-2.31403	1.78652e-20	-0.0230748	-2.27147
55249739	chr1:55249739:C:T	1.92626e-22	-2.18371	-2.16199	7.26671e-14	15.2522	-2.3282
55249935	chr1:55249935:T:C	1.58404e-21	-7.39038e-10	-2.23871	1.72962e-20	-7.39038e-10	-2.32691
55250161	chr1:55250161:G:A	1.46841e-21	-7.39038e-10	-2.31452	2.1119e-20	-7.39038e-10	-2.12722
55250201	chr1:55250201:T:C	1.76572e-21	-7.39038e-10	-2.13013	1.7223e-20	-7.39038e-10	-2.33115
55250335	chr1:55250335:C:A	1.95326e-21	-2.0292	-4.84864e-09	4.63585e-20	-1.34099	-4.84864e-09
55250538	chr1:55250538:A:G	8.26504e-21	-0.586658	-4.84864e-09	3.72212e-19	0.742069	-4.84864e-09
55250695	chr1:55250695:C:T	5.17802e-21	-7.39038e-10	-1.05427	1.97378e-20	-7.39038e-10	-2.19486
55250824	chr1:55250824:G:A	9.60342e-22	-1.37018	-1.36897	1.13126e-15	11.0778	-2.31631
55251441	chr1:55251441:T:G	1.62361e-19	-7.39038e-10	2.39113	1.90989e-20	-7.39038e-10	-2.22777
55252741	chr1:55252741:T:A	1.76886e-19	-7.39038e-10	2.47681	2.82702e-20	-7.39038e-10	-1.83559
55252769	chr1:55252769:C:T	7.31272e-21	-0.709078	-4.84864e-09	1.89925e-18	2.37182	-4.84864e-09
55252794	chr1:55252794:A:G	3.60541e-20	1.12614	-0.23981	1.98025e-14	13.9551	-2.33114
55253338	chr1:55253338:A:G	1.47537e-21	-0.947637	-1.36215	2.32102e-15	11.7961	-2.31603
55253369	chr1:55253369:A:T	4.23312e-20	1.1125	-0.0656666	1.88662e-14	13.9023	-2.3268
55253412	chr1:55253412:C:T	1.73164e-21	-7.39038e-10	-2.14963	2.90558e-20	-7.39038e-10	-1.80818
55253417	chr1:55253417:C:G	2.02726e-19	-7.39038e-10	2.61316	2.69329e-20	-7.39038e-10	-1.88405
55253454	chr1:55253454:A:G	2.79413e-22	-2.09444	-1.87932	2.12076e-19	2.50264	-2.32309
55253493	chr1:55253493:G:T	7.23013e-22	-0.850766	-2.17226	1.34795e-11	20.4702	-2.32313
55253589	chr1:55253589:GA:G	1.4742e-21	-7.39038e-10	-2.31058	1.78084e-20	-7.39038e-10	-2.29772
55254184	chr1:55254184:T:C	1.92927e-21	-7.39038e-10	-2.04155	1.77411e-20	-7.39038e-10	-2.30151
55254390	chr1:55254390:A:G	1.97248e-21	-7.39038e-10	-2.0194	3.50801e-20	-7.39038e-10	-1.61976
55254414	chr1:55254414:C:T	5.43477e-21	-7.39038e-10	-1.00588	2.00816e-20	-7.39038e-10	-2.17759
55254537	chr1:55254537:C:T	6.78626e-20	-7.39038e-10	1.51879	7.32568e-20	-7.39038e-10	-0.883425
55254664	chr1:55254664:A:G	1.86458e-20	1.341	-1.11408	2.65795e-14	14.2284	-2.31015
55254669	chr1:55254669:A:G	4.98238e-21	-7.39038e-10	-1.09278	4.44592e-20	-7.39038e-10	-1.38282
55255001	chr1:55255001:C:T	6.00229e-21	-1.86971	0.963159	1.45399e-19	0.888309	-1.08622
55255403	chr1:55255403:T:G	1.98336e-21	-7.39038e-10	-2.0139	3.68792e-20	-7.39038e-10	-1.56975
55255404	chr1:55255404:A:T	2.36448e-20	1.6426	-1.17815	5.25795e-14	14.8809	-2.28041
55255538	chr1:55255538:G:A	1.44817e-21	-7.39038e-10	-2.32839	1.85917e-20	-7.39038e-10	-2.25468
55255882	chr1:55255882:TA:T	3.74424e-20	-7.39038e-10	0.924112	2.17482e-20	-7.39038e-10	-2.09786
55256487	chr1:55256487:C:T	1.62028e-21	-7.39038e-10	-2.2161	2.65807e-20	-7.39038e-10	-1.89721
55256626	chr1:55256626:C:A	2.38692e-21	-7.39038e-10	-1.82869	1.99738e-20	-7.39038e-10	-2.18298
55256731	chr1:55256731:G:A	5.99921e-21	-0.339666	-0.567398	3.15488e-16	9.81087	-2.32639
55256932	chr1:55256932:A:G	3.8012e-20	-7.39038e-10	0.93921	2.16308e-20	-7.39038e-10	-2.10328
55257124	chr1:55257124:G:A	1.92631e-21	-7.39038e-10	-2.04308	1.77326e-20	-7.39038e-10	-2.30199
55257768	chr1:55257768:C:T	3.10131e-22	-1.86302	-2.00644	3.92037e-19	3.12507	-2.33111
55257893	chr1:55257893:T:C	1.59915e-21	-7.39038e-10	-2.22922	2.45846e-20	-7.39038e-10	-1.97527
55258144	chr1:55258144:G:A	4.03151e-22	-1.38384	-2.2233	4.78636e-13	17.118	-2.30897
55258280	chr1:55258280:C:T	2.45749e-20	0.503032	-4.84864e-09	3.0681e-19	0.548832	-4.84864e-09
55258375	chr1:55258375:A:G	2.24021e-22	-2.08465	-2.11006	8.78561e-21	-2.19561	-0.808673
55258644	chr1:55258644:T:C	8.27227e-21	-7.39038e-10	-0.585784	1.94137e-20	-7.39038e-10	-2.21142
55258915	chr1:55258915:CAAACAAACAAA:C	1.68553e-21	-7.39038e-10	-2.17661	1.77305e-20	-7.39038e-10	-2.30211
55259031	chr1:55259031:A:G	3.2717e-22	-2.13471	-1.68126	1.96864e-21	-2.20697	-2.29308
55259372	chr1:55259372:G:C	6.69188e-21	1.52533	-2.32313	2.71271e-18	5.02355	-2.29524
55259503	chr1:55259503:C:T	3.42894e-22	-2.16079	-1.60824	9.69451e-21	-1.3221	-1.58373
55259527	chr1:55259527:A:G	1.61643e-22	-2.19162	-2.32944	4.83838e-21	-1.27084	-2.32998
55259670	chr1:55259670:A:G	2.23544e-22	-2.16542	-2.03142	4.93688e-21	-1.41948	-2.16118
55259814	chr1:55259814:AG:A	1.4841e-21	-7.39038e-10	-2.30389	2.1978e-20	-7.39038e-10	-2.08735
55260023	chr1:55260023:A:G	1.55302e-21	-7.39038e-10	-2.25849	1.93078e-20	-7.39038e-10	-2.21689
55260307	chr1:55260307:A:G	1.45545e-21	-7.39038e-10	-2.32338	2.13895e-20	-7.39038e-10	-2.1145
55260743	chr1:55260743:C:T	5.13313e-19	-7.39038e-10	3.54219	2.66578e-16	-7.39038e-10	7.31603
55260846	chr1:55260846:T:C	3.02097e-21	0.654738	-2.24785	1.29167e-18	4.15138	-2.16509
55260965	chr1:55260965:T:C	3.0735e-21	-1.71351	0.137639	2.93396e-20	-0.748603	-1.04986
55261468	chr1:55261468:A:G	5.05314e-22	-1.88891	-1.49236	2.79914e-21	-1.9671	-2.18098
55261522	chr1:55261522:T:C	3.16238e-21	-1.66454	0.117169	3.01704e-20	-0.683056	-1.08748
55261660	chr1:55261660:G:A	4.52576e-21	-7.39038e-10	-1.18891	2.98247e-20	-7.39038e-10	-1.78206
55261966	chr1:55261966:A:G	1.81159e-15	-7.39038e-10	11.711	1.94747e-20	-7.39038e-10	-2.20828
55262243	chr1:55262243:G:C	1.44967e-21	-7.39038e-10	-2.32736	2.11762e-20	-7.39038e-10	-2.12452
55262849	chr1:55262849:A:G	4.58049e-21	-1.52845	0.351566	6.16157e-20	-0.174832	-0.881647
55263242	chr1:55263242:A:G	2.0935e-21	-7.39038e-10	-1.95986	1.76583e-20	-7.39038e-10	-2.30619
55263407	chr1:55263407:C:T	5.82781e-21	-7.39038e-10	-0.936052	1.94052e-20	-7.39038e-10	-2.21185
55263941	chr1:55263941:T:C	1.44578e-21	-7.39038e-10	-2.33004	2.40851e-20	-7.39038e-10	-1.9958
55264117	chr1:55264117:C:T	7.27731e-22	-0.685503	-2.33101	1.79401e-20	-0.940344	-1.35001
55264153	chr1:55264153:G:A	2.22488e-21	-0.521132	-1.37786	1.91979e-19	-0.544587	0.624576
55264464	chr1:55264464:G:A	8.53059e-22	-1.01568	-1.84194	2.2099e-20	-1.17127	-0.910589
55264654	chr1:55264654:T:C	1.74811e-21	0.190705	-2.33087	5.93553e-19	3.47547	-2.26674
55264684	chr1:55264684:A:ATAGT	2.02224e-22	-1.99938	-2.29769	8.49318e-21	-0.815478	-2.22265
55264729	chr1:55264729:T:C	8.74571e-22	-0.960354	-1.87236	2.19461e-20	-1.12357	-0.965231
55264909	chr1:55264909:T:C	5.45254e-21	-7.39038e-10	-1.00261	6.61174e-20	-7.39038e-10	-0.985964
55264910	chr1:55264910:A:G	1.00598e-20	-1.51426	1.12411	3.86051e-21	-1.50325	-2.32334
55265023	chr1:55265023:A:G	2.46747e-20	1.10618	-0.599095	3.22537e-19	1.10545	-0.50663
55265537	chr1:55265537:C:CT	5.90431e-22	-0.901372	-2.32422	1.07305e-20	-1.10245	-1.70185
55265544	chr1:55265544:A:G	5.96694e-22	-0.892367	-2.32268	1.0975e-20	-1.09428	-1.68749
55265592	chr1:55265592:C:T	2.66474e-20	0.882722	-0.298725	3.39524e-19	0.871551	-0.221403
55265638	chr1:55265638:T:A	2.13539e-20	1.08989	-0.727353	2.73684e-19	1.07835	-0.64377
55265848	chr1:55265848:A:G	9.43565e-21	-1.4953	1.0411	3.95431e-21	-1.48358	-2.31901
55265980	chr1:55265980:T:C	6.97999e-22	-1.20877	-1.84946	3.99227e-20	0.835843	-2.32629
55266060	chr1:55266060:A:G	5.84904e-22	-0.92024	-2.31476	1.12109e-20	-1.12134	-1.63918
55266183	chr1:55266183:C:T	1.88739e-20	1.05462	-0.815538	2.40995e-19	1.04138	-0.733998
55266336	chr1:55266336:C:T	5.80388e-22	-0.919008	-2.32374	1.0558e-20	-1.12025	-1.70026
55266429	chr1:55266429:A:G	6.70902e-17	-7.39038e-10	8.4151	5.28127e-20	-7.39038e-10	-1.21064
55266462	chr1:55266462:T:C	1.206e-20	-7.39038e-10	-0.208797	5.9938e-20	-7.39038e-10	-1.08409
55266730	chr1:55266730:A:G	5.46398e-21	0.415629	-1.41614	1.44363e-20	-1.18471	-1.32295
55266923	chr1:55266923:ATTGT:A	4.09133e-20	0.245623	0.76714	9.16754e-20	1.65762	-2.31676
55267164	chr1:55267164:T:C	3.61653e-20	0.124845	0.764562	7.91013e-20	1.50979	-2.31646
55267332	chr1:55267332:A:G	2.20919e-21	-0.716715	-1.18935	3.2051e-19	-0.75865	1.35117
55267452	chr1:55267452:T:C	2.16914e-20	1.11483	-0.736604	2.76604e-19	1.09838	-0.653187
55267794	chr1:55267794:A:ACTTTCTG	2.11737e-21	-7.39038e-10	-1.94852	1.74649e-20	-7.39038e-10	-2.3172
55268291	chr1:55268291:G:A	1.45511e-21	-7.39038e-10	-2.32361	2.15e-20	-7.39038e-10	-2.10934
55268830	chr1:55268830:C:T	3.15994e-20	0.0807021	0.673743	7.47746e-20	1.44762	-2.31054
55268872	chr1:55268872:A:G	2.37511e-21	-1.83365	-4.84864e-09	1.02812e-19	-0.544499	-4.84864e-09
55269202	chr1:55269202:T:C	3.91043e-20	0.204496	0.763044	8.74e-20	1.60996	-2.31686
55269347	chr1:55269347:AAT:A	1.56177e-21	-7.39038e-10	-2.25287	1.73653e-20	-7.39038e-10	-2.32292
55269693	chr1:55269693:C:T	1.49475e-21	-7.39038e-10	-2.29673	1.78018e-20	-7.39038e-10	-2.2981
55270061	chr1:55270061:C:T	5.75931e-22	-1.41464	-1.83582	2.68877e-20	0.441845	-2.32757
55270533	chr1:55270533:C:A	4.14601e-20	1.02604	-4.84864e-09	4.80104e-19	0.996606	-4.84864e-09
55270536	chr1:55270536:T:C	2.48323e-15	-7.39038e-10	12.0264	2.03001e-20	-7.39038e-10	-2.16677
55270990	chr1:55270990:T:A	1.06479e-21	-0.304918	-2.331	6.97043e-20	1.38618	-2.31931
55271265	chr1:55271265:G:A	2.1084e-21	-7.39038e-10	-1.95276	1.73773e-20	-7.39038e-10	-2.32223
55271404	chr1:55271404:C:T	4.42597e-22	-1.38074	-2.13304	4.04769e-20	0.534593	-2.01126
55271559	chr1:55271559:G:A	2.1281e-21	-7.39038e-10	-1.94346	1.74454e-20	-7.39038e-10	-2.31832
55271785	chr1:55271785:A:T	1.95284e-22	-2.05126	-2.28074	5.95609e-21	-1.19686	-2.19612
55271831	chr1:55271831:G:C	2.01471e-20	1.03251	-0.728145	2.56633e-19	1.01499	-0.644744
55271913	chr1:55271913:C:T	2.69646e-22	-1.68084	-2.3285	1.83985e-20	0.00408487	-2.26921
55271952	chr1:55271952:T:C	1.45415e-21	-7.39038e-10	-2.32427	2.14011e-20	-7.39038e-10	-2.11396
55272285	chr1:55272285:C:CA	4.046e-20	1.00162	-4.84864e-09	4.69498e-19	0.974267	-4.84864e-09
55272424	chr1:55272424:C:T	3.24345e-21	-1.53947	0.0174154	5.18646e-20	-0.217783	-1.01098
55272470	chr1:55272470:A:G	4.1559e-20	1.02842	-4.84864e-09	4.82862e-19	1.00233	-4.84864e-09
55272564	chr1:55272564:A:G	3.77436e-20	0.414848	0.517276	1.18663e-19	1.89836	-2.29947
55272585	chr1:55272585:G:C	1.52938e-20	0.99127	-0.962516	1.96328e-19	0.96566	-0.863269
55272888	chr1:55272888:T:G	4.12908e-20	1.02195	-4.84864e-09	4.79035e-19	0.994377	-4.84864e-09
55272925	chr1:55272925:T:C	4.60155e-20	1.13028	-4.84864e-09	5.33692e-19	1.10242	-4.84864e-09
55272954	chr1:55272954:G:A	3.83776e-20	0.948782	-4.84864e-09	4.45152e-19	0.92102	-4.84864e-09
55273160	chr1:55273160:A:G	2.25405e-21	-0.612093	-1.27387	2.28395e-19	-0.644416	0.898096
55273165	chr1:55273165:T:TA	2.18102e-21	-0.625655	-1.29325	2.17279e-19	-0.657957	0.861745
55273833	chr1:55273833:G:C	1.55163e-21	-7.39038e-10	-2.25939	2.11785e-20	-7.39038e-10	-2.12441
55273951	chr1:55273951:T:C	3.04922e-21	-7.39038e-10	-1.58381	1.72682e-20	-7.39038e-10	-2.32853
55274042	chr1:55274042:T:A	5.88728e-22	-1.15815	-2.07033	1.69459e-20	-1.28553	-1.06184
55274218	chr1:55274218:G:T	1.44965e-21	-7.39038e-10	-2.32737	2.19832e-20	-7.39038e-10	-2.08712
55274252	chr1:55274252:T:C	4.13625e-21	-0.912912	-0.365993	6.29166e-20	1.16094	-2.19652
55274257	chr1:55274257:A:G	3.68544e-21	-7.39038e-10	-1.3943	3.85197e-20	-7.39038e-10	-1.52623
55274282	chr1:55274282:C:T	1.46696e-21	-7.39038e-10	-2.3155	2.31687e-20	-7.39038e-10	-2.03459
55274342	chr1:55274342:T:C	1.24396e-20	2.14239	-2.3202	2.4978e-18	4.67182	-2.02605
55275642	chr1:55275642:C:T	1.59606e-21	-7.39038e-10	-2.23115	1.74406e-20	-7.39038e-10	-2.3186
55275697	chr1:55275697:AG:A	2.6612e-21	-7.39038e-10	-1.71991	2.94374e-20	-7.39038e-10	-1.79513
55275873	chr1:55275873:G:A	9.36131e-21	1.79614	-2.25825	1.14811e-19	1.64334	-2.07745
55276180	chr1:55276180:C:A	2.53078e-21	-7.39038e-10	-1.77017	2.7969e-20	-7.39038e-10	-1.8463
55276418	chr1:55276418:A:G	6.58098e-22	-0.846333	-2.27076	1.52014e-20	-0.125045	-2.33097
55276419	chr1:55276419:G:A	1.38332e-20	-0.0716221	-4.84864e-09	1.65723e-19	-0.0670796	-4.84864e-09
55276537	chr1:55276537:A:G	4.01721e-20	3.13328	-2.1388	4.61317e-18	4.71359	-1.45431
55277048	chr1:55277048:C:T	2.1322e-21	-7.39038e-10	-1.94154	2.02361e-20	-7.39038e-10	-2.16993
55277073	chr1:55277073:T:C	3.59123e-22	-1.43444	-2.28834	2.84363e-21	-1.84264	-2.28967
55277164	chr1:55277164:G:A	2.04014e-21	-7.39038e-10	-1.98567	3.38738e-20	-7.39038e-10	-1.65475
55277639	chr1:55277639:C:G	4.71661e-22	-1.20958	-2.24061	9.88389e-21	-0.659964	-2.22653
55277679	chr1:55277679:C:T	5.60236e-19	4.56782	-0.938158	2.02185e-16	6.26846	0.771079
55277731	chr1:55277731:A:C	1.4651e-21	-7.39038e-10	-2.31677	1.72465e-20	-7.39038e-10	-2.32979
55277846	chr1:55277846:T:C	1.22989e-20	2.13842	-2.3276	8.84086e-19	3.67909	-2.07193
55277856	chr1:55277856:C:T	1.65531e-21	-7.39038e-10	-2.1947	3.23885e-20	-7.39038e-10	-1.69959
55278303	chr1:55278303:T:A	1.46039e-21	-7.39038e-10	-2.31999	1.72773e-20	-7.39038e-10	-2.32801
55278385	chr1:55278385:C:T	4.01891e-19	4.51921	-1.22173	1.25997e-16	6.23114	0.335475
55278466	chr1:55278466:G:C	6.90334e-21	-0.766688	-4.84864e-09	8.1338e-20	-0.778783	-4.84864e-09
55278494	chr1:55278494:C:T	2.02515e-20	2.63447	-2.32494	1.14199e-18	4.11813	-2.255
55278912	chr1:55278912:G:A	4.92966e-21	-7.39038e-10	-1.10342	4.95543e-20	-7.39038e-10	-1.27433
55278978	chr1:55278978:G:C	4.13314e-20	3.27223	-2.2493	4.23001e-18	4.87694	-1.70438
55279075	chr1:55279075:C:T	1.58648e-21	-7.39038e-10	-2.23717	1.85063e-20	-7.39038e-10	-2.25928
55279110	chr1:55279110:A:G	7.64092e-20	3.88203	-2.24462	8.46732e-18	5.55966	-1.69309
55279249	chr1:55279249:T:G	1.48852e-21	-7.39038e-10	-2.30091	2.17277e-20	-7.39038e-10	-2.09881
55279277	chr1:55279277:A:G	6.82147e-20	3.76034	-2.23637	7.48567e-18	5.41566	-1.67231
55279293	chr1:55279293:G:A	7.06944e-21	1.45025	-2.19316	2.03624e-19	2.45853	-2.31965
55279811	chr1:55279811:C:T	1.47724e-21	-7.39038e-10	-2.30852	2.20449e-20	-7.39038e-10	-2.08431
55280000	chr1:55280000:T:G	2.4799e-21	-7.39038e-10	-1.79048	2.71876e-20	-7.39038e-10	-1.87464
55280064	chr1:55280064:G:A	1.4644e-21	-7.39038e-10	-2.31725	1.72553e-20	-7.39038e-10	-2.32927
55280079	chr1:55280079:C:T	3.20091e-21	0.107365	-1.64262	1.19446e-19	1.24805	-1.64258
55280612	chr1:55280612:A:G	1.12304e-20	0.613241	-0.893308	1.78147e-18	1.76625	0.541547
55280645	chr1:55280645:G:A	1.49479e-21	-7.39038e-10	-2.29671	2.25645e-20	-7.39038e-10	-2.06102
55280657	chr1:55280657:G:A	8.08733e-22	-0.641	-2.26998	1.88425e-20	0.089864	-2.33115
55280688	chr1:55280688:T:C	6.04809e-21	-0.898951	-4.84864e-09	6.94232e-20	-0.937174	-4.84864e-09
55280761	chr1:55280761:G:A	7.91197e-22	-0.670146	-2.26276	1.81855e-20	0.0542327	-2.331
55281182	chr1:55281182:C:A	9.58443e-21	-7.39038e-10	-0.438554	7.49769e-20	-7.39038e-10	-0.860216
55281199	chr1:55281199:A:T	7.98909e-22	-0.643153	-2.28005	1.87907e-20	0.0866487	-2.33068
55281210	chr1:55281210:A:G	2.90046e-20	2.99918	-2.33042	8.29157e-18	5.52716	-1.68156
55281614	chr1:55281614:T:C	1.08282e-20	-0.316539	-4.84864e-09	1.29275e-19	-0.315453	-4.84864e-09
55282152	chr1:55282152:G:A	4.33412e-22	-1.22197	-2.31279	3.6129e-20	-0.430219	-1.16008
55282370	chr1:55282370:C:G	6.68926e-22	-0.790508	-2.31027	1.58292e-20	-0.0947764	-2.32076
55282493	chr1:55282493:A:C	2.84257e-21	-7.39038e-10	-1.65399	2.56469e-20	-7.39038e-10	-1.93297
55282933	chr1:55282933:G:A	4.16395e-22	-1.26937	-2.30544	3.18251e-20	-0.498857	-1.21828
55283128	chr1:55283128:A:G	2.06539e-21	-7.39038e-10	-1.97337	5.67213e-20	-7.39038e-10	-1.13925
55283174	chr1:55283174:C:T	1.63744e-21	-7.39038e-10	-2.20556	1.72845e-20	-7.39038e-10	-2.32758
55283297	chr1:55283297:T:C	2.79912e-22	-1.86577	-2.10621	4.08442e-21	-1.83153	-1.93868
55283320	chr1:55283320:G:T	2.7868e-22	-1.88571	-2.09068	4.08534e-21	-1.85174	-1.91825
55283509	chr1:55283509:A:C	4.22046e-21	-7.39038e-10	-1.25875	4.80976e-20	-7.39038e-10	-1.30416
55283510	chr1:55283510:T:C	1.2982e-21	-0.109599	-2.32812	1.68941e-20	-0.0192827	-2.33115
55283805	chr1:55283805:T:C	3.4627e-22	-1.42881	-2.33042	5.14262e-20	-0.746057	-0.491192
55283976	chr1:55283976:G:A	1.33593e-21	-0.0801625	-2.32891	1.73638e-20	0.00808615	-2.33109
55284353	chr1:55284353:C:CA	5.66792e-22	-1.16241	-2.10405	2.29215e-20	-0.315794	-1.72953
55284465	chr1:55284465:C:T	8.55094e-22	-0.790613	-2.06462	1.63044e-20	-0.0772219	-2.30874
55284840	chr1:55284840:C:T	2.12815e-21	-0.399619	-1.54382	1.76035e-20	-0.368315	-1.94098
55285276	chr1:55285276:A:G	5.21258e-22	-1.03763	-2.31257	1.35809e-20	-0.273046	-2.29569
55285712	chr1:55285712:T:C	3.71037e-20	3.2148	-2.29977	9.16315e-18	5.72736	-1.78181
55286148	chr1:55286148:A:G	3.75422e-20	3.238	-2.31123	9.93415e-18	5.75498	-1.72864
55286701	chr1:55286701:C:T	2.33205e-21	-7.39038e-10	-1.85195	7.13998e-20	-7.39038e-10	-0.909101
55286767	chr1:55286767:T:C	5.9005e-21	1.3996	-2.32326	2.38234e-19	2.46911	-2.17325
55286871	chr1:55286871:T:G	1.63052e-20	2.24572	-2.15293	2.56191e-18	4.08745	-1.41633
55287026	chr1:55287026:TA:T	6.9353e-22	-0.735175	-2.32948	1.95471e-20	0.00193746	-2.20651
55287223	chr1:55287223:C:T	1.97189e-22	-2.01555	-2.30673	2.39887e-21	-1.97137	-2.33102
55287741	chr1:55287741:A:G	1.57492e-21	-7.39038e-10	-2.24449	2.68072e-20	-7.39038e-10	-1.88872
55288250	chr1:55288250:A:G	1.40106e-20	2.09226	-2.15114	2.16249e-18	3.97007	-1.46845
55288799	chr1:55288799:C:G	1.70755e-21	-7.39038e-10	-2.16364	3.03341e-20	-7.39038e-10	-1.76512
55289013	chr1:55289013:T:C	2.08497e-21	0.129035	-2.09298	1.84026e-19	1.62744	-1.58976
55289054	chr1:55289054:G:A	1.17546e-21	-0.218922	-2.31811	4.17239e-20	0.884564	-2.33089
55289086	chr1:55289086:G:A	1.59301e-21	-0.261056	-1.97201	1.1381e-19	1.08748	-1.53034
55289209	chr1:55289209:T:G	2.02379e-21	-7.39038e-10	-1.99372	3.40901e-20	-7.39038e-10	-1.64839
55289573	chr1:55289573:T:C	7.58966e-21	0.025731	-0.697637	8.95507e-20	1.56749	-2.25008
55289703	chr1:55289703:C:G	1.42159e-21	-0.0308918	-2.31602	5.22888e-20	1.10465	-2.32526
55289859	chr1:55289859:G:T	1.02737e-21	-0.414517	-2.25718	5.55141e-20	0.328361	-1.48912
55290024	chr1:55290024:C:T	3.35077e-22	-1.94351	-1.84858	1.41521e-20	-1.62209	-0.905446
55290079	chr1:55290079:T:C	1.8908e-21	-7.39038e-10	-2.06169	1.76443e-20	-7.39038e-10	-2.30699
55290153	chr1:55290153:A:T	3.3255e-22	-1.92374	-1.87592	1.47063e-20	-1.59157	-0.897549
55290539	chr1:55290539:C:T	2.53925e-22	-1.99156	-2.07785	6.56448e-21	-1.61551	-1.68021
55290580	chr1:55290580:G:A	2.36088e-21	-7.39038e-10	-1.83966	1.95385e-20	-7.39038e-10	-2.20501
55290906	chr1:55290906:T:C	1.61199e-21	-7.39038e-10	-2.22122	2.7879e-20	-7.39038e-10	-1.84952
55291068	chr1:55291068:G:A	1.62048e-21	-7.39038e-10	-2.21597	2.81862e-20	-7.39038e-10	-1.83856
55291126	chr1:55291126:A:G	8.42366e-21	-1.84668	1.27903	3.48919e-21	-1.6208	-2.30693
55291171	chr1:55291171:C:T	1.48713e-21	-7.39038e-10	-2.30185	1.72343e-20	-7.39038e-10	-2.3305
55291265	chr1:55291265:G:C	1.46903e-21	-7.39038e-10	-2.31409	1.82678e-20	-7.39038e-10	-2.27226
55291350	chr1:55291350:C:A	1.18023e-19	-7.39038e-10	2.07219	3.86749e-17	-7.39038e-10	5.38555
55291587	chr1:55291587:G:A	2.61147e-21	0.376177	-2.11495	1.13329e-19	1.84723	-2.29433
55291617	chr1:55291617:A:G	2.13623e-21	-7.39038e-10	-1.93965	3.78306e-20	-7.39038e-10	-1.54428
55291745	chr1:55291745:A:G	5.62253e-21	-0.971911	-4.84864e-09	6.59828e-20	-0.988002	-4.84864e-09
55291846	chr1:55291846:T:C	6.62166e-22	-0.945805	-2.16513	3.4072e-20	-0.402508	-1.24641
55291856	chr1:55291856:G:A	1.95174e-21	-2.02997	-4.84864e-09	1.93531e-20	-2.21454	-4.84864e-09
55291988	chr1:55291988:C:T	1.96525e-20	-7.39038e-10	0.279513	1.35991e-19	-7.39038e-10	-0.264807
55292134	chr1:55292134:A:G	3.14499e-19	2.5667	0.485583	7.804e-18	5.00117	-1.21618
55292269	chr1:55292269:C:T	1.46673e-21	-7.39038e-10	-2.31566	1.83013e-20	-7.39038e-10	-2.27043
55292341	chr1:55292341:T:C	4.2942e-22	-1.91056	-1.63345	9.43205e-21	-1.65285	-1.28043
55292613	chr1:55292613:C:T	3.54174e-16	10.0789	-4.84864e-09	3.69064e-16	7.64133	-4.84864e-09
55292649	chr1:55292649:G:A	1.72701e-21	-7.39038e-10	-2.1523	1.84178e-20	-7.39038e-10	-2.26408
55292910	chr1:55292910:G:A	7.00008e-21	-2.15259	1.39982	1.09278e-18	-2.13151	3.9506
55293112	chr1:55293112:G:A	1.61905e-21	-7.39038e-10	-2.21686	2.81337e-20	-7.39038e-10	-1.84043
55293271	chr1:55293271:A:G	1.86281e-21	-7.39038e-10	-2.07661	1.72958e-20	-7.39038e-10	-2.32693
55293505	chr1:55293505:C:T	4.21747e-22	-1.91661	-1.64544	9.4962e-21	-1.66134	-1.26516
55293506	chr1:55293506:G:A	3.31277e-21	-7.39038e-10	-1.50091	2.30555e-20	-7.39038e-10	-2.03949
55293524	chr1:55293524:C:T	2.62327e-22	-2.03904	-1.99782	5.17282e-21	-1.74779	-1.78618
55293584	chr1:55293584:T:C	6.83477e-21	-2.17907	1.4024	1.01829e-18	-2.1633	3.91179
55293751	chr1:55293751:A:G	1.54321e-21	-7.39038e-10	-2.26483	2.57378e-20	-7.39038e-10	-1.92944
55293752	chr1:55293752:G:A	1.01206e-20	-0.384123	-4.84864e-09	1.18271e-19	-0.404416	-4.84864e-09
55293948	chr1:55293948:G:A	1.63339e-21	-7.39038e-10	-2.20804	2.85615e-20	-7.39038e-10	-1.82534
55294035	chr1:55294035:A:T	2.34607e-22	-2.03382	-2.11471	8.00326e-21	-1.75236	-1.34519
55294229	chr1:55294229:G:A	7.59834e-22	-0.642207	-2.33114	1.88201e-20	0.0762152	-2.31869
55294606	chr1:55294606:T:G	1.93585e-22	-2.06237	-2.27837	8.63508e-21	-1.77987	-1.24169
55294633	chr1:55294633:C:A	1.88985e-22	-2.03548	-2.3293	1.91973e-21	-2.19917	-2.32605
55295383	chr1:55295383:C:A	2.15434e-20	-7.39038e-10	0.371378	2.14995e-19	-7.39038e-10	0.193218
55295584	chr1:55295584:C:T	4.80841e-22	-1.92346	-1.50745	8.04189e-21	-1.67206	-1.42067
55295585	chr1:55295585:A:G	2.84319e-22	-2.06321	-1.89314	4.40633e-21	-1.79451	-1.89984
55295758	chr1:55295758:T:G	1.68885e-21	-7.39038e-10	-2.17464	1.73122e-20	-7.39038e-10	-2.32598
55295877	chr1:55295877:T:A	2.7968e-22	-2.07058	-1.90222	4.40114e-21	-1.80594	-1.88959
55295880	chr1:55295880:C:A	2.80783e-22	-2.07219	-1.89668	4.36441e-21	-1.80873	-1.89518
55295976	chr1:55295976:T:C	2.46273e-22	-2.04758	-2.05243	6.92997e-21	-1.77503	-1.46651
55295987	chr1:55295987:G:A	2.36793e-21	-7.39038e-10	-1.83667	1.95698e-20	-7.39038e-10	-2.20341
55296049	chr1:55296049:C:T	1.90931e-21	-7.39038e-10	-2.05195	2.05412e-20	-7.39038e-10	-2.15496
55296097	chr1:55296097:C:T	9.76781e-22	-0.418965	-2.30322	1.14113e-20	-0.412499	-2.33029
55296102	chr1:55296102:A:G	2.80573e-22	-2.06249	-1.90712	4.48101e-21	-1.79295	-1.88459
55296465	chr1:55296465:T:A	2.36793e-21	-7.39038e-10	-1.83667	1.95698e-20	-7.39038e-10	-2.20341
55296629	chr1:55296629:T:C	2.48317e-22	-2.05444	-2.03731	6.63728e-21	-1.78773	-1.49696
55296639	chr1:55296639:G:A	1.49356e-21	-7.39038e-10	-2.29753	1.91472e-20	-7.39038e-10	-2.22524
55296698	chr1:55296698:G:A	1.72461e-21	-7.39038e-10	-2.15369	1.84173e-20	-7.39038e-10	-2.2641
55296735	chr1:55296735:A:T	2.50521e-21	-7.39038e-10	-1.78032	2.24509e-20	-7.39038e-10	-2.06607
55296748	chr1:55296748:A:T	1.63458e-21	-7.39038e-10	-2.20731	2.85718e-20	-7.39038e-10	-1.82498
55296764	chr1:55296764:A:G	2.9045e-22	-2.049	-1.88601	4.48057e-21	-1.77108	-1.90656
55297032	chr1:55297032:T:G	1.61628e-21	-7.39038e-10	-2.21856	2.80241e-20	-7.39038e-10	-1.84433
55297410	chr1:55297410:A:T	2.89086e-22	-2.03811	-1.90162	4.63421e-21	-1.75405	-1.88988
55297413	chr1:55297413:A:G	2.49843e-21	-7.39038e-10	-1.78303	2.39678e-20	-7.39038e-10	-2.00068
55297630	chr1:55297630:C:T	1.54341e-21	-7.39038e-10	-2.2647	1.85492e-20	-7.39038e-10	-2.25697
55297774	chr1:55297774:C:A	1.62776e-21	-7.39038e-10	-2.21149	1.82563e-20	-7.39038e-10	-2.27289
55297943	chr1:55297943:C:T	1.95216e-21	-2.02976	-4.84864e-09	4.38461e-20	-1.39671	-4.84864e-09
55297975	chr1:55297975:C:T	3.47648e-21	-7.39038e-10	-1.45267	1.30261e-19	-7.39038e-10	-0.307854
55298433	chr1:55298433:A:C	2.85724e-22	-2.04629	-1.90514	4.58663e-21	-1.76706	-1.88719
55298647	chr1:55298647:A:G	1.94362e-20	-7.39038e-10	0.268446	1.34659e-19	-7.39038e-10	-0.274652
55298819	chr1:55298819:T:G	2.84527e-22	-2.05407	-1.90155	4.51154e-21	-1.78049	-1.89027
55298891	chr1:55298891:G:C	2.10779e-21	-1.95305	-4.84864e-09	6.89152e-20	-0.944519	-4.84864e-09
55299368	chr1:55299368:C:T	1.59694e-21	-7.39038e-10	-2.23061	2.72586e-20	-7.39038e-10	-1.87203
55299561	chr1:55299561:G:T	9.14498e-21	-0.485488	-4.84864e-09	1.06945e-19	-0.505078	-4.84864e-09
55299584	chr1:55299584:C:T	2.66824e-22	-2.0412	-1.97865	5.96077e-21	-1.76681	-1.62539
55300238	chr1:55300238:A:T	1.65088e-21	-7.39038e-10	-2.19739	2.93531e-20	-7.39038e-10	-1.798
55300916	chr1:55300916:G:A	2.10156e-20	2.34341	-1.99684	7.24107e-19	3.65028	-2.24274
55300934	chr1:55300934:G:A	7.03004e-22	-0.772769	-2.27832	1.65444e-20	-0.0544122	-2.31694
55301443	chr1:55301443:C:A	1.06749e-20	-0.330794	-4.84864e-09	1.26185e-19	-0.339648	-4.84864e-09
55301622	chr1:55301622:G:A	9.79874e-21	-0.416439	-4.84864e-09	2.66807e-19	0.409128	-4.84864e-09
55301657	chr1:55301657:T:C	1.33303e-21	-0.594548	-1.81669	1.48436e-20	-0.598995	-1.88083
55301846	chr1:55301846:C:T	1.49616e-21	-7.39038e-10	-2.29579	2.38355e-20	-7.39038e-10	-2.00622
55301874	chr1:55301874:C:T	1.76748e-21	0.182637	-2.31178	8.23648e-20	0.499264	-1.2655
55301907	chr1:55301907:G:A	1.6055e-21	-7.39038e-10	-2.22526	1.80657e-20	-7.39038e-10	-2.28338
55301960	chr1:55301960:C:T	1.29764e-20	-0.135559	-4.84864e-09	1.52915e-19	-0.147515	-4.84864e-09
55302127	chr1:55302127:T:G	1.84761e-22	-2.05755	-2.32984	2.12477e-21	-2.19852	-2.22522
55302178	chr1:55302178:A:T	1.1271e-20	-0.276457	-4.84864e-09	1.33256e-19	-0.285122	-4.84864e-09
55302321	chr1:55302321:G:A	1.12894e-20	-0.274829	-4.84864e-09	1.33497e-19	-0.28332	-4.84864e-09
55302762	chr1:55302762:G:A	2.70709e-20	2.68464	-2.08487	8.88e-19	3.89824	-2.28666
55302807	chr1:55302807:G:A	1.17127e-20	-0.23802	-4.84864e-09	1.38455e-19	-0.246849	-4.84864e-09
55303315	chr1:55303315:G:C	3.69299e-20	2.74082	-1.83049	1.25111e-18	3.97796	-2.02357
55303434	chr1:55303434:G:A	5.87081e-21	-7.39038e-10	-0.9287	5.61297e-20	-7.39038e-10	-1.14973
55303524	chr1:55303524:T:C	1.79911e-21	-7.39038e-10	-2.1114	1.8959e-20	-7.39038e-10	-2.23512
55304118	chr1:55304118:C:T	3.02297e-20	2.61521	-1.90508	1.03178e-18	3.84178	-2.08013
55304166	chr1:55304166:G:A	1.49457e-21	-7.39038e-10	-2.29686	1.89597e-20	-7.39038e-10	-2.23508
55304406	chr1:55304406:A:G	1.68376e-21	-7.39038e-10	-2.17766	1.72555e-20	-7.39038e-10	-2.32926
55304749	chr1:55304749:A:G	2.23108e-21	-7.39038e-10	-1.89621	6.65736e-20	-7.39038e-10	-0.979088
55304892	chr1:55304892:C:T	2.5544e-21	-0.289054	-1.47182	1.54728e-20	-0.115894	-2.32242
55305589	chr1:55305589:G:A	1.91321e-22	-2.05935	-2.29315	2.11987e-21	-2.19406	-2.23199
55306032	chr1:55306032:A:G	2.34969e-21	-7.39038e-10	-1.84441	9.39376e-20	-7.39038e-10	-0.634766
55306786	chr1:55306786:C:G	3.09075e-20	-7.39038e-10	0.732307	2.12704e-19	-7.39038e-10	0.182508
55306894	chr1:55306894:C:T	1.56232e-21	-7.39038e-10	-2.25252	1.73515e-20	-7.39038e-10	-2.32372
55306952	chr1:55306952:G:A	1.66604e-22	-2.15972	-2.33111	1.97821e-21	-2.18333	-2.31188
55307062	chr1:55307062:G:A	2.35541e-21	-7.39038e-10	-1.84198	9.3684e-20	-7.39038e-10	-0.637469
55307547	chr1:55307547:C:T	1.33106e-21	-1.9244	-0.488315	4.12728e-21	-1.52975	-2.23002
55308083	chr1:55308083:G:A	4.38771e-22	-1.90855	-1.61392	6.12571e-21	-1.65947	-1.70543
55308088	chr1:55308088:C:T	3.01575e-21	-1.59484	-4.84864e-09	5.19653e-20	-1.22682	-4.84864e-09
55308671	chr1:55308671:A:G	2.26325e-20	2.43	-2.0093	7.84731e-19	3.6365	-2.14855
55308824	chr1:55308824:T:C	1.00814e-21	-0.889053	-1.80154	1.3708e-20	-0.374562	-2.18485
55309098	chr1:55309098:T:G	1.71805e-21	-0.239943	-1.91756	1.68608e-20	-0.0475375	-2.30487
55309377	chr1:55309377:T:G	1.19119e-20	-1.78351	1.56235	3.66002e-21	-1.5525	-2.32743
55309410	chr1:55309410:C:T	9.72058e-21	-0.424448	-4.84864e-09	1.147e-19	-0.435075	-4.84864e-09
55309632	chr1:55309632:G:A	1.44479e-21	-7.39038e-10	-2.33073	2.1561e-20	-7.39038e-10	-2.10651
55309861	chr1:55309861:T:C	3.94607e-21	1.00429	-2.33026	9.27298e-20	1.67365	-2.32136
55309872	chr1:55309872:A:G	1.62634e-22	-2.18612	-2.32883	1.91205e-21	-2.20141	-2.32781
55309986	chr1:55309986:A:G	2.46584e-21	-7.39038e-10	-1.79616	1.03863e-19	-7.39038e-10	-0.534323
55310057	chr1:55310057:G:A	1.96363e-21	-7.39038e-10	-2.0239	1.87832e-20	-7.39038e-10	-2.24443
55310164	chr1:55310164:G:A	2.34003e-21	-7.39038e-10	-1.84853	1.91062e-20	-7.39038e-10	-2.22738
55310203	chr1:55310203:A:T	2.40537e-21	-7.39038e-10	-1.82099	1.93557e-20	-7.39038e-10	-2.21441
55310410	chr1:55310410:G:T	2.46584e-21	-7.39038e-10	-1.79616	1.03863e-19	-7.39038e-10	-0.534323
55310529	chr1:55310529:G:C	4.71798e-22	-1.84633	-1.60357	6.76573e-21	-1.57267	-1.69286
55310548	chr1:55310548:C:T	5.82044e-22	-1.84098	-1.39892	5.73452e-21	-1.565	-1.86589
55310696	chr1:55310696:T:C	5.95423e-22	-1.81651	-1.40067	5.93034e-21	-1.53194	-1.86538
55310871	chr1:55310871:A:T	2.84784e-21	-7.39038e-10	-1.65213	1.96417e-20	-7.39038e-10	-2.19974
55310960	chr1:55310960:C:T	1.87686e-21	-7.39038e-10	-2.0691	1.75925e-20	-7.39038e-10	-2.30992
55311026	chr1:55311026:A:C	3.95878e-21	0.526989	-1.84975	1.07994e-19	1.67382	-2.16914
55311298	chr1:55311298:C:T	2.5068e-21	0.292617	-2.0723	2.8722e-20	0.509951	-2.32969
55311758	chr1:55311758:T:C	2.87676e-22	-1.86736	-2.07725	7.30117e-21	-1.53125	-1.65811
55311800	chr1:55311800:C:G	1.92405e-21	-7.39038e-10	-2.04426	3.48693e-20	-7.39038e-10	-1.62579
55311829	chr1:55311829:C:T	4.30874e-21	0.489611	-1.72766	8.93941e-20	1.4221	-2.10644
55311836	chr1:55311836:G:A	1.61196e-21	-7.39038e-10	-2.22124	2.52188e-20	-7.39038e-10	-1.9498
55312090	chr1:55312090:C:T	2.89542e-21	-7.39038e-10	-1.63556	9.85447e-20	-7.39038e-10	-0.586885
55312364	chr1:55312364:A:T	6.89457e-22	-0.823506	-2.24704	1.57351e-20	-0.12353	-2.29797
55312445	chr1:55312445:T:G	2.59711e-21	-7.39038e-10	-1.74429	1.14002e-19	-7.39038e-10	-0.441176
55312604	chr1:55312604:T:C	3.76028e-21	-7.39038e-10	-1.3742	3.78829e-20	-7.39038e-10	-1.5429
55312751	chr1:55312751:A:G	2.80607e-21	-7.39038e-10	-1.66691	1.27103e-19	-7.39038e-10	-0.3324
55312756	chr1:55312756:C:T	2.71429e-22	-2.03262	-1.97013	4.77707e-21	-1.76899	-1.84458
55312774	chr1:55312774:A:G	1.89311e-21	-7.39038e-10	-2.06047	1.76366e-20	-7.39038e-10	-2.30742
55313369	chr1:55313369:G:A	2.05596e-22	-1.95326	-2.32727	2.50979e-21	-1.95203	-2.30517
55313431	chr1:55313431:C:T	2.01939e-21	-7.39038e-10	-1.9959	2.37538e-20	-7.39038e-10	-2.00966
55313484	chr1:55313484:G:A	1.44471e-21	-7.39038e-10	-2.33079	2.06486e-20	-7.39038e-10	-2.14975
55313886	chr1:55313886:C:T	1.96715e-21	-7.39038e-10	-2.02211	3.57244e-20	-7.39038e-10	-1.60156
55314795	chr1:55314795:A:C	1.74267e-21	-2.14328	-4.84864e-09	2.00209e-20	-2.18062	-4.84864e-09
55314811	chr1:55314811:A:G	1.97583e-21	-7.39038e-10	-2.0177	1.80415e-20	-7.39038e-10	-2.28472
55314854	chr1:55314854:G:A	1.46031e-21	-7.39038e-10	-2.32004	1.75691e-20	-7.39038e-10	-2.31126
55315106	chr1:55315106:C:T	8.71214e-22	-0.507718	-2.32884	1.01704e-20	-0.592006	-2.26591
55315148	chr1:55315148:C:T	1.48793e-21	0.00734525	-2.30865	9.50064e-20	0.704095	-1.32755
55315248	chr1:55315248:G:C	2.13453e-22	-1.91351	-2.32952	2.59089e-21	-1.91346	-2.31194
55315260	chr1:55315260:G:A	2.02395e-20	2.48457	-2.17562	7.05444e-19	3.67153	-2.2901
55316211	chr1:55316211:C:T	1.30141e-21	-0.10663	-2.32862	9.55072e-20	0.556389	-1.17458
55316532	chr1:55316532:G:A	2.75238e-21	-7.39038e-10	-1.68623	5.99408e-20	-7.39038e-10	-1.08404
55317012	chr1:55317012:C:T	3.03678e-21	-7.39038e-10	-1.5879	2.29902e-20	-7.39038e-10	-2.04233
55317241	chr1:55317241:A:G	1.68177e-22	-2.18426	-2.29718	2.2661e-21	-2.19135	-2.16799
55317439	chr1:55317439:G:A	8.79679e-21	-7.39038e-10	-0.524306	4.70277e-20	-7.39038e-10	-1.32666
55317662	chr1:55317662:T:G	1.82677e-21	-7.39038e-10	-2.09614	3.37782e-20	-7.39038e-10	-1.65758
55317824	chr1:55317824:C:T	2.22145e-21	-1.90053	-4.84864e-09	3.93908e-20	-1.50386	-4.84864e-09
55318019	chr1:55318019:C:T	1.95079e-21	-7.39038e-10	-2.03046	4.09082e-20	-7.39038e-10	-1.46607
55318166	chr1:55318166:G:A	1.6302e-21	-7.39038e-10	-2.20999	1.72233e-20	-7.39038e-10	-2.33113
55318243	chr1:55318243:C:T	1.66066e-21	-7.39038e-10	-2.19148	1.74827e-20	-7.39038e-10	-2.31619
55318247	chr1:55318247:T:C	4.44793e-21	0.764365	-1.97062	4.77755e-20	0.988357	-2.29924
55318461	chr1:55318461:G:A	1.88148e-21	-7.39038e-10	-2.06664	2.03893e-20	-7.39038e-10	-2.16239
55318907	chr1:55318907:G:A	1.92615e-21	-7.39038e-10	-2.04317	3.29129e-20	-7.39038e-10	-1.68353
55319209	chr1:55319209:T:C	1.92615e-21	-7.39038e-10	-2.04317	3.29129e-20	-7.39038e-10	-1.68353
55319256	chr1:55319256:T:C	4.25844e-21	0.754781	-2.00457	4.73164e-20	0.987168	-2.30771
55319257	chr1:55319257:G:A	2.9203e-21	-7.39038e-10	-1.62701	2.52493e-20	-7.39038e-10	-1.9486
55319457	chr1:55319457:C:G	1.93796e-21	-7.39038e-10	-2.03706	1.79044e-20	-7.39038e-10	-2.29235
55319481	chr1:55319481:G:A	7.62505e-21	-0.667254	-4.84864e-09	8.79206e-20	-0.700961	-4.84864e-09
55319506	chr1:55319506:C:T	2.14624e-21	-7.39038e-10	-1.93498	4.21996e-20	-7.39038e-10	-1.43498
55319508	chr1:55319508:G:A	3.00665e-21	-7.39038e-10	-1.59787	1.4301e-19	-7.39038e-10	-0.214482
55319830	chr1:55319830:T:C	1.66183e-21	-2.19077	-4.84864e-09	1.93581e-20	-2.21428	-4.84864e-09
55319999	chr1:55319999:T:C	7.66184e-21	-0.0477842	-0.614656	1.01384e-19	1.32193	-1.88041
55320018	chr1:55320018:A:G	1.20316e-20	-7.39038e-10	-0.211155	6.22078e-20	-7.39038e-10	-1.04692
55320109	chr1:55320109:C:T	8.95043e-21	-7.39038e-10	-0.506992	1.17501e-19	-7.39038e-10	-0.41095
55320133	chr1:55320133:G:A	2.56933e-21	-7.39038e-10	-1.75505	7.7942e-20	-7.39038e-10	-0.821431
55320142	chr1:55320142:T:G	6.16103e-21	0.267612	-1.14806	3.82542e-20	0.578884	-2.11203
55320758	chr1:55320758:A:C	1.46506e-21	-7.39038e-10	-2.3168	2.20202e-20	-7.39038e-10	-2.08544
55320889	chr1:55320889:A:G	3.67027e-21	-7.39038e-10	-1.39843	3.2139e-20	-7.39038e-10	-1.70733
55320896	chr1:55320896:T:C	1.70714e-21	-2.16387	-4.84864e-09	1.95213e-20	-2.20589	-4.84864e-09
55320953	chr1:55320953:G:C	4.35135e-21	-1.36133	0.133125	5.00233e-21	-1.56941	-1.99808
55320964	chr1:55320964:T:C	4.07576e-21	-1.4257	0.132061	4.72786e-21	-1.62433	-1.9996
55320986	chr1:55320986:T:C	1.65761e-21	-7.39038e-10	-2.19331	3.11536e-20	-7.39038e-10	-1.73847
55321913	chr1:55321913:C:T	1.65127e-21	-7.39038e-10	-2.19715	2.95649e-20	-7.39038e-10	-1.79081
55321917	chr1:55321917:G:A	1.79456e-21	0.178002	-2.29194	2.94825e-20	0.532216	-2.32581
55321961	chr1:55321961:A:G	6.34693e-21	-2.08373	1.23301	3.75853e-21	-1.52283	-2.33054
55322085	chr1:55322085:G:A	2.13147e-21	-2.2126	0.270722	2.04538e-19	-2.21318	2.35654
55322245	chr1:55322245:T:C	7.07625e-21	-2.06262	1.32067	3.94661e-21	-1.47562	-2.32892
55322487	chr1:55322487:C:A	1.56663e-21	-7.39038e-10	-2.24977	1.72244e-20	-7.39038e-10	-2.33107
55322557	chr1:55322557:T:C	3.20659e-21	0.0609503	-1.59443	1.09655e-19	0.9957	-1.47576
55322626	chr1:55322626:A:G	2.40617e-21	-7.39038e-10	-1.82066	1.78242e-20	-7.39038e-10	-2.29684
55322665	chr1:55322665:A:G	2.0904e-21	-1.96134	-4.84864e-09	2.87205e-20	-1.81978	-4.84864e-09
55322936	chr1:55322936:C:T	9.6125e-21	-1.21918	0.783549	7.75549e-21	-1.43831	-1.69069
55323371	chr1:55323371:T:A	4.62708e-21	-7.39038e-10	-1.16677	5.35156e-20	-7.39038e-10	-1.19742
55323415	chr1:55323415:A:C	1.4508e-21	-7.39038e-10	-2.32658	1.88301e-20	-7.39038e-10	-2.24194
55323467	chr1:55323467:T:C	1.54273e-21	-7.39038e-10	-2.26514	1.73191e-20	-7.39038e-10	-2.32558
55323670	chr1:55323670:G:A	1.87548e-20	-7.39038e-10	0.232755	2.88357e-19	-7.39038e-10	0.486805
55323678	chr1:55323678:G:A	3.4589e-21	-1.45774	-4.84864e-09	3.69703e-20	-1.56728	-4.84864e-09
55323716	chr1:55323716:A:C	1.49346e-21	-7.39038e-10	-2.29759	1.81694e-20	-7.39038e-10	-2.27766
55323967	chr1:55323967:C:T	1.45739e-21	-7.39038e-10	-2.32205	1.92332e-20	-7.39038e-10	-2.22076
55324075	chr1:55324075:G:A	3.55932e-21	-1.42912	-4.84864e-09	3.79798e-20	-1.54034	-4.84864e-09
55324117	chr1:55324117:C:T	1.47488e-21	-7.39038e-10	-2.31012	1.84219e-20	-7.39038e-10	-2.26386
55324498	chr1:55324498:T:C	1.56663e-21	-7.39038e-10	-2.24977	1.72244e-20	-7.39038e-10	-2.33107
55324563	chr1:55324563:A:G	3.39422e-21	-7.39038e-10	-1.47662	2.36448e-20	-7.39038e-10	-2.01425
55324663	chr1:55324663:G:T	2.90033e-21	0.0559791	-1.68985	9.61719e-20	0.99181	-1.60307
55325128	chr1:55325128:C:T	4.83194e-22	-1.81141	-1.61462	6.04648e-21	-1.78417	-1.59375
55325177	chr1:55325177:TATG:T	1.68203e-21	-7.39038e-10	-2.17869	3.06616e-20	-7.39038e-10	-1.75438
55325188	chr1:55325188:C:T	6.84024e-21	-0.262299	-0.513572	6.75599e-20	0.759545	-1.72393
55325498	chr1:55325498:A:G	1.46225e-21	-7.39038e-10	-2.31872	1.87785e-20	-7.39038e-10	-2.24468
55325859	chr1:55325859:T:A	7.79269e-21	-2.05043	1.40492	4.03654e-21	-1.45522	-2.32679
55326173	chr1:55326173:C:T	4.06987e-21	0.112845	-1.40793	1.33492e-19	0.999465	-1.28282
55326661	chr1:55326661:G:T	1.84711e-21	0.233088	-2.31816	3.54858e-20	0.593683	-2.20195
55326915	chr1:55326915:T:C	2.73679e-22	-1.81863	-2.17586	3.33802e-21	-1.8154	-2.15661
55326931	chr1:55326931:C:T	2.76329e-21	-7.39038e-10	-1.68227	3.64761e-20	-7.39038e-10	-1.58074
55327049	chr1:55327049:G:A	1.83837e-20	0.212774	-4.84864e-09	8.51065e-20	-0.733492	-4.84864e-09
55327143	chr1:55327143:A:G	2.80317e-21	-2.08725	0.419309	2.29718e-21	-2.14855	-2.19716
55327252	chr1:55327252:G:A	9.76577e-22	-1.1484	-1.574	9.50237e-21	-0.771223	-2.15463
55327274	chr1:55327274:A:G	1.44657e-21	-7.39038e-10	-2.3295	1.98716e-20	-7.39038e-10	-2.1881
55327477	chr1:55327477:G:A	4.52038e-22	-2.18191	-1.31077	2.61658e-21	-2.03416	-2.18137
55327571	chr1:55327571:A:G	3.11867e-21	0.349537	-1.91082	3.44658e-20	0.522501	-2.15993
55327699	chr1:55327699:T:C	2.69605e-21	-7.39038e-10	-1.7069	5.10513e-20	-7.39038e-10	-1.24457
55327761	chr1:55327761:G:A	1.60104e-20	-7.39038e-10	0.0745461	1.76369e-20	-7.39038e-10	-2.3074
55328230	chr1:55328230:GC:G	8.99458e-21	0.793298	-1.29537	1.59534e-19	2.21912	-2.32426
55328938	chr1:55328938:A:G	4.21489e-21	-1.26007	-4.84864e-09	1.07329e-19	-0.5015	-4.84864e-09
55329045	chr1:55329045:A:AG	9.43822e-22	-0.54631	-2.2102	2.01266e-20	0.0246447	-2.2
55329117	chr1:55329117:G:A	1.25272e-21	-2.20917	-0.264211	1.05866e-20	-2.02816	-0.78964
55329218	chr1:55329218:T:C	5.39798e-21	0.155444	-1.16811	1.28155e-20	-1.0641	-1.56265
55329291	chr1:55329291:C:A	4.66216e-20	1.14337	-4.84864e-09	3.4458e-18	2.96752	-4.84864e-09
55329329	chr1:55329329:T:C	5.21952e-21	0.109096	-1.15538	1.25337e-20	-1.09718	-1.55179
55330093	chr1:55330093:G:C	7.98162e-20	-7.39038e-10	1.68103	1.29158e-18	-7.39038e-10	1.98623
55330141	chr1:55330141:A:G	1.48648e-21	-0.323484	-1.9788	3.3394e-20	0.322272	-1.99129
55330167	chr1:55330167:T:G	1.86564e-21	-7.39038e-10	-2.07509	2.54938e-20	-7.39038e-10	-1.93896
55330190	chr1:55330190:A:G	3.33638e-21	-7.39038e-10	-1.49381	2.76844e-20	-7.39038e-10	-1.85653
55330575	chr1:55330575:T:A	1.72568e-20	-7.39038e-10	0.149512	5.34352e-20	-7.39038e-10	-1.19893
55330616	chr1:55330616:T:C	1.83863e-21	-0.124436	-1.96523	6.23871e-21	-1.22583	-2.1208
55330684	chr1:55330684:A:T	8.08185e-20	-0.684058	2.37757	1.05384e-19	1.03427	-1.55405
55330899	chr1:55330899:A:G	1.03014e-20	-2.07872	1.71231	6.50817e-21	-1.45055	-1.85378
55330970	chr1:55330970:C:T	1.67552e-21	-7.39038e-10	-2.18257	1.85821e-20	-7.39038e-10	-2.2552
55331615	chr1:55331615:A:G	9.0064e-21	1.05375	-1.55451	2.11598e-19	2.46735	-2.29005
55332009	chr1:55332009:C:T	1.21789e-20	1.11711	-1.31609	2.30582e-19	2.58663	-2.32342
55332036	chr1:55332036:G:T	2.36374e-21	0.388448	-2.2269	7.89004e-21	-0.929861	-2.18193
55332156	chr1:55332156:T:A	1.99384e-21	-7.39038e-10	-2.00863	3.6255e-20	-7.39038e-10	-1.58682
55332350	chr1:55332350:C:T	1.14251e-20	-2.15354	1.89065	6.05188e-21	-1.49898	-1.87805
55332619	chr1:55332619:G:A	1.78784e-21	-7.39038e-10	-2.11768	1.96707e-20	-7.39038e-10	-2.19826
55332620	chr1:55332620:G:A	4.78281e-22	-1.58853	-1.84772	1.49011e-20	-0.39615	-2.07981
55332709	chr1:55332709:C:T	4.09341e-21	-0.78347	-0.505845	7.51326e-21	-1.51937	-1.64136
55332721	chr1:55332721:A:C	2.22401e-20	0.71856	-0.315356	4.6242e-20	-0.659705	-0.683802
55333011	chr1:55333011:T:C	2.13164e-21	-7.39038e-10	-1.9418	2.97795e-20	-7.39038e-10	-1.78358
55333018	chr1:55333018:G:A	9.91849e-21	-2.12348	1.71919	6.30167e-21	-1.40329	-1.93329
55333186	chr1:55333186:T:C	2.21554e-21	0.420234	-2.32343	3.59201e-20	0.73147	-2.32757
55333419	chr1:55333419:G:C	1.07952e-20	0.432906	-0.752501	2.7205e-20	-0.814763	-1.05923
55333504	chr1:55333504:T:C	1.3883e-20	-7.39038e-10	-0.0680274	4.62451e-20	-7.39038e-10	-1.34344
55333792	chr1:55333792:G:A	9.01829e-22	-0.603355	-2.19867	8.20978e-21	-0.928493	-2.14358
55333940	chr1:55333940:C:T	1.63483e-21	-7.39038e-10	-2.20716	1.72354e-20	-7.39038e-10	-2.33043
55334097	chr1:55334097:C:T	6.08001e-22	-1.58209	-1.61418	8.08612e-21	-0.756116	-2.33113
55334126	chr1:55334126:C:G	2.77047e-20	0.738115	-0.115204	6.53461e-20	-0.630627	-0.367072
55334231	chr1:55334231:A:G	5.34249e-21	-1.023	-4.84864e-09	1.09334e-19	-0.48299	-4.84864e-09
55334697	chr1:55334697:C:T	1.84437e-21	-7.39038e-10	-2.08656	2.01253e-20	-7.39038e-10	-2.17542
55334738	chr1:55334738:G:A	1.79743e-21	-7.39038e-10	-2.11234	1.98002e-20	-7.39038e-10	-2.19171
55334938	chr1:55334938:C:T	5.4073e-21	-7.39038e-10	-1.01094	8.06965e-20	-7.39038e-10	-0.7867
55334939	chr1:55334939:C:T	2.6256e-21	-7.39038e-10	-1.73339	2.38124e-20	-7.39038e-10	-2.00719
55335156	chr1:55335156:A:G	1.41874e-19	0.678386	1.57786	2.98467e-19	-0.683139	1.2044
55335612	chr1:55335612:A:G	6.64637e-22	-1.25559	-1.85162	4.57241e-21	-1.37828	-2.27908
55335838	chr1:55335838:G:A	5.66115e-22	-1.68015	-1.5875	1.29934e-20	-0.721214	-1.89174
55335879	chr1:55335879:C:T	2.82125e-21	-7.39038e-10	-1.66151	2.84631e-20	-7.39038e-10	-1.82879
55336035	chr1:55336035:G:C	1.86845e-21	-7.39038e-10	-2.07358	1.74855e-20	-7.39038e-10	-2.31603
55336163	chr1:55336163:A:G	1.40404e-20	-0.754382	0.697627	4.75964e-20	0.842367	-2.15701
55336215	chr1:55336215:G:A	1.08686e-20	-7.39038e-10	-0.312817	3.95397e-20	-7.39038e-10	-1.50009
55336228	chr1:55336228:A:G	4.09749e-20	-0.694045	1.70831	7.25975e-20	1.01371	-1.90617
55336451	chr1:55336451:A:G	1.83909e-21	-7.39038e-10	-2.08942	2.00846e-20	-7.39038e-10	-2.17744
55336603	chr1:55336603:C:T	1.88614e-21	-7.39038e-10	-2.06416	1.7543e-20	-7.39038e-10	-2.31274
55337516	chr1:55337516:A:G	1.92036e-21	-7.39038e-10	-2.04618	2.63475e-20	-7.39038e-10	-1.90602
55337611	chr1:55337611:A:T	1.84437e-21	-7.39038e-10	-2.08656	2.01253e-20	-7.39038e-10	-2.17542
55337885	chr1:55337885:T:G	1.54206e-21	-7.39038e-10	-2.26557	3.11493e-20	-7.39038e-10	-1.7386
55338097	chr1:55338097:A:G	1.69783e-21	0.107101	-2.27645	2.6627e-20	0.395277	-2.29075
55338159	chr1:55338159:A:G	1.63498e-21	0.0833482	-2.29041	2.54192e-20	0.362083	-2.30398
55338236	chr1:55338236:A:T	1.84442e-21	-7.39038e-10	-2.08653	2.01288e-20	-7.39038e-10	-2.17524
55338645	chr1:55338645:A:G	1.69133e-21	0.117369	-2.29055	2.63575e-20	0.398444	-2.30409
55338779	chr1:55338779:G:A	1.84765e-21	-7.39038e-10	-2.08478	2.01535e-20	-7.39038e-10	-2.17402
55338783	chr1:55338783:G:A	6.22765e-20	-7.39038e-10	1.43289	1.00061e-18	-7.39038e-10	1.73097
55339329	chr1:55339329:A:G	1.47418e-21	-7.39038e-10	-2.31059	1.7585e-20	-7.39038e-10	-2.31035
55339745	chr1:55339745:G:A	1.56424e-21	-7.39038e-10	-2.25129	2.28626e-20	-7.39038e-10	-2.04789
55341317	chr1:55341317:T:C	1.52607e-21	-7.39038e-10	-2.27599	3.01812e-20	-7.39038e-10	-1.77018
55341468	chr1:55341468:C:T	2.10132e-21	-1.95613	-4.84864e-09	2.10486e-20	-2.13056	-4.84864e-09
55341586	chr1:55341586:T:C	1.19833e-21	-1.77961	-0.738158	5.25235e-21	-1.77277	-1.74595
55341645	chr1:55341645:A:G	1.70833e-21	-7.39038e-10	-2.16318	2.98249e-20	-7.39038e-10	-1.78205
55341828	chr1:55341828:C:T	8.2937e-22	-1.7728	-1.11298	4.36799e-21	-1.77117	-1.93192
55341966	chr1:55341966:A:G	1.11086e-21	-1.76932	-0.824232	5.03683e-21	-1.76311	-1.79751
55342113	chr1:55342113:C:T	3.21848e-21	-7.39038e-10	-1.52978	2.82352e-20	-7.39038e-10	-1.83683
55342284	chr1:55342284:T:C	1.86428e-21	-7.39038e-10	-2.07582	1.7477e-20	-7.39038e-10	-2.31651
55342382	chr1:55342382:C:T	2.04729e-21	-1.98217	-4.84864e-09	1.96474e-20	-2.19945	-4.84864e-09
55342400	chr1:55342400:A:G	1.27881e-20	-7.39038e-10	-0.150179	9.70186e-20	-7.39038e-10	-0.602494
55342470	chr1:55342470:C:T	5.04705e-20	2.8924	-1.66971	2.50792e-19	2.06293	-1.7157
55343315	chr1:55343315:G:A	1.46454e-21	-7.39038e-10	-2.31715	2.52808e-20	-7.39038e-10	-1.94735
55343324	chr1:55343324:G:T	1.50896e-21	-7.39038e-10	-2.28727	2.22624e-20	-7.39038e-10	-2.0745
55343344	chr1:55343344:A:G	9.04769e-21	-0.496184	-4.84864e-09	8.35866e-20	-0.751512	-4.84864e-09
55343572	chr1:55343572:C:T	1.40931e-21	-0.0605303	-2.29506	2.17416e-20	0.211458	-2.30963
55343649	chr1:55343649:G:T	1.4371e-20	-7.39038e-10	-0.033484	4.99269e-20	-7.39038e-10	-1.26684
55343688	chr1:55343688:G:T	1.50758e-21	-1.73246	-0.55572	6.14388e-21	-1.72535	-1.63659
55343765	chr1:55343765:C:G	1.49239e-21	-7.39038e-10	-2.29832	1.72972e-20	-7.39038e-10	-2.32685
55343825	chr1:55343825:G:A	1.19706e-21	-2.19386	-0.324963	4.34878e-21	-2.17869	-1.52881
55343936	chr1:55343936:G:A	1.49785e-21	-7.39038e-10	-2.29466	1.74035e-20	-7.39038e-10	-2.32073
55343978	chr1:55343978:C:T	2.68896e-20	-7.39038e-10	0.593045	2.87619e-19	-7.39038e-10	0.484241
55344336	chr1:55344336:C:T	6.36768e-22	-1.60073	-1.54932	3.41838e-21	-1.78256	-2.16567
55344526	chr1:55344526:C:T	1.84437e-21	-7.39038e-10	-2.08656	2.01253e-20	-7.39038e-10	-2.17542
55344802	chr1:55344802:C:T	1.84699e-21	-7.39038e-10	-2.08514	2.01465e-20	-7.39038e-10	-2.17436
55344821	chr1:55344821:C:G	1.09155e-21	-2.18546	-0.425633	4.10908e-21	-2.16882	-1.59538
55344844	chr1:55344844:C:T	2.24189e-21	-7.39038e-10	-1.89137	5.08014e-20	-7.39038e-10	-1.24947
55345092	chr1:55345092:T:G	1.73693e-21	-7.39038e-10	-2.14658	2.89142e-20	-7.39038e-10	-1.81306
55345208	chr1:55345208:G:A	2.02111e-21	-7.39038e-10	-1.99505	2.20043e-20	-7.39038e-10	-2.08616
55345542	chr1:55345542:C:T	3.0766e-21	-1.9429	0.368031	8.41004e-21	-1.95857	-1.0894
55346791	chr1:55346791:A:G	9.6479e-20	-7.39038e-10	1.87063	1.6432e-18	-7.39038e-10	2.227
55346875	chr1:55346875:C:A	5.29183e-21	-1.03253	-4.84864e-09	3.44413e-20	-1.63814	-4.84864e-09
55347080	chr1:55347080:G:A	1.45196e-20	-7.39038e-10	-0.0231961	4.87374e-20	-7.39038e-10	-1.29095
55347155	chr1:55347155:G:A	3.01203e-20	1.06386	-0.357353	2.37387e-19	2.39317	-2.10088
55347171	chr1:55347171:G:C	2.28228e-21	-7.39038e-10	-1.87352	3.95085e-20	-7.39038e-10	-1.50088
55347207	chr1:55347207:C:T	8.09423e-22	-1.43611	-1.47402	4.48939e-21	-1.55492	-2.12076
55347403	chr1:55347403:T:G	8.25998e-21	-7.39038e-10	-0.587271	3.90287e-20	-7.39038e-10	-1.5131
55348361	chr1:55348361:A:G	1.92036e-21	-7.39038e-10	-2.04618	2.63475e-20	-7.39038e-10	-1.90602
55348491	chr1:55348491:C:T	4.50696e-21	0.441157	-1.63423	3.87331e-20	0.695334	-2.21604
55348571	chr1:55348571:C:T	4.35297e-21	0.430145	-1.65798	3.88403e-20	0.68804	-2.20598
55348813	chr1:55348813:C:T	9.30315e-21	-7.39038e-10	-0.46834	3.66541e-20	-7.39038e-10	-1.57587
55348900	chr1:55348900:G:A	4.88107e-21	-0.0969327	-1.0164	9.29419e-21	-1.11377	-1.83423
55348922	chr1:55348922:C:T	9.20762e-21	-1.34957	0.870907	9.61446e-21	-0.600461	-2.31367
55348983	chr1:55348983:C:T	4.51524e-21	0.277542	-1.46878	3.21267e-20	0.531798	-2.23951
55349074	chr1:55349074:G:A	1.46909e-21	-7.39038e-10	-2.31405	1.76502e-20	-7.39038e-10	-2.30665
55349098	chr1:55349098:G:C	1.64475e-21	-2.20111	-4.84864e-09	1.93726e-20	-2.21353	-4.84864e-09
55349182	chr1:55349182:T:C	1.75528e-21	-7.39038e-10	-2.13607	3.14199e-20	-7.39038e-10	-1.72995
55349235	chr1:55349235:A:G	1.11556e-21	-1.05116	-1.53818	1.6227e-20	-0.943598	-1.44712
55349497	chr1:55349497:C:A	1.96917e-21	-7.39038e-10	-2.02108	3.97494e-20	-7.39038e-10	-1.4948
55349516	chr1:55349516:A:G	2.28422e-21	-1.87267	-4.84864e-09	2.1966e-20	-2.0879	-4.84864e-09
55349611	chr1:55349611:G:T	4.37181e-21	0.264159	-1.48768	3.19769e-20	0.520685	-2.23307
55349615	chr1:55349615:T:C	2.60545e-21	-7.39038e-10	-1.74109	2.11884e-20	-7.39038e-10	-2.12394
55349775	chr1:55349775:G:A	2.30981e-21	-7.39038e-10	-1.86153	3.08426e-20	-7.39038e-10	-1.7485
55349911	chr1:55349911:G:A	8.4891e-21	-1.3244	0.764494	9.89622e-21	-0.564579	-2.32066
55350128	chr1:55350128:C:T	5.42661e-21	-7.39038e-10	-1.00738	2.66768e-20	-7.39038e-10	-1.8936
55350166	chr1:55350166:A:G	1.11556e-21	-1.05116	-1.53818	1.6227e-20	-0.943598	-1.44712
55350247	chr1:55350247:C:T	1.93919e-21	-7.39038e-10	-2.03642	1.91766e-20	-7.39038e-10	-2.2237
55350301	chr1:55350301:G:A	1.71524e-21	-7.39038e-10	-2.15914	1.87182e-20	-7.39038e-10	-2.2479
55350362	chr1:55350362:T:A	1.52145e-21	-7.39038e-10	-2.27903	2.26356e-20	-7.39038e-10	-2.05787
55350411	chr1:55350411:A:G	2.13736e-21	-7.39038e-10	-1.93912	4.50042e-20	-7.39038e-10	-1.37064
55350817	chr1:55350817:C:T	8.53291e-21	-7.39038e-10	-0.554762	3.61128e-20	-7.39038e-10	-1.59075
55350824	chr1:55350824:C:T	1.45774e-21	-7.39038e-10	-2.32181	1.79316e-20	-7.39038e-10	-2.29083
55350830	chr1:55350830:G:A	1.46909e-21	-7.39038e-10	-2.31405	1.76502e-20	-7.39038e-10	-2.30665
55351438	chr1:55351438:C:T	1.16213e-20	-2.21429	1.96843	2.84417e-21	-1.95158	-2.18054
55351834	chr1:55351834:T:C	1.06782e-20	-2.21259	1.8821	2.72096e-21	-1.97951	-2.19691
55351902	chr1:55351902:CT:C	8.10399e-21	0.333592	-0.939928	1.51441e-20	-0.858298	-1.60148
55351999	chr1:55351999:G:GA	1.4674e-21	-7.39038e-10	-2.3152	2.87491e-20	-7.39038e-10	-1.81879
55352482	chr1:55352482:C:A	6.25803e-21	-0.00280962	-0.862018	1.24251e-20	-1.06342	-1.59426
55352545	chr1:55352545:G:T	5.87449e-21	-7.39038e-10	-0.928074	3.78118e-20	-7.39038e-10	-1.54478
55352790	chr1:55352790:G:A	1.46909e-21	-7.39038e-10	-2.31405	1.76502e-20	-7.39038e-10	-2.30665
55353115	chr1:55353115:T:G	1.76271e-21	-1.08198	-1.04986	6.68252e-21	-0.958324	-2.31958
55353154	chr1:55353154:T:C	1.78747e-21	-1.10788	-1.01002	6.48415e-21	-0.985011	-2.32302
55353194	chr1:55353194:A:C	1.45207e-21	-7.39038e-10	-2.3257	1.80288e-20	-7.39038e-10	-2.28542
55353227	chr1:55353227:C:T	6.25762e-21	-7.39038e-10	-0.864894	4.02572e-20	-7.39038e-10	-1.48211
55353541	chr1:55353541:A:T	1.53886e-21	-7.39038e-10	-2.26765	1.75285e-20	-7.39038e-10	-2.31357
55353545	chr1:55353545:AAAG:A	1.45699e-21	-7.39038e-10	-2.32232	1.78604e-20	-7.39038e-10	-2.29481
55353620	chr1:55353620:G:A	1.8766e-21	-7.39038e-10	-2.06923	3.74253e-20	-7.39038e-10	-1.55505
55353882	chr1:55353882:C:A	1.09722e-20	-2.21454	1.91122	2.83672e-21	-1.94276	-2.19198
55353979	chr1:55353979:C:T	1.62304e-21	-2.21439	-4.84864e-09	1.95186e-20	-2.20603	-4.84864e-09
55354160	chr1:55354160:G:A	1.44586e-21	-7.39038e-10	-2.32999	1.90281e-20	-7.39038e-10	-2.23148
55354202	chr1:55354202:A:G	1.74268e-22	-2.16156	-2.28429	2.32521e-21	-2.19256	-2.14103
55354426	chr1:55354426:T:G	1.72142e-22	-2.21305	-2.24508	2.13302e-21	-2.19696	-2.2229
55354437	chr1:55354437:C:G	1.95727e-21	-7.39038e-10	-2.02714	1.73852e-20	-7.39038e-10	-2.32178
55354591	chr1:55354591:C:T	5.42412e-22	-1.8172	-1.49322	2.1701e-21	-2.17732	-2.2253
55354780	chr1:55354780:A:G	7.18418e-21	-7.39038e-10	-0.726812	4.82705e-20	-7.39038e-10	-1.30058
55354964	chr1:55354964:C:T	1.12377e-21	-1.18837	-1.39363	3.31948e-21	-1.74343	-2.23416
55355040	chr1:55355040:A:C	6.1057e-21	-0.327614	-0.561857	2.10716e-20	0.198903	-2.32837
55355354	chr1:55355354:C:A	2.63129e-20	0.571365	-4.84864e-09	1.17841e-19	-0.408057	-4.84864e-09
55355538	chr1:55355538:A:G	2.05961e-20	0.326407	-4.84864e-09	9.70411e-20	-0.602261	-4.84864e-09
55355599	chr1:55355599:C:T	1.18287e-21	-0.199762	-2.33098	7.404e-21	-0.84552	-2.32986
55356171	chr1:55356171:C:A	6.57852e-21	-1.90586	1.09097	6.74735e-21	-1.01965	-2.2486
55356612	chr1:55356612:G:C	1.99338e-22	-2.09512	-2.21632	2.27874e-21	-2.08839	-2.26539
55356665	chr1:55356665:C:T	3.67331e-21	-1.3976	-4.84864e-09	3.64406e-20	-1.58171	-4.84864e-09
55356781	chr1:55356781:T:C	1.78494e-22	-2.13596	-2.28593	2.46453e-21	-2.08594	-2.18946
55356860	chr1:55356860:A:G	2.98756e-21	-1.89616	0.29192	8.46491e-20	-1.17348	0.434597
55357016	chr1:55357016:T:C	2.63006e-21	-1.73169	-4.84864e-09	5.12075e-20	-1.24151	-4.84864e-09
55357230	chr1:55357230:ATCTT:A	1.76406e-22	-2.16509	-2.26857	3.87532e-21	-2.15437	-1.6684
55357237	chr1:55357237:G:GAT	1.77969e-22	-2.15653	-2.2683	3.91583e-21	-2.14482	-1.66754
55357533	chr1:55357533:A:T	1.73978e-22	-2.13733	-2.31019	2.84176e-21	-1.81878	-2.31419
55357825	chr1:55357825:C:T	1.86961e-22	-2.18921	-2.18634	2.28453e-21	-2.06952	-2.28172
55357826	chr1:55357826:A:G	6.20747e-22	-2.13802	-1.03751	2.36563e-21	-2.21239	-2.10396
55358042	chr1:55358042:A:C	3.57241e-22	-2.18363	-1.54441	4.67634e-21	-2.18347	-1.45141
55358054	chr1:55358054:G:T	1.55423e-21	-7.39038e-10	-2.25771	2.61644e-20	-7.39038e-10	-1.913
55358095	chr1:55358095:T:C	1.68996e-22	-2.18925	-2.28732	2.59545e-21	-1.93184	-2.2918
55358242	chr1:55358242:G:T	3.68798e-21	-7.39038e-10	-1.39361	2.45357e-20	-7.39038e-10	-1.97727
55358347	chr1:55358347:G:A	2.19221e-22	-2.03222	-2.18415	2.35141e-21	-2.20967	-2.11271
55358609	chr1:55358609:A:C	1.69651e-21	-1.94415	-0.225966	9.23565e-21	-1.52405	-1.43028
55358912	chr1:55358912:A:G	9.2638e-21	-7.39038e-10	-0.472579	3.9045e-20	-7.39038e-10	-1.51268
55359230	chr1:55359230:C:T	2.12709e-22	-2.10182	-2.1447	2.44504e-21	-2.20596	-2.07737
55359245	chr1:55359245:G:A	1.71191e-22	-2.17277	-2.2909	2.71813e-21	-1.88226	-2.29519
55359252	chr1:55359252:C:T	2.28913e-21	-7.39038e-10	-1.87052	4.15392e-20	-7.39038e-10	-1.45076
55359256	chr1:55359256:C:T	8.80791e-21	-1.25982	0.736782	3.50904e-19	-0.198695	0.881813
55359338	chr1:55359338:G:T	2.22698e-22	-2.09144	-2.10919	2.54613e-21	-2.20857	-2.03425
55359853	chr1:55359853:G:A	2.16013e-22	-2.08447	-2.14664	2.43483e-21	-2.21002	-2.0775
55360027	chr1:55360027:C:A	4.1535e-22	-2.20611	-1.37122	2.04108e-21	-2.2117	-2.25222
55360333	chr1:55360333:C:T	8.81532e-21	-7.39038e-10	-0.522202	2.29569e-19	-7.39038e-10	0.258809
55360359	chr1:55360359:C:T	1.95425e-21	-2.02869	-4.84864e-09	3.94834e-20	-1.50151	-4.84864e-09
55360432	chr1:55360432:A:G	4.73727e-21	-1.14323	-4.84864e-09	1.77193e-19	-0.000155484	-4.84864e-09
55360759	chr1:55360759:G:A	1.47987e-21	-7.39038e-10	-2.30674	2.23785e-20	-7.39038e-10	-2.06929
55360770	chr1:55360770:G:A	6.26382e-21	-7.39038e-10	-0.863902	6.67348e-20	-7.39038e-10	-0.97667
55360869	chr1:55360869:G:A	1.65544e-22	-2.20105	-2.29616	2.3354e-21	-2.15511	-2.1741
55360885	chr1:55360885:T:C	6.52348e-22	-1.47206	-1.65381	9.85874e-21	-1.3293	-1.55974
55361774	chr1:55361774:G:A	2.22918e-21	-0.969405	-0.927652	2.88842e-20	0.0691282	-1.88323
55361944	chr1:55361944:A:G	1.58938e-21	-7.39038e-10	-2.23535	1.7943e-20	-7.39038e-10	-2.29019
55362039	chr1:55362039:C:T	2.14285e-22	-2.20823	-2.03091	2.89182e-21	-1.78584	-2.32967
55362460	chr1:55362460:T:C	2.23327e-22	-2.20672	-1.99109	1.99141e-21	-2.20821	-2.28034
55362541	chr1:55362541:T:C	2.25766e-21	-7.39038e-10	-1.88436	4.03682e-20	-7.39038e-10	-1.47935
55362745	chr1:55362745:A:G	1.60189e-21	-7.39038e-10	-2.22751	1.75205e-20	-7.39038e-10	-2.31402
55362968	chr1:55362968:T:C	1.82835e-22	-2.13731	-2.26055	2.40297e-21	-2.07715	-2.22354
55363574	chr1:55363574:C:G	1.9377e-22	-2.18332	-2.15646	2.23377e-21	-2.06936	-2.30434
55363704	chr1:55363704:G:T	2.28913e-21	-7.39038e-10	-1.87052	4.15392e-20	-7.39038e-10	-1.45076
55364311	chr1:55364311:A:G	1.52938e-21	-7.39038e-10	-2.27383	1.8512e-20	-7.39038e-10	-2.25898
55364768	chr1:55364768:G:C	1.53275e-21	-7.39038e-10	-2.27163	1.84481e-20	-7.39038e-10	-2.26244
55365181	chr1:55365181:A:G	3.10689e-21	-7.39038e-10	-1.56507	2.05665e-20	-7.39038e-10	-2.15373
55365503	chr1:55365503:T:C	1.5219e-21	-7.39038e-10	-2.27874	1.85392e-20	-7.39038e-10	-2.25751
55365591	chr1:55365591:T:A	4.15817e-21	-1.27362	-4.84864e-09	4.5359e-20	-1.36279	-4.84864e-09
55365610	chr1:55365610:C:T	4.40094e-21	-7.39038e-10	-1.21687	2.69259e-20	-7.39038e-10	-1.88431
55366005	chr1:55366005:T:G	1.4162e-20	-7.39038e-10	-0.0481289	4.93341e-19	-7.39038e-10	1.0238
55366195	chr1:55366195:T:C	2.02104e-21	-7.39038e-10	-1.99508	1.775e-20	-7.39038e-10	-2.30101
55366358	chr1:55366358:G:A	5.75423e-22	-2.11665	-1.13469	3.91054e-21	-2.20963	-1.60409
55366494	chr1:55366494:C:T	1.51287e-21	-7.39038e-10	-2.28468	1.87161e-20	-7.39038e-10	-2.24801
55366496	chr1:55366496:C:T	2.18884e-21	-7.39038e-10	-1.91532	7.14695e-20	-7.39038e-10	-0.908126
55366604	chr1:55366604:C:T	1.60859e-21	-7.39038e-10	-2.22334	1.75394e-20	-7.39038e-10	-2.31294
55366730	chr1:55366730:G:A	1.06363e-20	-7.39038e-10	-0.334422	3.57236e-19	-7.39038e-10	0.701
55366816	chr1:55366816:C:T	4.25634e-19	-7.39038e-10	3.35489	4.7278e-20	-7.39038e-10	-1.32135
55366943	chr1:55366943:G:A	1.77087e-21	-7.39038e-10	-2.12722	2.01407e-20	-7.39038e-10	-2.17465
55367278	chr1:55367278:G:T	2.9641e-21	-1.61212	-4.84864e-09	6.24024e-20	-1.04379	-4.84864e-09
55367296	chr1:55367296:G:A	1.71845e-22	-2.12871	-2.33115	1.92101e-21	-2.21217	-2.31237
55367412	chr1:55367412:G:A	1.95159e-21	-2.03005	-4.84864e-09	2.30352e-20	-2.04037	-4.84864e-09
55367562	chr1:55367562:G:A	1.81158e-21	-7.39038e-10	-2.1045	1.74211e-20	-7.39038e-10	-2.31971
55367678	chr1:55367678:A:G	2.63609e-21	-1.64248	-0.0869143	1.60906e-20	-1.05791	-1.34125
55367871	chr1:55367871:G:A	1.44856e-21	-7.39038e-10	-2.32812	2.03439e-20	-7.39038e-10	-2.16462
55367890	chr1:55367890:C:T	4.2581e-19	-7.39038e-10	3.3553	4.72886e-20	-7.39038e-10	-1.32113
55368540	chr1:55368540:A:G	3.26331e-21	-7.39038e-10	-1.51595	5.14043e-20	-7.39038e-10	-1.23767
55368842	chr1:55368842:A:G	2.85183e-22	-2.1255	-1.82782	3.24722e-21	-2.21147	-1.78812
55368962	chr1:55368962:G:T	5.69176e-20	-7.39038e-10	1.34291	1.28281e-18	-7.39038e-10	1.97942
55369580	chr1:55369580:G:A	2.01077e-22	-2.16253	-2.14023	2.08962e-21	-2.11719	-2.32323
55369724	chr1:55369724:C:T	3.06467e-20	-7.39038e-10	0.72383	1.11484e-18	-7.39038e-10	1.83907
55369855	chr1:55369855:A:G	2.44082e-22	-1.95396	-2.15498	4.46189e-21	-1.45234	-2.22949
55370044	chr1:55370044:G:A	2.90944e-21	-1.63073	-4.84864e-09	2.31365e-20	-2.03598	-4.84864e-09
55370343	chr1:55370343:C:A	1.47961e-21	-7.39038e-10	-2.30691	1.73598e-20	-7.39038e-10	-2.32324
55370497	chr1:55370497:C:T	1.48723e-21	-7.39038e-10	-2.30178	1.92351e-20	-7.39038e-10	-2.22066
55370760	chr1:55370760:C:T	2.93754e-21	-1.62112	-4.84864e-09	2.29808e-20	-2.04274	-4.84864e-09
55371298	chr1:55371298:A:G	4.26053e-19	-7.39038e-10	3.35587	4.96587e-20	-7.39038e-10	-1.27222
55371314	chr1:55371314:T:G	1.48025e-21	-7.39038e-10	-2.30648	1.73562e-20	-7.39038e-10	-2.32345
55371530	chr1:55371530:A:G	4.9753e-21	-1.08106	-0.0131469	7.76417e-20	0.0361514	-0.861443
55371778	chr1:55371778:G:T	2.22687e-21	-1.8981	-4.84864e-09	4.96307e-20	-1.27279	-4.84864e-09
55371930	chr1:55371930:A:G	3.08194e-22	-1.84377	-2.03195	3.35857e-21	-1.72308	-2.2428
55372315	chr1:55372315:T:C	1.92196e-22	-2.21089	-2.13704	1.89085e-21	-2.21325	-2.32712
55372330	chr1:55372330:T:A	2.35066e-21	-7.39038e-10	-1.844	3.98558e-20	-7.39038e-10	-1.49213
55372421	chr1:55372421:G:A	1.5786e-21	-7.39038e-10	-2.24215	1.80055e-20	-7.39038e-10	-2.28672
55372685	chr1:55372685:T:C	3.57299e-20	-7.39038e-10	0.877294	1.34699e-18	-7.39038e-10	2.02823
55372780	chr1:55372780:G:A	7.98737e-21	-7.39038e-10	-0.620831	4.1831e-20	-7.39038e-10	-1.44376
55372899	chr1:55372899:G:A	1.48237e-21	-1.80925	-0.495801	3.44641e-21	-2.12079	-1.81928
55373109	chr1:55373109:A:G	2.60795e-21	-7.39038e-10	-1.74013	2.7662e-20	-7.39038e-10	-1.85734
55373150	chr1:55373150:A:G	1.45672e-20	-7.39038e-10	-0.0199183	3.16782e-19	-7.39038e-10	0.580819
55373548	chr1:55373548:G:A	4.79087e-21	-7.39038e-10	-1.13198	2.33116e-19	-7.39038e-10	0.274142
55373811	chr1:55373811:C:T	2.30741e-21	-1.86257	-4.84864e-09	2.96495e-20	-1.78795	-4.84864e-09
55374565	chr1:55374565:C:A	2.30396e-21	-7.39038e-10	-1.86406	2.35283e-20	-7.39038e-10	-2.01919
55374656	chr1:55374656:C:T	1.75157e-22	-2.12551	-2.31525	2.03644e-21	-2.21416	-2.25203
55374837	chr1:55374837:G:T	8.0158e-22	-2.20636	-0.713503	1.29272e-20	-2.20683	-0.411228
55374840	chr1:55374840:CA:C	2.85253e-21	-7.39038e-10	-1.65049	6.15368e-20	-7.39038e-10	-1.05776
55374846	chr1:55374846:T:G	1.79603e-22	-2.20549	-2.21021	4.56059e-21	-2.17633	-1.48361
55374879	chr1:55374879:T:C	2.54732e-21	-7.39038e-10	-1.76365	5.21956e-20	-7.39038e-10	-1.2224
55375122	chr1:55375122:A:G	2.52328e-22	-2.20316	-1.87256	3.75527e-21	-1.9215	-1.93273
55375277	chr1:55375277:G:A	1.67841e-20	0.121738	-4.84864e-09	1.32261e-19	-0.292622	-4.84864e-09
55375683	chr1:55375683:C:T	1.68433e-21	-7.39038e-10	-2.17733	2.30105e-20	-7.39038e-10	-2.04144
55375952	chr1:55375952:C:T	2.29924e-21	-7.39038e-10	-1.86611	2.24769e-20	-7.39038e-10	-2.06491
55376048	chr1:55376048:T:C	2.61003e-22	-2.11887	-1.92305	2.99336e-21	-2.09512	-1.98588
55376139	chr1:55376139:C:T	6.5031e-21	-0.826414	-4.84864e-09	4.73696e-20	-1.31942	-4.84864e-09
55376473	chr1:55376473:A:G	1.48373e-21	-7.39038e-10	-2.30414	2.40806e-20	-7.39038e-10	-1.99599
55376790	chr1:55376790:C:T	2.41706e-21	-7.39038e-10	-1.81614	4.88088e-20	-7.39038e-10	-1.28949
55376869	chr1:55376869:T:G	3.3117e-22	-1.50948	-2.29434	2.82701e-21	-1.81105	-2.32713
55376903	chr1:55376903:A:G	2.51071e-20	-7.39038e-10	0.524458	5.10871e-19	-7.39038e-10	1.05872
55376961	chr1:55376961:G:T	1.44981e-20	-0.0246766	-4.84864e-09	1.15484e-19	-0.428265	-4.84864e-09
55377283	chr1:55377283:G:A	1.92019e-21	0.218938	-2.26521	1.0603e-20	-0.505124	-2.31114
55377394	chr1:55377394:C:T	1.48051e-21	-7.39038e-10	-2.30631	2.39407e-20	-7.39038e-10	-2.00181
55377584	chr1:55377584:C:T	3.07752e-21	-1.57457	-4.84864e-09	6.31866e-20	-1.0313	-4.84864e-09
55378229	chr1:55378229:T:C	3.28552e-22	-1.49853	-2.31322	2.79337e-21	-1.81901	-2.33114
55378373	chr1:55378373:A:G	3.28959e-22	-1.50125	-2.30926	2.78502e-21	-1.82209	-2.33105
55378619	chr1:55378619:A:G	2.97514e-21	-7.39038e-10	-1.6084	3.61751e-20	-7.39038e-10	-1.58903
55378790	chr1:55378790:T:C	6.07245e-21	-0.894931	-4.84864e-09	1.56279e-19	-0.12575	-4.84864e-09
55378812	chr1:55378812:A:T	6.46717e-21	-7.39038e-10	-0.831955	1.00538e-19	-7.39038e-10	-0.566857
55379344	chr1:55379344:C:T	1.32805e-20	-0.112394	-4.84864e-09	1.08219e-19	-0.493243	-4.84864e-09
55379395	chr1:55379395:A:T	2.4163e-22	-1.79465	-2.32439	2.22752e-21	-2.07368	-2.30283
55379415	chr1:55379415:TCA:T	3.22334e-22	-2.21315	-1.61771	3.90916e-21	-1.7703	-2.04377
55379446	chr1:55379446:A:AT	9.60032e-20	-7.39038e-10	1.86569	2.03783e-19	-7.39038e-10	0.139658
55379552	chr1:55379552:T:A	1.6517e-21	-7.39038e-10	-2.19689	2.48305e-20	-7.39038e-10	-1.96532
55379553	chr1:55379553:C:T	1.65442e-21	-7.39038e-10	-2.19524	2.48861e-20	-7.39038e-10	-1.96309
55379659	chr1:55379659:A:G	2.30403e-21	-1.86404	-4.84864e-09	2.07297e-20	-2.14583	-4.84864e-09
55379705	chr1:55379705:T:C	1.92686e-21	-7.39038e-10	-2.0428	1.98324e-20	-7.39038e-10	-2.19008
55379862	chr1:55379862:G:A	3.49536e-21	-7.39038e-10	-1.44726	3.30037e-20	-7.39038e-10	-1.68078
55380061	chr1:55380061:G:A	2.74001e-21	-7.39038e-10	-1.69073	2.71764e-20	-7.39038e-10	-1.87505
55380257	chr1:55380257:G:A	5.31841e-20	-7.39038e-10	1.27507	1.29283e-19	-7.39038e-10	-0.315394
55380321	chr1:55380321:G:T	1.69151e-21	-2.17307	-4.84864e-09	1.96652e-20	-2.19854	-4.84864e-09
55380431	chr1:55380431:A:G	3.0319e-22	-2.21125	-1.68084	3.34497e-21	-1.88168	-2.08825
55380440	chr1:55380440:C:G	3.08125e-22	-2.16865	-1.70729	4.0235e-21	-2.01792	-1.76732
55380753	chr1:55380753:T:G	1.44492e-21	-7.39038e-10	-2.33064	1.81335e-20	-7.39038e-10	-2.27964
55380769	chr1:55380769:G:A	3.08909e-22	-2.16076	-1.71264	3.92938e-21	-2.03315	-1.77577
55380815	chr1:55380815:CAGAGCTG:C	4.99602e-21	-7.39038e-10	-1.09005	2.85817e-20	-7.39038e-10	-1.82463
55380981	chr1:55380981:G:A	1.91369e-21	-7.39038e-10	-2.04966	4.39324e-20	-7.39038e-10	-1.39474
55381673	chr1:55381673:A:AT	1.56465e-21	-7.39038e-10	-2.25103	1.72609e-20	-7.39038e-10	-2.32895
55381764	chr1:55381764:C:T	2.01448e-20	-7.39038e-10	0.304251	1.30746e-18	-7.39038e-10	1.99844
55381834	chr1:55381834:G:A	6.81242e-22	-1.29575	-1.78678	1.29676e-20	-1.38173	-1.23321
55382062	chr1:55382062:C:G	1.10249e-20	-0.298536	-4.84864e-09	1.34116e-19	-0.278692	-4.84864e-09
55382350	chr1:55382350:T:G	1.65087e-22	-2.16984	-2.33014	2.34991e-21	-2.05718	-2.26584
55382781	chr1:55382781:C:T	1.39234e-21	-1.73954	-0.628162	2.05392e-20	-1.87088	-0.284185
55382907	chr1:55382907:G:A	7.49469e-21	-0.684498	-4.84864e-09	8.89202e-20	-0.689657	-4.84864e-09
55383155	chr1:55383155:G:A	1.50098e-20	-7.39038e-10	0.0100081	9.4117e-20	-7.39038e-10	-0.632858
55383408	chr1:55383408:C:G	2.60142e-21	-1.71067	-0.031968	4.96962e-20	-1.8843	0.612829
55383474	chr1:55383474:A:T	4.43828e-22	-1.61216	-1.89885	5.36194e-21	-1.71905	-1.77902
55383626	chr1:55383626:C:T	1.46857e-21	-7.39038e-10	-2.3144	2.24777e-20	-7.39038e-10	-2.06487
55383911	chr1:55383911:A:G	1.09389e-20	-7.39038e-10	-0.30637	6.0032e-20	-7.39038e-10	-1.08252
55384518	chr1:55384518:T:C	3.18985e-22	-2.14947	-1.69184	2.03937e-21	-2.19319	-2.27157
55384530	chr1:55384530:G:A	2.22779e-21	-7.39038e-10	-1.89768	4.15834e-20	-7.39038e-10	-1.4497
55384956	chr1:55384956:A:T	6.42479e-21	-0.83853	-4.84864e-09	4.94006e-20	-1.27743	-4.84864e-09
55385237	chr1:55385237:C:T	2.68464e-21	-7.39038e-10	-1.71115	8.66543e-20	-7.39038e-10	-0.715469
55386412	chr1:55386412:A:G	1.44559e-21	-7.39038e-10	-2.33018	1.94863e-20	-7.39038e-10	-2.20768
55386635	chr1:55386635:T:C	2.04866e-21	-1.98151	-4.84864e-09	2.56618e-20	-1.93239	-4.84864e-09
55386976	chr1:55386976:C:T	1.41041e-20	-7.39038e-10	-0.0522271	1.15303e-19	-7.39038e-10	-0.429832
55387042	chr1:55387042:G:A	1.44707e-21	-7.39038e-10	-2.32915	1.89696e-20	-7.39038e-10	-2.23456
55387137	chr1:55387137:TA:T	1.53155e-21	-7.39038e-10	-2.27242	1.74396e-20	-7.39038e-10	-2.31865
55387496	chr1:55387496:G:GT	3.70644e-21	-7.39038e-10	-1.38862	2.91567e-20	-7.39038e-10	-1.80471
55387514	chr1:55387514:T:A	4.91515e-21	-1.10637	-4.84864e-09	1.42762e-19	-0.216215	-4.84864e-09
55387647	chr1:55387647:G:C	1.11847e-19	-7.39038e-10	2.01844	3.71912e-18	-7.39038e-10	3.04385
55387680	chr1:55387680:T:C	1.61709e-21	-7.39038e-10	-2.21806	2.40431e-20	-7.39038e-10	-1.99755
55387726	chr1:55387726:C:T	1.57968e-19	-7.39038e-10	2.3637	4.27673e-18	-7.39038e-10	3.18355
55387862	chr1:55387862:A:G	4.80939e-21	-7.39038e-10	-1.12812	3.55079e-20	-7.39038e-10	-1.60764
55387904	chr1:55387904:G:GGAGGTCAAGACTGT	3.21367e-21	-7.39038e-10	-1.53128	6.8331e-20	-7.39038e-10	-0.953032
55387931	chr1:55387931:G:T	1.72152e-22	-2.17101	-2.28706	1.98097e-21	-2.17059	-2.32322
55388139	chr1:55388139:A:G	5.66898e-21	-7.39038e-10	-0.963683	1.18298e-19	-7.39038e-10	-0.404186
55388221	chr1:55388221:G:A	5.38145e-22	-2.15416	-1.16416	2.22354e-21	-2.21144	-2.16686
55388519	chr1:55388519:C:T	3.03421e-21	-7.39038e-10	-1.58874	2.26561e-20	-7.39038e-10	-2.05697
55388617	chr1:55388617:C:T	1.54958e-21	-7.39038e-10	-2.26071	1.78198e-20	-7.39038e-10	-2.29708
55389112	chr1:55389112:T:C	1.46967e-21	-7.39038e-10	-2.31366	1.78151e-20	-7.39038e-10	-2.29735
55389142	chr1:55389142:G:A	1.59093e-22	-2.21444	-2.32252	2.56188e-21	-1.91921	-2.31744
55389238	chr1:55389238:T:C	1.44921e-21	-7.39038e-10	-2.32767	1.72254e-20	-7.39038e-10	-2.33101
55389399	chr1:55389399:C:G	3.69977e-21	-7.39038e-10	-1.39042	2.90623e-20	-7.39038e-10	-1.80795
55389663	chr1:55389663:A:G	1.12952e-20	-0.274316	-4.84864e-09	9.92275e-20	-0.579981	-4.84864e-09
55389735	chr1:55389735:A:G	5.95366e-21	-7.39038e-10	-0.914686	3.65712e-20	-7.39038e-10	-1.57813
55390033	chr1:55390033:G:A	2.40069e-21	-7.39038e-10	-1.82294	1.99425e-20	-7.39038e-10	-2.18454
55390057	chr1:55390057:T:C	1.46776e-20	-7.39038e-10	-0.0123728	1.14379e-19	-7.39038e-10	-0.43788
55390313	chr1:55390313:G:A	3.21819e-21	-7.39038e-10	-1.52987	6.44543e-20	-7.39038e-10	-1.01144
55390459	chr1:55390459:T:C	3.22168e-22	-1.69367	-2.1377	3.46299e-21	-1.74315	-2.19211
55390919	chr1:55390919:T:C	9.54449e-21	-0.442729	-4.84864e-09	1.13536e-19	-0.445278	-4.84864e-09
55390934	chr1:55390934:T:C	9.48174e-21	-0.449325	-4.84864e-09	1.12797e-19	-0.451807	-4.84864e-09
55391098	chr1:55391098:G:A	1.83968e-21	-7.39038e-10	-2.0891	2.83767e-20	-7.39038e-10	-1.83183
55391151	chr1:55391151:A:G	2.25905e-22	-1.87155	-2.31478	2.59732e-21	-2.20741	-2.01551
55391276	chr1:55391276:T:C	1.55203e-21	-7.39038e-10	-2.25913	1.80037e-20	-7.39038e-10	-2.28682
55391284	chr1:55391284:T:C	1.50421e-21	-7.39038e-10	-2.29043	1.74188e-20	-7.39038e-10	-2.31985
55391438	chr1:55391438:G:T	1.52782e-21	-7.39038e-10	-2.27485	2.87179e-20	-7.39038e-10	-1.81987
55391553	chr1:55391553:T:G	4.40001e-21	-7.39038e-10	-1.21709	4.87177e-20	-7.39038e-10	-1.29135
55392301	chr1:55392301:A:T	4.87905e-21	-7.39038e-10	-1.11374	9.95858e-20	-7.39038e-10	-0.576377
55392415	chr1:55392415:TAG:T	1.44429e-21	-7.39038e-10	-2.33107	1.95605e-20	-7.39038e-10	-2.20388
55392463	chr1:55392463:T:C	6.81933e-18	-7.39038e-10	6.12882	7.47556e-20	-7.39038e-10	-0.863171
55392917	chr1:55392917:T:A	1.03363e-20	-0.363028	-4.84864e-09	1.25336e-19	-0.346397	-4.84864e-09
55393071	chr1:55393071:C:T	9.29843e-21	-0.468847	-4.84864e-09	1.10721e-19	-0.470386	-4.84864e-09
55393116	chr1:55393116:C:T	2.43191e-21	-2.1247	0.314686	1.03747e-20	-2.21224	-0.625785
55393118	chr1:55393118:C:T	2.36407e-22	-2.03492	-2.10598	2.89317e-21	-2.11909	-1.99595
55393557	chr1:55393557:G:A	1.65676e-21	-2.16358	-0.0302463	6.76837e-21	-2.19254	-1.0726
55393760	chr1:55393760:C:T	5.63987e-21	-1.78364	0.814807	1.89894e-19	-1.88533	1.9544
55393813	chr1:55393813:G:A	1.63098e-21	-2.20951	-4.84864e-09	3.53718e-20	-1.61148	-4.84864e-09
55393982	chr1:55393982:A:G	2.18296e-21	-2.14558	0.227565	7.55173e-21	-2.20723	-0.948388
55394148	chr1:55394148:TA:T	4.91784e-21	-7.39038e-10	-1.10582	1.00418e-19	-7.39038e-10	-0.568056
55394640	chr1:55394640:A:G	2.19734e-21	-2.1222	0.210759	7.41965e-21	-2.2126	-0.960659
55394690	chr1:55394690:G:A	2.91404e-22	-1.88108	-2.05066	4.72011e-21	-1.88969	-1.73587
55395419	chr1:55395419:G:A	3.10377e-21	-7.39038e-10	-1.56608	3.12171e-20	-7.39038e-10	-1.73643
55395644	chr1:55395644:C:T	1.69679e-21	-7.39038e-10	-2.16995	3.05552e-20	-7.39038e-10	-1.75786
55395790	chr1:55395790:G:A	2.38185e-21	-7.39038e-10	-1.83081	6.68419e-20	-7.39038e-10	-0.975065
55395880	chr1:55395880:TG:T	1.52028e-21	-7.39038e-10	-2.2798	2.82873e-20	-7.39038e-10	-1.83498
55396645	chr1:55396645:C:T	7.77855e-21	-7.39038e-10	-0.647323	5.47198e-20	-7.39038e-10	-1.17517
55397110	chr1:55397110:C:T	2.08006e-22	-1.96382	-2.30506	2.4738e-21	-2.21454	-2.0571
55397709	chr1:55397709:C:T	9.10776e-21	-0.489566	-4.84864e-09	1.08348e-19	-0.492047	-4.84864e-09
55397985	chr1:55397985:A:G	1.62658e-21	-2.21221	-4.84864e-09	1.9567e-20	-2.20355	-4.84864e-09
55398585	chr1:55398585:C:T	6.27582e-21	-0.861989	-4.84864e-09	1.36493e-19	-0.261121	-4.84864e-09
55399115	chr1:55399115:G:A	2.38185e-21	-7.39038e-10	-1.83081	6.68419e-20	-7.39038e-10	-0.975065
55399358	chr1:55399358:G:C	7.14291e-21	-1.86671	1.13413	1.38439e-19	-1.94543	1.69847
55399381	chr1:55399381:A:G	2.93899e-22	-1.74249	-2.18072	3.21462e-21	-1.77484	-2.23485
55399801	chr1:55399801:G:A	2.50405e-21	-2.11246	0.331678	8.37593e-21	-2.21302	-0.839013
55399909	chr1:55399909:C:T	1.52028e-21	-7.39038e-10	-2.2798	2.82873e-20	-7.39038e-10	-1.83498
55400434	chr1:55400434:A:G	1.49499e-21	-7.39038e-10	-2.29657	1.78077e-20	-7.39038e-10	-2.29777
55400456	chr1:55400456:G:T	4.88846e-21	-1.75596	0.644141	1.03975e-19	-1.84365	1.31041
55400915	chr1:55400915:T:C	2.15383e-22	-1.96284	-2.27119	2.3458e-21	-2.21454	-2.11023
55401060	chr1:55401060:G:A	1.44422e-21	-7.39038e-10	-2.33112	1.72316e-20	-7.39038e-10	-2.33065
55401475	chr1:55401475:T:C	1.51549e-21	-1.65684	-0.626113	7.80872e-21	-1.9247	-1.19745
55402157	chr1:55402157:C:A	1.7396e-22	-2.21449	-2.23313	2.9087e-21	-1.91316	-2.19653
55402310	chr1:55402310:C:G	8.55029e-21	-2.14667	1.59395	2.68655e-21	-1.85804	-2.3311
55402741	chr1:55402741:C:T	5.15789e-21	-1.74171	0.683543	1.09818e-19	-1.83107	1.3525
55402803	chr1:55402803:C:A	2.58791e-21	-7.39038e-10	-1.74784	2.64991e-20	-7.39038e-10	-1.90028
55402846	chr1:55402846:G:C	1.98688e-22	-1.99405	-2.32067	2.65348e-21	-2.21297	-1.98856
55402881	chr1:55402881:G:C	1.52873e-21	-7.39038e-10	-2.27426	1.77977e-20	-7.39038e-10	-2.29833
55403254	chr1:55403254:CA:C	7.41417e-21	-7.39038e-10	-0.6953	5.28204e-20	-7.39038e-10	-1.2105
55404149	chr1:55404149:A:G	1.4447e-21	-7.39038e-10	-2.33079	1.95279e-20	-7.39038e-10	-2.20555
55404324	chr1:55404324:G:T	4.98212e-21	-7.39038e-10	-1.09284	1.01867e-19	-7.39038e-10	-0.553726
55404529	chr1:55404529:T:C	1.51972e-21	-7.39038e-10	-2.28017	2.8255e-20	-7.39038e-10	-1.83612
55404801	chr1:55404801:A:G	4.98212e-21	-7.39038e-10	-1.09284	1.01867e-19	-7.39038e-10	-0.553726
55405258	chr1:55405258:C:A	2.23952e-21	-2.1281	0.235665	7.58255e-21	-2.21146	-0.94009
55405464	chr1:55405464:G:T	1.66559e-22	-2.17168	-2.31942	2.12035e-21	-2.10472	-2.32109
55405734	chr1:55405734:C:T	1.64421e-22	-2.17307	-2.33095	2.0278e-21	-2.15929	-2.31116
55405804	chr1:55405804:G:A	1.00558e-20	-0.390546	-4.84864e-09	1.19456e-19	-0.394446	-4.84864e-09
55405897	chr1:55405897:T:C	1.47481e-21	-7.39038e-10	-2.31016	1.74584e-20	-7.39038e-10	-2.31758
55406002	chr1:55406002:G:A	9.99395e-21	-0.396713	-4.84864e-09	1.19008e-19	-0.398205	-4.84864e-09
55406006	chr1:55406006:T:C	3.00233e-21	-1.59931	-4.84864e-09	2.66749e-20	-1.89367	-4.84864e-09
55406084	chr1:55406084:A:C	1.44495e-21	-7.39038e-10	-2.33062	1.95839e-20	-7.39038e-10	-2.20269
55406360	chr1:55406360:C:T	2.79452e-21	-7.39038e-10	-1.67103	2.82464e-20	-7.39038e-10	-1.83643
55406450	chr1:55406450:C:A	4.84068e-21	-7.39038e-10	-1.12164	9.85246e-20	-7.39038e-10	-0.58709
55406633	chr1:55406633:C:A	9.32645e-21	-0.465839	-4.84864e-09	1.11003e-19	-0.467834	-4.84864e-09
55407107	chr1:55407107:C:T	2.45103e-21	-2.1961	0.393913	6.8912e-21	-1.92216	-1.32499
55407391	chr1:55407391:T:C	1.5158e-21	-7.39038e-10	-2.28275	2.80249e-20	-7.39038e-10	-1.8443
55407683	chr1:55407683:A:G	1.51137e-21	-7.39038e-10	-2.28567	3.02184e-20	-7.39038e-10	-1.76894
55408284	chr1:55408284:A:G	1.72921e-21	-2.15103	-4.84864e-09	2.53065e-20	-1.94634	-4.84864e-09
55408317	chr1:55408317:A:G	2.72767e-21	-1.69525	-4.84864e-09	2.32756e-20	-2.02999	-4.84864e-09
55408611	chr1:55408611:C:T	3.36246e-21	-2.21454	0.728525	2.04116e-21	-2.15455	-2.30933
55408628	chr1:55408628:T:C	1.49171e-20	-7.39038e-10	0.00381562	2.02597e-19	-7.39038e-10	0.133824
55408654	chr1:55408654:A:G	2.85645e-21	-7.39038e-10	-1.64911	2.86981e-20	-7.39038e-10	-1.82056
55408852	chr1:55408852:A:C	2.0626e-21	-2.19004	0.215314	6.33126e-21	-1.89876	-1.43313
55408955	chr1:55408955:G:T	2.23672e-21	-7.39038e-10	-1.89368	1.92464e-20	-7.39038e-10	-2.22007
55409076	chr1:55409076:T:A	1.69458e-21	-2.17126	-4.84864e-09	2.19739e-20	-2.08754	-4.84864e-09
55409082	chr1:55409082:T:C	2.94619e-21	-7.39038e-10	-1.61818	2.94789e-20	-7.39038e-10	-1.79372
55409331	chr1:55409331:A:C	4.11511e-21	-7.39038e-10	-1.28403	2.57677e-20	-7.39038e-10	-1.92828
55409641	chr1:55409641:T:G	2.71979e-21	-7.39038e-10	-1.69814	2.75167e-20	-7.39038e-10	-1.8626
55409698	chr1:55409698:A:G	6.65876e-22	-1.29957	-1.80578	5.26224e-21	-1.69196	-1.82488
55410119	chr1:55410119:G:T	2.10626e-21	-7.39038e-10	-1.95378	2.74737e-20	-7.39038e-10	-1.86417
55410202	chr1:55410202:C:T	1.48554e-21	-7.39038e-10	-2.30292	1.7575e-20	-7.39038e-10	-2.31092
55411416	chr1:55411416:G:A	1.4442e-21	-7.39038e-10	-2.33114	1.72507e-20	-7.39038e-10	-2.32954
55411616	chr1:55411616:C:T	1.54082e-21	-7.39038e-10	-2.26638	2.95067e-20	-7.39038e-10	-1.79278
55412300	chr1:55412300:G:A	1.45425e-21	-7.39038e-10	-2.3242	2.1581e-20	-7.39038e-10	-2.10558
55412544	chr1:55412544:C:A	1.49609e-21	-7.39038e-10	-2.29584	1.77955e-20	-7.39038e-10	-2.29845
55412816	chr1:55412816:A:G	2.96897e-21	-7.39038e-10	-1.61048	2.96758e-20	-7.39038e-10	-1.78706
55413173	chr1:55413173:C:T	1.51766e-20	-7.39038e-10	0.0210584	2.05404e-19	-7.39038e-10	0.147581
55414429	chr1:55414429:T:C	2.46459e-21	-1.79667	-4.84864e-09	1.52013e-19	-0.153429	-4.84864e-09
55414830	chr1:55414830:T:C	7.10429e-22	-2.03517	-1.00541	4.16766e-21	-1.52046	-2.22958
55415214	chr1:55415214:C:T	1.49857e-21	-7.39038e-10	-2.29418	1.77839e-20	-7.39038e-10	-2.2991
55415403	chr1:55415403:T:G	1.45841e-21	-7.39038e-10	-2.32134	1.84556e-20	-7.39038e-10	-2.26203
55415406	chr1:55415406:A:T	1.44484e-21	-7.39038e-10	-2.3307	1.96164e-20	-7.39038e-10	-2.20103
55415616	chr1:55415616:T:C	2.96165e-21	-7.39038e-10	-1.61295	2.96164e-20	-7.39038e-10	-1.78907
55415777	chr1:55415777:T:C	2.97528e-21	-7.39038e-10	-1.60836	2.97305e-20	-7.39038e-10	-1.78522
55416075	chr1:55416075:T:C	1.65151e-21	-7.39038e-10	-2.197	2.89991e-20	-7.39038e-10	-1.81013
55416283	chr1:55416283:C:T	3.10152e-21	-7.39038e-10	-1.5668	6.12847e-20	-7.39038e-10	-1.06187
55416730	chr1:55416730:T:C	8.27592e-21	-7.39038e-10	-0.585343	5.16003e-20	-7.39038e-10	-1.23387
55416809	chr1:55416809:A:G	3.03436e-21	-7.39038e-10	-1.58869	3.02479e-20	-7.39038e-10	-1.76797
55417159	chr1:55417159:G:A	2.68372e-21	-1.71149	-4.84864e-09	2.30575e-20	-2.03941	-4.84864e-09
55417277	chr1:55417277:C:T	2.96165e-21	-7.39038e-10	-1.61295	2.96164e-20	-7.39038e-10	-1.78907
55417528	chr1:55417528:A:T	1.94636e-21	-2.03273	-4.84864e-09	2.59987e-20	-1.91935	-4.84864e-09
55418088	chr1:55418088:G:A	2.87262e-21	-7.39038e-10	-1.64347	2.70527e-20	-7.39038e-10	-1.87961
55418207	chr1:55418207:A:G	1.54072e-21	-1.65292	-0.613523	7.65014e-21	-1.92995	-1.21272
55418355	chr1:55418355:A:C	3.03958e-21	-7.39038e-10	-1.58697	3.004e-20	-7.39038e-10	-1.77487
55418692	chr1:55418692:C:T	8.62962e-21	-7.39038e-10	-0.543492	1.63261e-19	-7.39038e-10	-0.0820453
55418783	chr1:55418783:C:A	2.40589e-21	-7.39038e-10	-1.82077	1.99932e-20	-7.39038e-10	-2.182
55418922	chr1:55418922:C:T	8.87463e-21	-0.515497	-4.84864e-09	1.05992e-19	-0.514033	-4.84864e-09
55419047	chr1:55419047:T:C	4.2505e-22	-1.9845	-1.56974	2.9e-21	-1.78205	-2.33063
55419139	chr1:55419139:A:T	1.63148e-20	0.0933801	-4.84864e-09	1.42388e-19	-0.218842	-4.84864e-09
55419695	chr1:55419695:C:G	1.53366e-21	-7.39038e-10	-2.27103	1.80085e-20	-7.39038e-10	-2.28655
55419767	chr1:55419767:T:C	2.72347e-21	-7.39038e-10	-1.69679	3.76156e-20	-7.39038e-10	-1.54998
55420253	chr1:55420253:C:T	3.05003e-21	-7.39038e-10	-1.58354	3.01189e-20	-7.39038e-10	-1.77224
55421021	chr1:55421021:C:T	2.45283e-22	-1.99759	-2.10644	7.10901e-21	-1.9429	-1.27313
55421254	chr1:55421254:G:A	3.04354e-21	-7.39038e-10	-1.58567	3.00762e-20	-7.39038e-10	-1.77366
55421282	chr1:55421282:G:A	1.72205e-21	-2.15518	-4.84864e-09	1.94126e-20	-2.21148	-4.84864e-09
55421665	chr1:55421665:G:A	3.0442e-21	-7.39038e-10	-1.58546	3.007e-20	-7.39038e-10	-1.77387
55422071	chr1:55422071:A:G	1.83812e-21	-7.39038e-10	-2.08995	1.9164e-20	-7.39038e-10	-2.22436
55422307	chr1:55422307:C:T	9.41984e-21	-7.39038e-10	-0.455875	1.9147e-19	-7.39038e-10	0.077333
55422710	chr1:55422710:G:C	4.62426e-21	-7.39038e-10	-1.16738	9.31571e-20	-7.39038e-10	-0.643109
55423049	chr1:55423049:T:C	2.62684e-22	-2.13648	-1.89902	6.63074e-21	-1.957	-1.32868
55423226	chr1:55423226:G:A	2.50351e-22	-1.98787	-2.09572	7.32216e-21	-1.93204	-1.25445
55423767	chr1:55423767:A:G	2.07434e-21	0.333995	-2.30305	9.54028e-21	-0.661474	-2.2604
55424458	chr1:55424458:T:C	1.51501e-21	-7.39038e-10	-2.28327	1.7787e-20	-7.39038e-10	-2.29893
55424481	chr1:55424481:G:A	5.98967e-21	-0.306229	-0.602428	3.18076e-20	-1.08017	-0.637523
55424538	chr1:55424538:C:A	3.49199e-21	-7.39038e-10	-1.44822	4.6973e-20	-7.39038e-10	-1.32782
55424539	chr1:55424539:T:A	3.49199e-21	-7.39038e-10	-1.44822	4.6973e-20	-7.39038e-10	-1.32782
55424547	chr1:55424547:A:G	3.0442e-21	-7.39038e-10	-1.58546	3.007e-20	-7.39038e-10	-1.77387
55424652	chr1:55424652:G:T	6.24971e-21	-7.39038e-10	-0.866158	5.78926e-20	-7.39038e-10	-1.11881
55424994	chr1:55424994:C:T	5.44065e-21	-7.39038e-10	-1.00479	7.22711e-20	-7.39038e-10	-0.896972
55425222	chr1:55425222:A:G	2.61751e-21	-7.39038e-10	-1.73647	3.62332e-20	-7.39038e-10	-1.58742
55426126	chr1:55426126:T:A	2.25879e-22	-2.03547	-2.15098	6.11029e-21	-1.9877	-1.37972
55426501	chr1:55426501:A:G	3.9546e-18	-7.39038e-10	5.58394	5.95402e-20	-7.39038e-10	-1.09074
55426607	chr1:55426607:T:A	3.00318e-22	-2.07416	-1.82745	2.78376e-21	-2.15457	-1.99903
55426609	chr1:55426609:T:TACAGAAAA	2.99621e-22	-2.0752	-1.82873	2.77926e-21	-2.15524	-1.99997
55426753	chr1:55426753:C:T	1.55165e-21	-7.39038e-10	-2.25938	1.72662e-20	-7.39038e-10	-2.32864
55426798	chr1:55426798:A:G	9.93448e-21	-7.39038e-10	-0.402682	3.44829e-19	-7.39038e-10	0.665654
55426978	chr1:55426978:G:A	2.23331e-21	-7.39038e-10	-1.89521	1.90647e-20	-7.39038e-10	-2.22956
55427252	chr1:55427252:C:T	5.40021e-21	-1.01226	-4.84864e-09	6.29667e-20	-1.03479	-4.84864e-09
55427408	chr1:55427408:G:C	1.4483e-21	-7.39038e-10	-2.3283	1.72309e-20	-7.39038e-10	-2.33069
55427421	chr1:55427421:C:T	2.19211e-21	-7.39038e-10	-1.91383	1.89875e-20	-7.39038e-10	-2.23362
55427576	chr1:55427576:C:T	4.85353e-22	-1.36143	-2.06014	4.58551e-21	-1.43679	-2.21771
55428021	chr1:55428021:A:G	4.00637e-21	-7.39038e-10	-1.31081	3.71467e-20	-7.39038e-10	-1.56252
55428454	chr1:55428454:C:T	2.54634e-22	-2.11486	-1.95176	2.41744e-21	-2.19177	-2.10291
55428582	chr1:55428582:C:T	1.47616e-21	-7.39038e-10	-2.30925	1.74484e-20	-7.39038e-10	-2.31815
55429395	chr1:55429395:C:A	2.22614e-21	-1.89842	-4.84864e-09	3.09331e-20	-1.74557	-4.84864e-09
55429660	chr1:55429660:AAC:A	1.66254e-21	-7.39038e-10	-2.19034	3.48148e-20	-7.39038e-10	-1.62735
55429968	chr1:55429968:T:C	4.21903e-21	-7.39038e-10	-1.25909	3.80788e-20	-7.39038e-10	-1.53774
55430017	chr1:55430017:C:T	2.87764e-21	-7.39038e-10	-1.64172	5.69953e-20	-7.39038e-10	-1.13443
55430077	chr1:55430077:A:G	1.8966e-21	-2.05863	-4.84864e-09	2.29457e-20	-2.04427	-4.84864e-09
55430168	chr1:55430168:G:A	1.58712e-21	-7.39038e-10	-2.23677	1.76549e-20	-7.39038e-10	-2.30638
55430584	chr1:55430584:C:T	1.64594e-21	-7.39038e-10	-2.20038	3.39524e-20	-7.39038e-10	-1.65244
55430770	chr1:55430770:G:A	2.91591e-21	-7.39038e-10	-1.62851	5.79917e-20	-7.39038e-10	-1.1171
55430794	chr1:55430794:A:G	1.38172e-20	-0.0727767	-4.84864e-09	5.64942e-19	1.15933	-4.84864e-09
55430877	chr1:55430877:G:T	1.64225e-22	-2.19923	-2.30598	3.3101e-21	-1.64959	-2.33083
55431416	chr1:55431416:G:C	1.62881e-21	-7.39038e-10	-2.21084	3.30651e-20	-7.39038e-10	-1.67892
55431796	chr1:55431796:A:G	2.2151e-21	-7.39038e-10	-1.9034	1.89657e-20	-7.39038e-10	-2.23477
55431918	chr1:55431918:G:A	6.00515e-22	-2.04395	-1.16471	1.78532e-20	-1.56683	-0.72838
55432258	chr1:55432258:ACATAATCATCAGATTCACCAAGG:A	1.66655e-21	-7.39038e-10	-2.18794	3.4925e-20	-7.39038e-10	-1.62419
55432504	chr1:55432504:G:A	1.87109e-21	-2.07217	-4.84864e-09	2.01375e-20	-2.17481	-4.84864e-09
55432799	chr1:55432799:T:A	3.84436e-21	-1.3192	-0.0328836	3.03296e-20	-1.43534	-0.32993
55433169	chr1:55433169:A:G	1.63599e-21	-7.39038e-10	-2.20645	3.33799e-20	-7.39038e-10	-1.66944
55434402	chr1:55434402:T:C	4.97995e-21	-1.2077	0.114428	3.90583e-20	-1.33006	-0.182277
55434486	chr1:55434486:A:G	1.4148e-20	-7.39038e-10	-0.0491179	2.16599e-19	-7.39038e-10	0.20065
55434908	chr1:55434908:G:A	2.0767e-22	-2.20874	-2.06176	7.74298e-21	-2.06439	-1.06622
55435817	chr1:55435817:A:G	2.08394e-22	-2.20825	-2.05877	7.79079e-21	-2.06195	-1.0625
55435846	chr1:55435846:T:C	2.77853e-22	-2.0758	-1.90355	2.55343e-21	-2.17215	-2.06781
55435904	chr1:55435904:T:C	1.46656e-21	-7.39038e-10	-2.31578	1.73489e-20	-7.39038e-10	-2.32386
55436010	chr1:55436010:G:T	1.59102e-22	-2.21314	-2.32376	2.99052e-21	-1.83803	-2.24392
55436041	chr1:55436041:T:A	5.36277e-21	-7.39038e-10	-1.01921	5.6504e-20	-7.39038e-10	-1.14308
55436387	chr1:55436387:A:T	1.48605e-21	-7.39038e-10	-2.30257	1.75215e-20	-7.39038e-10	-2.31397
55436764	chr1:55436764:A:G	5.96512e-21	-7.39038e-10	-0.912763	6.591e-20	-7.39038e-10	-0.989105
55436935	chr1:55436935:A:G	2.48173e-21	-1.78974	-4.84864e-09	3.33776e-20	-1.66951	-4.84864e-09
55437175	chr1:55437175:G:A	1.59716e-21	-7.39038e-10	-2.23047	3.14927e-20	-7.39038e-10	-1.72764
55437315	chr1:55437315:G:A	1.5849e-20	-7.39038e-10	0.0644158	9.90805e-20	-7.39038e-10	-0.581463
55437451	chr1:55437451:AC:A	2.45622e-19	-7.39038e-10	2.8051	1.13464e-17	-7.39038e-10	4.15926
55437519	chr1:55437519:G:T	1.59012e-20	-7.39038e-10	0.0677014	1.25763e-19	-7.39038e-10	-0.342997
55437733	chr1:55437733:A:G	2.17111e-21	-7.39038e-10	-1.92345	2.03639e-20	-7.39038e-10	-2.16363
55437770	chr1:55437770:G:A	1.61336e-21	-2.21399	-0.0063843	6.83972e-21	-2.05874	-1.1959
55437906	chr1:55437906:T:G	1.20191e-21	-0.61251	-1.90227	5.2066e-20	0.741545	-1.96643
55437995	chr1:55437995:C:T	1.1782e-21	-1.2944	-1.2403	5.5853e-21	-1.19001	-2.26725
55438071	chr1:55438071:C:T	3.72665e-21	-1.3706	-0.0125866	6.77175e-21	-1.06617	-2.19847
55438100	chr1:55438100:T:C	1.96258e-21	-2.02443	-4.84864e-09	2.20913e-20	-2.08221	-4.84864e-09
55438354	chr1:55438354:A:G	5.74527e-22	-1.57274	-1.68016	8.25684e-21	-1.12744	-1.93892
55438630	chr1:55438630:T:C	4.86742e-22	-1.1598	-2.25891	6.91817e-21	-1.66092	-1.58232
55438645	chr1:55438645:A:C	2.08067e-21	-7.39038e-10	-1.966	2.12254e-20	-7.39038e-10	-2.1222
55439154	chr1:55439154:G:A	6.25131e-22	-1.91898	-1.2495	8.71303e-21	-1.67558	-1.337
55439156	chr1:55439156:T:C	3.06026e-22	-1.56777	-2.31501	2.64702e-21	-1.95768	-2.24628
55439263	chr1:55439263:T:C	2.16821e-21	-7.39038e-10	-1.92479	2.64533e-20	-7.39038e-10	-1.90202
55439322	chr1:55439322:A:C	7.43433e-22	-1.14436	-1.85081	1.87023e-20	-0.76793	-1.48082
55439622	chr1:55439622:A:G	3.3334e-22	-1.56199	-2.23529	2.92947e-21	-1.95026	-2.15232
55439703	chr1:55439703:G:A	2.01836e-21	-7.39038e-10	-1.99641	4.52734e-20	-7.39038e-10	-1.36468
55439838	chr1:55439838:C:G	1.74538e-20	-7.39038e-10	0.160864	2.9075e-19	-7.39038e-10	0.495069
55440029	chr1:55440029:T:C	2.24709e-21	-7.39038e-10	-1.88906	2.07789e-20	-7.39038e-10	-2.14346
55440311	chr1:55440311:G:A	1.78034e-22	-2.11821	-2.30626	2.50772e-21	-1.96917	-2.28886
55440318	chr1:55440318:C:T	1.77455e-22	-2.12224	-2.3055	2.51009e-21	-1.92852	-2.32856
55440442	chr1:55440442:A:G	1.02934e-20	-7.39038e-10	-0.367191	7.30245e-19	-7.39038e-10	1.41598
55440463	chr1:55440463:G:A	1.76113e-22	-2.1274	-2.30792	2.47577e-21	-1.98399	-2.28685
55440467	chr1:55440467:C:T	1.04118e-20	-7.39038e-10	-0.355749	7.22161e-19	-7.39038e-10	1.40485
55441036	chr1:55441036:A:G	1.45157e-21	-7.39038e-10	-2.32605	2.02058e-20	-7.39038e-10	-2.17143
55441166	chr1:55441166:T:C	6.34088e-22	-1.90476	-1.2495	8.86628e-21	-1.65814	-1.337
55441295	chr1:55441295:A:T	1.44796e-21	-7.39038e-10	-2.32853	1.98637e-20	-7.39038e-10	-2.1885
55441558	chr1:55441558:A:T	3.66988e-22	-1.60927	-2.09185	3.49713e-21	-1.97552	-1.94994
55441821	chr1:55441821:A:G	3.89643e-22	-2.00443	-1.63679	2.14698e-21	-2.1528	-2.26053
55442007	chr1:55442007:G:A	2.37386e-21	-1.20153	-0.632643	6.0038e-21	-1.06575	-2.31926
55442228	chr1:55442228:T:G	1.16703e-20	-7.39038e-10	-0.241642	1.74721e-19	-7.39038e-10	-0.0142048
55442278	chr1:55442278:T:C	2.56894e-21	-1.32327	-0.431927	5.33465e-21	-1.20541	-2.29777
55442607	chr1:55442607:A:T	2.98544e-22	-1.88701	-2.02052	2.97908e-21	-2.0346	-2.05118
55442708	chr1:55442708:T:A	3.12024e-22	-1.84016	-2.02321	3.08752e-21	-2.00117	-2.04886
55442845	chr1:55442845:C:T	5.46706e-22	-1.15881	-2.14372	8.47801e-21	-0.761817	-2.2781
55442912	chr1:55442912:T:C	2.71939e-21	-1.32437	-0.373917	5.50301e-21	-1.18772	-2.28438
55442918	chr1:55442918:G:A	3.01511e-22	-1.87034	-2.0273	3.03825e-21	-2.02201	-2.0441
55443036	chr1:55443036:G:C	3.07365e-22	-1.8537	-2.02471	3.06631e-21	-2.00868	-2.04824
55443142	chr1:55443142:G:T	3.05447e-21	-7.39038e-10	-1.58209	2.58923e-20	-7.39038e-10	-1.92345
55443170	chr1:55443170:A:G	1.08524e-20	-7.39038e-10	-0.314311	7.71377e-19	-7.39038e-10	1.47078
55443203	chr1:55443203:G:C	3.02156e-22	-1.86712	-2.02839	3.04845e-21	-2.01892	-2.04384
55443357	chr1:55443357:A:G	3.14411e-22	-1.82065	-2.0351	3.17864e-21	-1.98395	-2.037
55443565	chr1:55443565:C:T	1.97971e-22	-2.00856	-2.30977	2.88203e-21	-1.85728	-2.26162
55443766	chr1:55443766:C:T	6.88631e-22	-1.90162	-1.17012	9.61755e-21	-1.6545	-1.2593
55443844	chr1:55443844:T:C	7.13232e-22	-1.83913	-1.19751	2.41737e-21	-1.96662	-2.32809
55444169	chr1:55444169:C:CCAGG	3.069e-22	-1.85363	-2.0263	3.06906e-21	-2.00854	-2.04749
55444278	chr1:55444278:T:C	2.94492e-21	-1.61861	-4.84864e-09	1.73599e-19	-0.020647	-4.84864e-09
55444346	chr1:55444346:G:A	2.46365e-22	-1.88533	-2.2143	2.72804e-21	-2.11346	-2.06036
55444575	chr1:55444575:C:T	3.09777e-22	-1.85214	-2.01845	3.05194e-21	-2.00825	-2.05336
55444948	chr1:55444948:T:C	3.10664e-22	-1.85659	-2.01115	3.04513e-21	-2.01294	-2.05091
55444956	chr1:55444956:C:G	1.44858e-21	-7.39038e-10	-2.32811	1.95102e-20	-7.39038e-10	-2.20646
55445073	chr1:55445073:T:C	3.07272e-22	-1.86466	-2.01406	3.03056e-21	-2.01986	-2.04879
55445075	chr1:55445075:C:T	1.79507e-22	-2.15988	-2.25635	2.0944e-21	-2.19889	-2.23923
55445392	chr1:55445392:A:G	7.0629e-22	-1.8763	-1.17012	9.96069e-21	-1.61945	-1.2593
55445572	chr1:55445572:A:G	2.57046e-21	-7.39038e-10	-1.75461	1.92021e-20	-7.39038e-10	-2.22237
55445817	chr1:55445817:C:T	8.00148e-22	-1.79064	-1.13101	1.45275e-20	-1.29195	-1.2094
55446018	chr1:55446018:T:C	2.9024e-22	-1.88452	-2.05122	3.08028e-21	-2.03438	-2.01799
55446109	chr1:55446109:TG:T	1.10672e-21	-1.88031	-0.71698	2.78913e-21	-1.97937	-2.17229
55446198	chr1:55446198:T:TA	1.53991e-21	-7.39038e-10	-2.26697	1.75392e-20	-7.39038e-10	-2.31296
55446315	chr1:55446315:C:T	1.85814e-21	-7.39038e-10	-2.07912	3.91799e-20	-7.39038e-10	-1.50923
55446460	chr1:55446460:C:A	3.04428e-22	-1.85413	-2.03389	3.1033e-21	-2.01141	-2.03352
55446511	chr1:55446511:C:T	3.02756e-22	-1.84532	-2.0482	3.16487e-21	-2.00473	-2.02055
55447064	chr1:55447064:TA:T	2.95396e-22	-1.85593	-2.0622	3.20592e-21	-2.01256	-1.99983
55447100	chr1:55447100:C:G	2.38446e-21	-1.31474	-0.514981	5.47768e-21	-1.1746	-2.30211
55447117	chr1:55447117:C:T	1.47777e-21	-7.39038e-10	-2.30816	1.95238e-20	-7.39038e-10	-2.20576
55447125	chr1:55447125:C:T	1.01711e-19	1.92344	-4.84864e-09	8.55243e-18	3.87657	-4.84864e-09
55447495	chr1:55447495:A:G	6.58417e-21	-7.39038e-10	-0.814026	6.83472e-20	-7.39038e-10	-0.952795
55447619	chr1:55447619:T:C	2.70348e-21	-7.39038e-10	-1.70415	2.54599e-20	-7.39038e-10	-1.94029
55447644	chr1:55447644:T:C	2.94655e-21	-1.61806	-4.84864e-09	9.28733e-20	-0.64616	-4.84864e-09
55447748	chr1:55447748:CT:C	4.99661e-21	-7.39038e-10	-1.08993	5.3607e-20	-7.39038e-10	-1.19572
55447828	chr1:55447828:C:A	3.97549e-21	-7.39038e-10	-1.31854	4.55971e-20	-7.39038e-10	-1.35755
55448243	chr1:55448243:T:C	2.68042e-22	-1.784	-2.2313	2.7907e-21	-2.04581	-2.10529
55448397	chr1:55448397:T:C	4.44395e-22	-1.43021	-2.07952	7.50121e-21	-1.00612	-2.15621
55448675	chr1:55448675:C:T	3.3703e-22	-1.94705	-1.83923	2.29639e-21	-2.04336	-2.30269
55449074	chr1:55449074:G:A	3.87428e-21	-7.39038e-10	-1.34433	4.47952e-20	-7.39038e-10	-1.3753
55449140	chr1:55449140:T:C	2.49497e-22	-2.21032	-1.87668	3.23025e-21	-2.17326	-1.83157
55449356	chr1:55449356:G:A	4.50389e-22	-2.00149	-1.49485	2.53745e-21	-2.04684	-2.1994
55449499	chr1:55449499:T:C	1.44423e-21	-7.39038e-10	-2.33112	1.73515e-20	-7.39038e-10	-2.32372
55450083	chr1:55450083:T:C	3.46105e-22	-1.49002	-2.26969	3.05747e-21	-1.8963	-2.16351
55450130	chr1:55450130:T:G	1.55998e-21	-1.59667	-0.65735	1.11665e-20	-1.76271	-1.00177
55450528	chr1:55450528:C:T	4.29508e-21	-7.39038e-10	-1.24122	4.05034e-20	-7.39038e-10	-1.47601
55450692	chr1:55450692:T:C	2.4808e-21	-7.39038e-10	-1.79011	1.89132e-20	-7.39038e-10	-2.23754
55451096	chr1:55451096:C:A	3.64485e-22	-1.78039	-1.92757	3.93966e-21	-2.0406	-1.7657
55451177	chr1:55451177:A:G	4.29324e-21	-7.39038e-10	-1.24165	4.84453e-20	-7.39038e-10	-1.29696
55451247	chr1:55451247:C:T	2.05402e-22	-2.12449	-2.15699	1.93415e-21	-2.19136	-2.32637
55451495	chr1:55451495:G:A	2.42164e-22	-1.8276	-2.28923	2.48244e-21	-2.07257	-2.19558
55451682	chr1:55451682:C:T	1.48395e-21	-7.39038e-10	-2.30399	1.98963e-20	-7.39038e-10	-2.18686
55451716	chr1:55451716:A:C	1.44535e-21	-7.39038e-10	-2.33034	2.36237e-20	-7.39038e-10	-2.01515
55451768	chr1:55451768:C:CATT	4.38847e-22	-1.89486	-1.62744	3.20945e-21	-1.92457	-2.08672
55451848	chr1:55451848:G:T	4.35316e-22	-1.89501	-1.63537	3.1998e-21	-1.92454	-2.08977
55451958	chr1:55451958:G:A	2.42578e-21	-1.81254	-4.84864e-09	4.2641e-20	-1.42458	-4.84864e-09
55452142	chr1:55452142:T:A	6.84184e-21	-7.39038e-10	-0.775637	1.36533e-19	-7.39038e-10	-0.260828
55452354	chr1:55452354:C:G	1.99398e-22	-1.9887	-2.32244	2.9717e-21	-1.99086	-2.0974
55452369	chr1:55452369:C:G	1.95393e-22	-2.0081	-2.32334	2.90155e-21	-2.01037	-2.10179
55452421	chr1:55452421:A:G	4.46056e-22	-1.92392	-1.58208	3.09266e-21	-1.95429	-2.09408
55452454	chr1:55452454:T:C	1.28579e-21	-1.26247	-1.18485	5.89327e-21	-1.07254	-2.33104
55452564	chr1:55452564:G:A	3.79406e-22	-1.7677	-1.90014	4.09056e-21	-2.03321	-1.73551
55452625	chr1:55452625:G:GA	3.17264e-21	-7.39038e-10	-1.54413	2.84604e-20	-7.39038e-10	-1.82888
55452679	chr1:55452679:G:A	1.44582e-21	-7.39038e-10	-2.33002	2.34773e-20	-7.39038e-10	-2.02136
55453416	chr1:55453416:T:A	1.44582e-21	-7.39038e-10	-2.33002	2.34773e-20	-7.39038e-10	-2.02136
55453475	chr1:55453475:G:A	1.45343e-21	-7.39038e-10	-2.32477	2.02806e-20	-7.39038e-10	-2.16773
55453645	chr1:55453645:A:G	1.82542e-21	-2.09688	-4.84864e-09	1.95485e-20	-2.2045	-4.84864e-09
55453733	chr1:55453733:A:C	1.95611e-20	-7.39038e-10	0.27485	3.21898e-19	-7.39038e-10	0.596839
55453988	chr1:55453988:C:A	1.44432e-21	-7.39038e-10	-2.33106	1.98133e-20	-7.39038e-10	-2.19104
55454003	chr1:55454003:A:G	4.42383e-22	-1.95299	-1.56129	3.04445e-21	-1.98111	-2.08296
55454241	chr1:55454241:AAAG:A	5.8174e-22	-1.97202	-1.2684	2.6131e-21	-2.03747	-2.17939
55454285	chr1:55454285:A:G	4.11505e-21	-1.28404	-4.84864e-09	7.12316e-20	-0.91146	-4.84864e-09
55454320	chr1:55454320:A:G	4.59949e-22	-1.93051	-1.54482	3.14234e-21	-1.96041	-2.07202
55454376	chr1:55454376:A:AT	4.62165e-22	-1.92556	-1.54497	3.15697e-21	-1.95603	-2.07175
55454573	chr1:55454573:A:G	1.44544e-21	-7.39038e-10	-2.33028	2.35772e-20	-7.39038e-10	-2.01711
55454617	chr1:55454617:A:C	8.52004e-22	-2.07947	-0.779388	2.48274e-21	-2.13816	-2.12987
55454671	chr1:55454671:T:A	3.91623e-22	-1.73837	-1.89778	4.17742e-21	-2.01473	-1.73297
55454817	chr1:55454817:A:G	3.67146e-22	-1.36976	-2.33093	7.03147e-21	-0.900651	-2.32635
55454966	chr1:55454966:T:C	4.31733e-21	-7.39038e-10	-1.23606	4.06778e-20	-7.39038e-10	-1.47171
55455027	chr1:55455027:G:GT	1.49743e-21	-1.99002	-0.304924	8.43571e-21	-2.00498	-1.03994
55455070	chr1:55455070:C:T	3.86493e-22	-1.7461	-1.90323	4.12963e-21	-2.01983	-1.73938
55455216	chr1:55455216:G:A	1.9312e-22	-2.21384	-2.1293	2.34674e-21	-2.19033	-2.13404
55455269	chr1:55455269:T:A	4.12698e-21	-7.39038e-10	-1.28115	4.70524e-20	-7.39038e-10	-1.32613
55455763	chr1:55455763:A:T	1.44511e-21	-7.39038e-10	-2.33051	2.36988e-20	-7.39038e-10	-2.01197
55455952	chr1:55455952:A:C	4.37011e-22	-2.03137	-1.49512	2.0741e-21	-2.1173	-2.33057
55455980	chr1:55455980:T:C	4.89871e-22	-1.87022	-1.54209	3.52375e-21	-1.88797	-2.0299
55456159	chr1:55456159:A:G	4.49373e-22	-1.86323	-1.63537	3.29819e-21	-1.89425	-2.08977
55456571	chr1:55456571:C:T	4.36326e-22	-1.87097	-1.65709	3.22805e-21	-1.90269	-2.10283
55456885	chr1:55456885:C:A	4.95515e-21	-1.09827	-4.84864e-09	3.59688e-20	-1.59474	-4.84864e-09
55456959	chr1:55456959:C:T	1.94184e-21	-2.03506	-4.84864e-09	2.05061e-20	-2.15667	-4.84864e-09
55457126	chr1:55457126:G:A	4.47226e-22	-2.2042	-1.29918	1.88333e-21	-2.21445	-2.3299
55457158	chr1:55457158:A:T	3.69955e-22	-1.36197	-2.3311	7.11929e-21	-0.885936	-2.32865
55457312	chr1:55457312:T:C	3.70423e-22	-1.36209	-2.32971	7.04431e-21	-0.903712	-2.32146
55457660	chr1:55457660:T:C	1.44692e-21	-7.39038e-10	-2.32926	2.32066e-20	-7.39038e-10	-2.03296
55457741	chr1:55457741:C:T	2.83453e-22	-1.75115	-2.20825	2.93307e-21	-2.02471	-2.07664
55458052	chr1:55458052:A:G	1.45306e-21	-7.39038e-10	-2.32502	2.13168e-20	-7.39038e-10	-2.1179
55458309	chr1:55458309:G:C	2.34335e-22	-1.85367	-2.29603	2.55223e-21	-1.90935	-2.33108
55458656	chr1:55458656:T:C	1.44846e-21	-7.39038e-10	-2.32819	2.29359e-20	-7.39038e-10	-2.04469
55458859	chr1:55458859:C:T	3.82249e-22	-1.32927	-2.3311	7.32266e-21	-0.858305	-2.32812
55459140	chr1:55459140:C:T	1.45227e-21	-7.39038e-10	-2.32556	2.2422e-20	-7.39038e-10	-2.06735
55459163	chr1:55459163:G:A	7.8435e-22	-2.08837	-0.853221	2.40165e-21	-2.14446	-2.15678
55459164	chr1:55459164:C:T	1.12697e-21	-1.37257	-1.20659	1.44777e-20	-1.55207	-0.952716
55459178	chr1:55459178:C:T	1.94798e-21	-1.4834	-0.548503	4.52645e-21	-1.36353	-2.30393
55459317	chr1:55459317:T:C	2.58851e-21	-7.39038e-10	-1.74761	2.28055e-20	-7.39038e-10	-2.05039
55459490	chr1:55459490:C:T	9.01713e-21	-0.499567	-4.84864e-09	2.65419e-19	0.403914	-4.84864e-09
55459501	chr1:55459501:T:G	1.44421e-21	-7.39038e-10	-2.33113	1.97316e-20	-7.39038e-10	-2.19517
55459563	chr1:55459563:G:A	1.45823e-21	-7.39038e-10	-2.32147	1.88446e-20	-7.39038e-10	-2.24117
55459688	chr1:55459688:G:A	1.52132e-21	-1.78004	-0.499073	1.14569e-20	-1.87309	-0.865713
55459871	chr1:55459871:C:A	2.47449e-21	-7.39038e-10	-1.79266	1.88947e-20	-7.39038e-10	-2.23851
55460203	chr1:55460203:A:G	1.06993e-21	-2.05264	-0.578466	3.05901e-21	-2.11378	-1.94553
55460346	chr1:55460346:C:T	2.03103e-20	-7.39038e-10	0.312436	3.29233e-19	-7.39038e-10	0.619371
55460348	chr1:55460348:G:A	2.72285e-22	-1.8325	-2.1671	3.01524e-21	-2.08298	-1.99074
55460369	chr1:55460369:G:A	1.3124e-21	-1.33667	-1.09016	1.70742e-20	-1.51841	-0.821418
55460708	chr1:55460708:A:T	1.45862e-21	-7.39038e-10	-2.3212	2.06473e-20	-7.39038e-10	-2.14981
55460788	chr1:55460788:A:G	4.46221e-22	-1.86299	-1.64265	3.28273e-21	-1.89501	-2.09371
55460836	chr1:55460836:G:A	1.62332e-21	-2.21422	-4.84864e-09	2.21161e-20	-2.08109	-4.84864e-09
55461020	chr1:55461020:C:T	4.24366e-22	-1.87638	-1.67947	3.17229e-21	-1.90707	-2.11587
55461103	chr1:55461103:A:C	1.45034e-21	-7.39038e-10	-2.32689	2.26679e-20	-7.39038e-10	-2.05645
55461230	chr1:55461230:G:A	1.24938e-21	-1.2946	-1.18145	1.59671e-20	-1.48197	-0.924897
55461373	chr1:55461373:G:A	3.78599e-17	-7.39038e-10	7.84296	3.09372e-20	-7.39038e-10	-1.74544
55461450	chr1:55461450:A:G	4.54126e-22	-1.85484	-1.63324	3.32649e-21	-1.88702	-2.08846
55461526	chr1:55461526:T:C	3.01761e-21	-7.39038e-10	-1.59423	2.74256e-20	-7.39038e-10	-1.86592
55461766	chr1:55461766:A:G	1.97707e-21	-1.50858	-0.508493	4.42326e-21	-1.3918	-2.29872
55462569	chr1:55462569:C:T	3.02302e-21	-7.39038e-10	-1.59244	2.6969e-20	-7.39038e-10	-1.88271
55462801	chr1:55462801:TTAAG:T	2.51069e-22	-2.03092	-2.0498	2.12205e-21	-2.13172	-2.2933
55462803	chr1:55462803:A:C	1.62318e-21	-2.21431	-4.84864e-09	1.95429e-20	-2.20479	-4.84864e-09
55462957	chr1:55462957:G:T	4.86259e-22	-1.09788	-2.32183	9.59556e-21	-0.613654	-2.30244
55463165	chr1:55463165:CTA:C	2.01201e-20	-7.39038e-10	0.303027	3.93662e-19	-7.39038e-10	0.798096
55463234	chr1:55463234:T:A	2.55983e-22	-2.01528	-2.04606	2.14722e-21	-2.12099	-2.29223
55463302	chr1:55463302:G:T	2.03097e-21	-1.15808	-0.832102	6.39268e-21	-0.992036	-2.33021
55463364	chr1:55463364:G:A	2.59738e-22	-2.02649	-2.02029	2.15288e-21	-2.12868	-2.28191
55463621	chr1:55463621:C:T	2.45393e-21	-1.801	-4.84864e-09	2.16643e-20	-2.10173	-4.84864e-09
55464250	chr1:55464250:C:T	8.21286e-21	-7.39038e-10	-0.592992	2.38807e-19	-7.39038e-10	0.298261
55464257	chr1:55464257:G:A	4.54811e-22	-1.85807	-1.62849	3.32316e-21	-1.89019	-2.08629
55464308	chr1:55464308:C:T	4.5257e-22	-1.86399	-1.62752	3.30953e-21	-1.89545	-2.08514
55464777	chr1:55464777:T:A	1.5575e-21	-2.03862	-0.216987	8.47635e-21	-2.05301	-0.987109
55464789	chr1:55464789:G:A	4.56096e-22	-1.85202	-1.63172	3.33371e-21	-1.88512	-2.08819
55464879	chr1:55464879:G:A	1.5868e-21	-7.39038e-10	-2.23698	2.21139e-20	-7.39038e-10	-2.08119
55464934	chr1:55464934:G:A	4.50428e-22	-1.83957	-1.65668	3.31845e-21	-1.87311	-2.10479
55464952	chr1:55464952:C:G	1.19006e-21	-1.33904	-1.18565	1.52346e-20	-1.52079	-0.93304
55465097	chr1:55465097:C:T	1.46055e-21	-7.39038e-10	-2.31988	2.07084e-20	-7.39038e-10	-2.14686
55465157	chr1:55465157:TA:T	4.44004e-22	-1.8837	-1.62692	3.24454e-21	-1.91477	-2.08565
55465178	chr1:55465178:G:A	1.48685e-21	-7.39038e-10	-2.30203	2.18956e-20	-7.39038e-10	-2.09111
55465298	chr1:55465298:G:A	2.10571e-21	-1.37793	-0.576109	5.00085e-21	-1.25211	-2.31567
55465323	chr1:55465323:G:A	2.3818e-21	-7.39038e-10	-1.83084	2.15898e-20	-7.39038e-10	-2.10518
55465438	chr1:55465438:T:G	5.05246e-21	-7.39038e-10	-1.07882	3.85089e-20	-7.39038e-10	-1.52651
55465589	chr1:55465589:G:T	2.05271e-21	-7.39038e-10	-1.97953	4.58705e-20	-7.39038e-10	-1.35157
55465674	chr1:55465674:G:A	4.09691e-22	-1.94829	-1.64275	3.00931e-21	-1.97997	-2.09572
55465689	chr1:55465689:A:G	3.51578e-22	-2.07318	-1.67083	2.11699e-21	-2.11891	-2.30849
55465763	chr1:55465763:A:G	4.09519e-22	-1.96577	-1.62569	2.99099e-21	-1.9953	-2.08649
55465816	chr1:55465816:G:A	1.9212e-21	-2.04574	-4.84864e-09	2.00294e-20	-2.1802	-4.84864e-09
55466074	chr1:55466074:T:C	4.45168e-22	-1.95264	-1.55536	3.15569e-21	-1.98327	-2.04492
55466202	chr1:55466202:A:G	1.44526e-21	-7.39038e-10	-2.3304	2.52301e-20	-7.39038e-10	-1.94936
55466250	chr1:55466250:G:A	1.44749e-21	-7.39038e-10	-2.32887	2.93136e-20	-7.39038e-10	-1.79934
55466531	chr1:55466531:A:G	1.44552e-21	-7.39038e-10	-2.33022	1.77611e-20	-7.39038e-10	-2.30039
55466627	chr1:55466627:G:A	9.72425e-22	-1.58405	-1.1426	4.05802e-21	-1.47303	-2.30367
55466933	chr1:55466933:G:C	3.04092e-21	-7.39038e-10	-1.58653	3.49615e-20	-7.39038e-10	-1.62315
55467062	chr1:55467062:T:C	1.44493e-21	-7.39038e-10	-2.33063	4.808e-20	-7.39038e-10	-1.30453
55467365	chr1:55467365:G:A	5.74724e-20	-7.39038e-10	1.35261	1.61599e-18	-7.39038e-10	2.21031
55467631	chr1:55467631:A:T	6.10016e-21	-7.39038e-10	-0.890378	8.41618e-20	-7.39038e-10	-0.744655
55467671	chr1:55467671:A:G	5.20952e-22	-1.91687	-1.43393	3.47145e-21	-1.94846	-1.98436
55467690	chr1:55467690:A:C	1.44976e-21	-7.39038e-10	-2.3273	1.88204e-20	-7.39038e-10	-2.24246
55467739	chr1:55467739:T:C	1.04323e-19	-7.39038e-10	1.9488	1.83341e-18	-7.39038e-10	2.33654
55467818	chr1:55467818:A:G	1.44742e-21	-7.39038e-10	-2.32891	2.34184e-20	-7.39038e-10	-2.02387
55468105	chr1:55468105:C:G	3.93171e-21	-1.32962	-4.84864e-09	6.59035e-20	-0.989204	-4.84864e-09
55468264	chr1:55468264:A:G	5.36931e-22	-1.87384	-1.44674	3.58727e-21	-1.90744	-1.99257
55468765	chr1:55468765:C:T	1.31181e-19	-7.39038e-10	2.17789	4.80927e-18	-7.39038e-10	3.3009
55468791	chr1:55468791:G:A	1.32912e-21	-1.6071	-0.807075	1.72731e-20	-1.78002	-0.548228
55468967	chr1:55468967:G:A	6.01812e-21	-7.39038e-10	-0.903918	3.07637e-19	-7.39038e-10	0.551524
55468987	chr1:55468987:T:A	1.86308e-22	-2.04794	-2.3311	2.46389e-21	-2.06691	-2.20874
55469011	chr1:55469011:C:T	1.44976e-21	-7.39038e-10	-2.3273	1.88204e-20	-7.39038e-10	-2.24246
55469033	chr1:55469033:T:G	2.12949e-22	-2.06775	-2.17765	4.52543e-21	-2.06976	-1.59792
55469272	chr1:55469272:C:T	4.44546e-21	-7.39038e-10	-1.20681	2.02516e-19	-7.39038e-10	0.133421
55469455	chr1:55469455:G:A	6.02039e-17	-7.39038e-10	8.3068	3.4903e-20	-7.39038e-10	-1.62482
55469818	chr1:55469818:C:G	1.45691e-21	-7.39038e-10	-2.32238	1.85717e-20	-7.39038e-10	-2.25576
55469820	chr1:55469820:C:T	1.45204e-21	-1.64356	-0.682163	1.92263e-20	-1.81575	-0.405364
55470300	chr1:55470300:T:C	1.90492e-21	-7.39038e-10	-2.05425	2.01209e-20	-7.39038e-10	-2.17564
55470661	chr1:55470661:C:T	1.90122e-22	-2.03464	-2.32415	2.36482e-21	-2.05469	-2.262
55470890	chr1:55470890:A:G	1.93478e-22	-2.0102	-2.33108	2.54998e-21	-2.03295	-2.20836
55471184	chr1:55471184:A:C	6.02154e-22	-1.91303	-1.2929	8.56753e-21	-1.68942	-1.33999
55471226	chr1:55471226:T:C	2.92929e-22	-1.96867	-1.95784	3.44307e-21	-2.16014	-1.7809
55471270	chr1:55471270:G:C	4.64755e-21	-7.39038e-10	-1.16235	2.15549e-19	-7.39038e-10	0.195791
55471358	chr1:55471358:G:A	1.44674e-21	-7.39038e-10	-2.32938	1.86385e-20	-7.39038e-10	-2.25216
55471572	chr1:55471572:C:T	1.44709e-21	-7.39038e-10	-2.32914	1.8667e-20	-7.39038e-10	-2.25064
55471591	chr1:55471591:G:T	1.44973e-21	-7.39038e-10	-2.32731	1.8823e-20	-7.39038e-10	-2.24232
55471601	chr1:55471601:A:C	1.68854e-21	-7.39038e-10	-2.17483	1.85399e-20	-7.39038e-10	-2.25747
55472277	chr1:55472277:G:A	1.45725e-20	-7.39038e-10	-0.0195557	2.4952e-19	-7.39038e-10	0.342143
55472591	chr1:55472591:A:C	1.92161e-22	-2.12885	-2.21926	4.64614e-21	-2.17376	-1.4676
55472603	chr1:55472603:A:G	1.92921e-22	-2.01318	-2.33099	2.54968e-21	-2.03552	-2.2059
55472624	chr1:55472624:C:A	4.20863e-22	-1.92798	-1.63616	5.2296e-21	-2.1381	-1.38496
55472743	chr1:55472743:G:A	3.23751e-21	-1.52389	-4.84864e-09	5.43396e-20	-1.18214	-4.84864e-09
55473116	chr1:55473116:C:T	2.57779e-22	-2.04954	-2.00481	3.17296e-21	-2.19543	-1.8273
55473555	chr1:55473555:T:C	1.89137e-22	-2.03296	-2.33101	2.51284e-21	-2.04897	-2.20701
55473605	chr1:55473605:A:G	3.37472e-22	-2.19946	-1.58551	1.92058e-21	-2.21421	-2.31056
55473932	chr1:55473932:G:C	4.4054e-21	-7.39038e-10	-1.21586	1.98702e-19	-7.39038e-10	0.114408
55474087	chr1:55474087:C:T	1.29351e-21	-2.1443	-0.297034	1.76848e-20	-2.15248	-0.152215
55474321	chr1:55474321:C:T	3.42451e-22	-2.19778	-1.57254	1.92676e-21	-2.21405	-2.3075
55474521	chr1:55474521:G:A	2.28536e-21	-1.87217	-4.84864e-09	3.14361e-20	-1.72944	-4.84864e-09
55474667	chr1:55474667:T:C	1.80347e-22	-2.12164	-2.28993	2.15269e-21	-2.13173	-2.27895
55474696	chr1:55474696:A:G	3.27486e-22	-2.20885	-1.60615	1.91666e-21	-2.21377	-2.31304
55474842	chr1:55474842:C:T	4.33016e-22	-1.93164	-1.60404	5.44096e-21	-2.14041	-1.34303
55475316	chr1:55475316:G:A	7.08622e-22	-2.21307	-0.830055	2.37174e-21	-2.20989	-2.10388
55475547	chr1:55475547:C:T	1.77017e-22	-2.11101	-2.31919	3.11791e-21	-1.83304	-2.20719
55475756	chr1:55475756:G:A	2.44207e-21	-7.39038e-10	-1.80585	1.88688e-20	-7.39038e-10	-2.23989
55475948	chr1:55475948:C:T	1.45076e-21	-7.39038e-10	-2.32661	2.08835e-20	-7.39038e-10	-2.13844
55475974	chr1:55475974:T:TG	2.0283e-22	-1.98116	-2.31292	4.65449e-21	-1.55566	-2.0839
55476210	chr1:55476210:A:T	1.69366e-21	-7.39038e-10	-2.1718	3.74679e-20	-7.39038e-10	-1.55391
55476211	chr1:55476211:C:T	1.89966e-22	-2.02958	-2.33002	4.21973e-21	-1.66602	-2.07161
55476216	chr1:55476216:G:A	4.12573e-22	-1.72891	-1.85513	3.85255e-21	-1.81921	-2.00946
55477451	chr1:55477451:T:C	2.20354e-22	-1.97202	-2.2392	3.29875e-21	-1.73369	-2.25016
55477550	chr1:55477550:T:C	1.68881e-21	-2.17467	-4.84864e-09	2.33195e-20	-2.02811	-4.84864e-09
55477605	chr1:55477605:C:A	1.98515e-21	-2.013	-4.84864e-09	2.15769e-20	-2.10577	-4.84864e-09
55477647	chr1:55477647:A:G	1.44619e-21	-7.39038e-10	-2.32976	1.76497e-20	-7.39038e-10	-2.30668
55478823	chr1:55478823:C:T	8.74461e-22	-1.43515	-1.39769	1.08855e-20	-1.63315	-1.15681
55478864	chr1:55478864:C:T	1.44564e-21	-7.39038e-10	-2.33014	1.7658e-20	-7.39038e-10	-2.30621
55479461	chr1:55479461:A:G	2.08246e-19	-2.20324	4.84327	2.59097e-20	-2.21406	0.291281
55479706	chr1:55479706:A:G	1.2057e-20	-7.39038e-10	-0.209052	7.94425e-20	-7.39038e-10	-0.802362
55479882	chr1:55479882:CA:C	1.50802e-21	-7.39038e-10	-2.2879	1.9174e-20	-7.39038e-10	-2.22384
55480537	chr1:55480537:T:C	2.67319e-21	-7.39038e-10	-1.71542	3.85253e-20	-7.39038e-10	-1.52608
55480787	chr1:55480787:T:G	8.82304e-22	-1.32659	-1.49732	1.01384e-20	-1.53369	-1.32738
55481199	chr1:55481199:C:T	4.84578e-22	-1.92748	-1.49569	3.20922e-21	-2.0553	-1.95607
55482938	chr1:55482938:A:G	1.44489e-21	-7.39038e-10	-2.33066	1.72235e-20	-7.39038e-10	-2.33112
55483188	chr1:55483188:G:A	1.26161e-21	-1.87686	-0.589447	2.04723e-20	-1.64119	-0.517133
55483246	chr1:55483246:A:AGGGGC	9.19e-21	-7.39038e-10	-0.480577	1.17512e-19	-7.39038e-10	-0.410858
55483304	chr1:55483304:A:C	6.33319e-22	-1.25564	-1.89983	6.00736e-21	-1.34322	-2.04119
55483449	chr1:55483449:T:C	8.6426e-21	-7.39038e-10	-0.541989	1.28608e-19	-7.39038e-10	-0.320628
55483705	chr1:55483705:A:G	1.44501e-21	-7.39038e-10	-2.33058	1.72233e-20	-7.39038e-10	-2.33113
55483835	chr1:55483835:T:G	9.91603e-21	-7.39038e-10	-0.404541	6.70915e-20	-7.39038e-10	-0.971339
55484484	chr1:55484484:G:A	7.13523e-22	-1.29256	-1.74367	6.53732e-21	-1.37628	-1.92359
55484628	chr1:55484628:C:T	1.32145e-21	-1.89957	-0.520389	2.16558e-20	-1.67115	-0.43097
55484669	chr1:55484669:T:A	9.32318e-21	-7.39038e-10	-0.46619	1.19367e-19	-7.39038e-10	-0.395195
55484795	chr1:55484795:C:T	2.23544e-22	-1.96126	-2.23558	3.36315e-21	-1.71786	-2.24666
55484850	chr1:55484850:G:T	3.01802e-20	-2.20022	2.90872	3.11776e-21	-2.2121	-1.82819
55485213	chr1:55485213:T:C	2.3373e-22	-1.95075	-2.20153	3.51817e-21	-1.70447	-2.21498
55485832	chr1:55485832:C:T	5.94092e-22	-1.25469	-1.96473	5.70901e-21	-1.34359	-2.09176
55486182	chr1:55486182:G:A	9.19173e-21	-7.39038e-10	-0.480389	6.82561e-20	-7.39038e-10	-0.954129
55486312	chr1:55486312:A:C	1.45421e-21	-7.39038e-10	-2.32423	2.07104e-20	-7.39038e-10	-2.14676
55486603	chr1:55486603:C:G	1.35532e-20	-7.39038e-10	-0.0920707	1.07239e-19	-7.39038e-10	-0.502337
55486835	chr1:55486835:G:A	6.38643e-21	-7.39038e-10	-0.844518	2.20263e-19	-7.39038e-10	0.217426
55487309	chr1:55487309:G:GT	4.26357e-21	-2.08747	0.838884	5.88221e-21	-1.85038	-1.55508
55487386	chr1:55487386:A:G	2.14241e-21	-7.39038e-10	-1.93676	2.28047e-20	-7.39038e-10	-2.05043
55487670	chr1:55487670:G:T	1.71468e-21	-7.39038e-10	-2.15947	2.61567e-20	-7.39038e-10	-1.91329
55487731	chr1:55487731:A:G	2.86469e-22	-1.61944	-2.32938	3.39553e-21	-1.77212	-2.18282
55488313	chr1:55488313:C:T	1.19466e-21	-1.81582	-0.705019	1.93501e-20	-1.57644	-0.638256
55488316	chr1:55488316:T:C	1.19488e-21	-1.81563	-0.705019	1.93534e-20	-1.57627	-0.638256
55488504	chr1:55488504:C:T	2.45042e-21	-1.80243	-4.84864e-09	2.08604e-20	-2.13954	-4.84864e-09
55488584	chr1:55488584:A:G	4.98078e-22	-1.18771	-2.20798	8.33889e-21	-1.14191	-1.91456
55488954	chr1:55488954:A:G	4.01292e-22	-1.37662	-2.23514	5.37412e-21	-1.2427	-2.2531
55489084	chr1:55489084:G:T	3.17199e-21	-7.39038e-10	-1.54433	2.72456e-20	-7.39038e-10	-1.8725
55489526	chr1:55489526:C:T	1.17926e-21	-1.82943	-0.704374	1.9045e-20	-1.59275	-0.637843
55489809	chr1:55489809:G:A	6.3599e-21	-7.39038e-10	-0.848681	1.90327e-19	-7.39038e-10	0.0713454
55490658	chr1:55490658:A:G	5.1167e-22	-1.98246	-1.3863	3.33535e-21	-2.0907	-1.88212
55490937	chr1:55490937:G:A	4.35423e-22	-1.4999	-2.03023	4.70134e-21	-1.60725	-2.0223
55490990	chr1:55490990:C:T	1.48725e-21	-7.39038e-10	-2.30176	1.72455e-20	-7.39038e-10	-2.32985
55491599	chr1:55491599:C:T	2.89192e-22	-1.62585	-2.3135	3.1444e-21	-1.71354	-2.31823
55492430	chr1:55492430:C:A	2.22784e-21	-1.90699	0.00932776	2.79182e-21	-1.93102	-2.21968
55492844	chr1:55492844:C:T	1.56321e-21	-7.39038e-10	-2.25195	1.76824e-20	-7.39038e-10	-2.30483
55492868	chr1:55492868:CCA:C	1.15476e-21	-1.2935	-1.2613	1.48137e-20	-1.47228	-1.00957
55492945	chr1:55492945:TG:T	1.67664e-21	-7.39038e-10	-2.1819	3.54092e-20	-7.39038e-10	-1.61042
55493066	chr1:55493066:G:A	2.01989e-21	-7.39038e-10	-1.99565	2.42588e-20	-7.39038e-10	-1.98861
55493202	chr1:55493202:G:C	1.63647e-22	-2.19058	-2.31815	2.21273e-21	-2.2139	-2.16927
55493225	chr1:55493225:G:T	8.80066e-20	-7.39038e-10	1.77872	2.48539e-20	-7.39038e-10	-1.96438
55493373	chr1:55493373:G:T	1.68845e-22	-2.15819	-2.31928	2.04828e-21	-2.13748	-2.32292
55493379	chr1:55493379:G:T	6.9006e-21	-7.39038e-10	-0.767085	5.12914e-20	-7.39038e-10	-1.23987
55494064	chr1:55494064:ATTATTAT:A	1.63521e-22	-2.1884	-2.32111	2.18502e-21	-2.21338	-2.18239
55494329	chr1:55494329:T:C	1.87825e-20	-7.39038e-10	0.234232	1.11123e-18	-7.39038e-10	1.83583
55494347	chr1:55494347:A:AATG	5.71822e-21	-7.39038e-10	-0.955036	1.51285e-19	-7.39038e-10	-0.158231
55494523	chr1:55494523:T:C	1.1165e-21	-1.23204	-1.35645	1.4641e-20	-1.41975	-1.07382
55494671	chr1:55494671:C:G	2.92135e-22	-1.60361	-2.32562	3.36176e-21	-1.70704	-2.25789
55494774	chr1:55494774:T:C	3.97763e-20	-7.39038e-10	0.984578	1.29626e-18	-7.39038e-10	1.98984
55494794	chr1:55494794:T:C	3.73048e-20	-7.39038e-10	0.920428	1.20564e-18	-7.39038e-10	1.91737
55495049	chr1:55495049:A:G	5.4734e-21	-7.39038e-10	-0.998793	1.49679e-19	-7.39038e-10	-0.168904
55495383	chr1:55495383:G:A	6.10852e-21	-7.39038e-10	-0.889009	1.62535e-19	-7.39038e-10	-0.0865042
55495496	chr1:55495496:T:C	4.90392e-22	-1.68901	-1.72224	6.1374e-21	-1.69783	-1.66516
55495693	chr1:55495693:A:T	2.27571e-21	-1.73908	-0.137321	4.2709e-21	-1.48509	-2.24048
55495728	chr1:55495728:C:G	2.0399e-21	-1.98579	-4.84864e-09	3.03188e-20	-1.76563	-4.84864e-09
55496054	chr1:55496054:C:T	1.3042e-21	-1.23284	-1.20026	1.66941e-20	-1.42052	-0.941819
55496117	chr1:55496117:T:TGGTGAG	1.68613e-21	-7.39038e-10	-2.17625	2.04458e-20	-7.39038e-10	-2.15962
55496278	chr1:55496278:G:A	1.99108e-21	-1.70372	-0.306303	4.32581e-21	-1.44299	-2.26981
55496397	chr1:55496397:C:T	1.18613e-21	-1.92539	-0.602607	1.91245e-20	-1.69637	-0.53006
55496624	chr1:55496624:G:T	9.65456e-20	-7.39038e-10	1.87132	2.55646e-20	-7.39038e-10	-1.93619
55496955	chr1:55496955:T:C	4.61794e-21	-1.16874	-4.84864e-09	3.52001e-20	-1.61635	-4.84864e-09
55497406	chr1:55497406:C:G	6.65592e-21	-7.39038e-10	-0.803186	1.79955e-19	-7.39038e-10	0.0153091
55497737	chr1:55497737:C:T	8.48825e-20	-7.39038e-10	1.74257	2.45707e-20	-7.39038e-10	-1.97584
55497846	chr1:55497846:A:G	1.63151e-22	-2.19295	-2.31882	2.20821e-21	-2.21423	-2.17098
55498007	chr1:55498007:C:T	1.7517e-21	-2.1381	-4.84864e-09	3.86187e-20	-1.52366	-4.84864e-09
55498011	chr1:55498011:A:G	1.53194e-21	-7.39038e-10	-2.27216	1.73331e-20	-7.39038e-10	-2.32478
55498201	chr1:55498201:G:A	1.64885e-21	-7.39038e-10	-2.19862	2.4637e-20	-7.39038e-10	-1.97315
55498302	chr1:55498302:G:A	2.55639e-21	-1.7601	-4.84864e-09	4.02822e-20	-1.48149	-4.84864e-09
55498335	chr1:55498335:C:T	3.51112e-22	-2.06569	-1.67965	2.83379e-21	-2.14232	-1.99346
55498387	chr1:55498387:T:C	1.4516e-21	-7.39038e-10	-2.32602	2.08517e-20	-7.39038e-10	-2.13996
55498543	chr1:55498543:C:A	1.46825e-21	-7.39038e-10	-2.31462	1.77169e-20	-7.39038e-10	-2.30288
55498980	chr1:55498980:G:GGCCA	1.27086e-21	-1.90387	-0.555125	2.05926e-20	-1.6696	-0.482868
55499005	chr1:55499005:A:G	4.00766e-20	-7.39038e-10	0.992098	1.30744e-18	-7.39038e-10	1.99843
55499154	chr1:55499154:C:T	8.99229e-20	-7.39038e-10	1.80026	2.48208e-20	-7.39038e-10	-1.96571
55499526	chr1:55499526:C:T	5.02617e-22	-2.20651	-1.18011	2.72536e-21	-2.21438	-1.96041
55499740	chr1:55499740:T:G	6.3236e-22	-1.74797	-1.40902	9.82687e-21	-1.96069	-0.931582
55499890	chr1:55499890:CT:C	1.9375e-22	-2.17869	-2.16119	1.95098e-21	-2.2094	-2.29966
55499968	chr1:55499968:C:T	1.44544e-21	-7.39038e-10	-2.33028	1.82138e-20	-7.39038e-10	-2.27522
55500305	chr1:55500305:T:C	1.66047e-21	-7.39038e-10	-2.19159	1.9226e-20	-7.39038e-10	-2.22113
55500629	chr1:55500629:C:T	8.30642e-20	-7.39038e-10	1.72092	1.14806e-18	-7.39038e-10	1.86843
55500656	chr1:55500656:C:T	1.24342e-21	-1.9257	-0.555125	2.00302e-20	-1.69729	-0.482868
55500711	chr1:55500711:A:G	1.55001e-21	-7.39038e-10	-2.26043	2.22187e-20	-7.39038e-10	-2.07646
55500851	chr1:55500851:C:T	1.4618e-21	-7.39038e-10	-2.31902	1.82104e-20	-7.39038e-10	-2.2754
55500881	chr1:55500881:T:G	1.68102e-21	-7.39038e-10	-2.17929	3.58612e-20	-7.39038e-10	-1.59774
55500924	chr1:55500924:G:A	5.7197e-22	-2.20242	-1.05494	2.90853e-21	-2.21344	-1.89631
55501159	chr1:55501159:G:A	1.76331e-21	-2.1315	-4.84864e-09	1.93932e-20	-2.21248	-4.84864e-09
55501292	chr1:55501292:C:A	4.21269e-21	-1.26059	-4.84864e-09	3.9473e-20	-1.50178	-4.84864e-09
55501471	chr1:55501471:C:T	2.71516e-22	-1.67175	-2.33068	2.99043e-21	-1.81754	-2.26444
55501601	chr1:55501601:G:C	1.12501e-19	-7.39038e-10	2.02427	2.67805e-20	-7.39038e-10	-1.88972
55501850	chr1:55501850:A:G	2.04113e-22	-1.97886	-2.30891	3.07355e-21	-1.74422	-2.31034
55502093	chr1:55502093:C:G	2.02649e-22	-1.97649	-2.31849	3.05442e-21	-1.74125	-2.31956
55502255	chr1:55502255:T:A	8.76853e-21	-2.06266	1.53514	8.30824e-21	-2.12216	-0.937992
55502725	chr1:55502725:A:G	3.35469e-22	-1.8841	-1.90682	4.1056e-21	-1.99853	-1.76652
55502777	chr1:55502777:C:T	3.22286e-22	-1.89216	-1.93885	3.93721e-21	-2.00402	-1.80291
55502931	chr1:55502931:G:T	1.91615e-22	-2.17464	-2.17632	1.93859e-21	-2.2076	-2.30784
55502987	chr1:55502987:T:C	1.75514e-22	-2.20048	-2.23825	1.98291e-21	-2.18743	-2.3054
55503085	chr1:55503085:C:A	1.72775e-22	-2.13258	-2.32187	2.01318e-21	-2.21252	-2.26516
55503251	chr1:55503251:C:T	1.92074e-20	-7.39038e-10	0.256603	5.44467e-19	-7.39038e-10	1.12241
55503743	chr1:55503743:G:T	1.45831e-21	-7.39038e-10	-2.32142	2.58777e-20	-7.39038e-10	-1.92401
55503828	chr1:55503828:C:T	3.31834e-22	-2.16282	-1.63899	2.32764e-21	-2.18912	-2.14342
55504075	chr1:55504075:C:T	2.98883e-22	-1.57851	-2.32788	3.34523e-21	-1.73847	-2.23139
55504594	chr1:55504594:A:G	1.47604e-20	-2.04463	2.03789	1.15508e-20	-2.10672	-0.623924
55504608	chr1:55504608:C:T	1.23675e-21	-1.89226	-0.593951	2.01621e-20	-1.65237	-0.521224
55504623	chr1:55504623:G:A	4.31918e-20	-7.39038e-10	1.06696	1.3931e-18	-7.39038e-10	2.06189
55504932	chr1:55504932:T:C	2.01336e-22	-1.97904	-2.32244	3.03644e-21	-1.74338	-2.32332
55505067	chr1:55505067:T:C	1.92909e-21	-1.29839	-0.743255	2.76068e-20	-1.4827	-0.37663
55505314	chr1:55505314:T:C	1.45173e-21	-7.39038e-10	-2.32594	2.51847e-20	-7.39038e-10	-1.95116
55505385	chr1:55505385:A:T	5.61982e-21	-7.39038e-10	-0.972393	1.72262e-20	-7.39038e-10	-2.33097
55505947	chr1:55505947:T:G	2.67214e-21	-7.39038e-10	-1.71581	2.80156e-20	-7.39038e-10	-1.84463
55506086	chr1:55506086:C:A	2.52844e-22	-1.94714	-2.12653	3.74271e-21	-1.69257	-2.16501
55506586	chr1:55506586:C:T	1.4991e-21	-1.32622	-0.967606	5.71658e-21	-1.2925	-2.14152
55506827	chr1:55506827:C:T	6.07237e-22	-0.981691	-2.21584	7.23317e-21	-1.05708	-2.14164
55506923	chr1:55506923:A:G	2.65372e-22	-2.00062	-2.0247	3.25482e-21	-1.80913	-2.18813
55506962	chr1:55506962:C:G	9.63214e-21	-7.39038e-10	-0.433588	1.23166e-19	-7.39038e-10	-0.363867
55507257	chr1:55507257:T:C	2.35548e-22	-1.90905	-2.23548	3.25356e-21	-1.68747	-2.31018
55507261	chr1:55507261:T:C	9.34269e-20	-7.39038e-10	1.83849	2.51135e-20	-7.39038e-10	-1.95399
55507667	chr1:55507667:A:G	8.89283e-21	-7.39038e-10	-0.513448	4.70792e-20	-7.39038e-10	-1.32557
55507813	chr1:55507813:A:C	1.74057e-22	-2.11604	-2.33102	4.15509e-21	-2.16322	-1.58984
55508258	chr1:55508258:T:G	2.0836e-21	-1.32398	-0.640614	4.04758e-20	-0.954525	-0.522167
55508314	chr1:55508314:C:T	9.01136e-20	-7.39038e-10	1.80238	1.25702e-18	-7.39038e-10	1.9591
55508578	chr1:55508578:T:C	2.09376e-21	-7.39038e-10	-1.95973	5.05994e-20	-7.39038e-10	-1.25346
55509540	chr1:55509540:G:A	2.84585e-21	-7.39038e-10	-1.65283	2.78024e-20	-7.39038e-10	-1.85227
55509964	chr1:55509964:G:A	1.46857e-21	-7.39038e-10	-2.3144	1.93685e-20	-7.39038e-10	-2.21375
55510194	chr1:55510194:A:G	1.45794e-21	-7.39038e-10	-2.32167	1.81434e-20	-7.39038e-10	-2.27909
55510242	chr1:55510242:T:G	1.58353e-21	-7.39038e-10	-2.23904	2.26791e-20	-7.39038e-10	-2.05595
55510520	chr1:55510520:G:A	1.7002e-20	0.134636	-4.84864e-09	5.6466e-19	1.15883	-4.84864e-09
55510667	chr1:55510667:A:T	1.47024e-21	-7.39038e-10	-2.31327	1.76715e-20	-7.39038e-10	-2.30544
55510727	chr1:55510727:C:T	4.15215e-19	-7.39038e-10	3.3301	4.3456e-20	-7.39038e-10	-1.40565
55510830	chr1:55510830:G:A	9.85085e-21	-7.39038e-10	-0.411135	4.95727e-20	-7.39038e-10	-1.27396
55511106	chr1:55511106:A:G	3.09678e-22	-1.8108	-2.06012	1.12554e-20	-1.18247	-1.57407
55511177	chr1:55511177:T:C	1.61961e-21	-7.39038e-10	-2.21651	2.37349e-20	-7.39038e-10	-2.01045
55511441	chr1:55511441:T:A	1.70078e-21	-7.39038e-10	-2.16761	1.9612e-20	-7.39038e-10	-2.20126
55511465	chr1:55511465:A:G	1.46413e-21	-7.39038e-10	-2.31743	1.90802e-20	-7.39038e-10	-2.22875
55511785	chr1:55511785:A:G	5.56608e-22	-1.97345	-1.31113	2.91098e-21	-2.08717	-2.02174
55511937	chr1:55511937:G:A	1.47265e-21	-7.39038e-10	-2.31163	1.9418e-20	-7.39038e-10	-2.2112
55511955	chr1:55511955:T:A	1.02484e-20	-7.39038e-10	-0.371575	1.32475e-19	-7.39038e-10	-0.290998
55512112	chr1:55512112:C:T	7.91999e-21	-7.39038e-10	-0.629303	4.27093e-20	-7.39038e-10	-1.42298
55512577	chr1:55512577:CTGTT:C	1.70077e-21	-2.16761	-4.84864e-09	2.08114e-20	-2.1419	-4.84864e-09
55512617	chr1:55512617:T:C	1.0665e-19	-7.39038e-10	1.97086	1.45636e-18	-7.39038e-10	2.1063
55512807	chr1:55512807:G:A	1.79832e-22	-2.14854	-2.26589	1.88838e-21	-2.21117	-2.33051
55513096	chr1:55513096:A:G	1.58353e-21	-7.39038e-10	-2.23904	2.26791e-20	-7.39038e-10	-2.05595
55513136	chr1:55513136:T:C	1.44607e-21	-7.39038e-10	-2.32984	1.77482e-20	-7.39038e-10	-2.30111
55513701	chr1:55513701:T:C	1.44607e-21	-7.39038e-10	-2.32984	1.77482e-20	-7.39038e-10	-2.30111
55513826	chr1:55513826:C:T	3.06942e-22	-1.87922	-2.00057	1.04143e-20	-1.91372	-0.920503
55514109	chr1:55514109:G:A	9.87467e-21	-7.39038e-10	-0.40872	1.3246e-19	-7.39038e-10	-0.291113
55514143	chr1:55514143:C:T	2.87558e-22	-1.86953	-2.07549	8.98798e-21	-1.90386	-1.07765
55514644	chr1:55514644:C:T	1.64641e-21	-2.2001	-4.84864e-09	2.20584e-20	-2.0837	-4.84864e-09
55514932	chr1:55514932:T:C	1.58693e-20	-0.0958424	0.161538	1.32182e-20	-0.391039	-2.20476
55515374	chr1:55515374:G:A	2.36834e-22	-1.87399	-2.2651	2.57983e-21	-1.94711	-2.28256
55515661	chr1:55515661:T:C	2.85072e-22	-1.90863	-2.04508	9.27322e-21	-1.93884	-1.01143
55515858	chr1:55515858:C:T	2.83946e-22	-1.92184	-2.03583	9.25118e-21	-1.95208	-1.00056
55515884	chr1:55515884:C:T	5.46934e-22	-1.99887	-1.30325	2.87454e-21	-2.10222	-2.01928
55515898	chr1:55515898:C:T	1.29037e-20	-0.0351072	-0.10607	1.31162e-20	-0.348526	-2.25502
55515926	chr1:55515926:G:A	1.17982e-20	-0.0381876	-0.19256	1.28101e-20	-0.356839	-2.27032
55516277	chr1:55516277:T:G	1.74365e-21	-7.39038e-10	-2.14271	2.68209e-20	-7.39038e-10	-1.88821
55516360	chr1:55516360:G:A	2.77845e-22	-1.92268	-2.0567	8.9213e-21	-1.95232	-1.03664
55516678	chr1:55516678:C:A	2.3135e-22	-1.86495	-2.29757	2.90049e-21	-1.91698	-2.19554
55517063	chr1:55517063:G:A	2.67769e-20	-7.39038e-10	0.588846	6.00787e-19	-7.39038e-10	1.22085
55517080	chr1:55517080:C:T	1.45061e-21	-7.39038e-10	-2.32671	1.86921e-20	-7.39038e-10	-2.2493
55517089	chr1:55517089:C:A	1.79403e-22	-2.21386	-2.20296	2.6472e-21	-2.20552	-1.99837
55517139	chr1:55517139:G:A	1.76546e-22	-2.14913	-2.28374	1.88739e-21	-2.21118	-2.33102
55517158	chr1:55517158:C:T	1.62846e-21	-2.21106	-4.84864e-09	1.93532e-20	-2.21454	-4.84864e-09
55517267	chr1:55517267:A:G	2.90695e-22	-1.90608	-2.02809	9.55351e-21	-1.9363	-0.98419
55517310	chr1:55517310:C:T	1.41816e-20	-7.39038e-10	-0.0467461	1.85121e-19	-7.39038e-10	0.0436117
55517622	chr1:55517622:C:T	1.90999e-21	-7.39038e-10	-2.05159	4.31057e-20	-7.39038e-10	-1.41374
55517723	chr1:55517723:A:ATAAC	1.81833e-22	-2.15674	-2.24662	1.88829e-21	-2.21275	-2.32897
55517806	chr1:55517806:G:A	2.52071e-20	-7.39038e-10	0.528431	5.61715e-19	-7.39038e-10	1.1536
55518332	chr1:55518332:C:T	1.74033e-22	-2.14231	-2.30489	1.89837e-21	-2.20949	-2.32691
55518917	chr1:55518917:T:A	1.48626e-21	-7.39038e-10	-2.30243	1.75037e-20	-7.39038e-10	-2.31498
55519260	chr1:55519260:T:C	7.77091e-22	-2.00518	-0.945709	3.59221e-21	-2.10766	-1.79097
55519475	chr1:55519475:G:T	5.40238e-22	-1.98594	-1.32849	2.86603e-21	-2.09388	-2.03059
55519587	chr1:55519587:C:T	1.77296e-22	-2.14663	-2.282	1.88833e-21	-2.21059	-2.33112
55519784	chr1:55519784:T:G	7.48451e-22	-1.97757	-1.01087	3.51881e-21	-2.08906	-1.83022
55519800	chr1:55519800:A:G	9.56911e-21	-7.39038e-10	-0.440153	2.94223e-19	-7.39038e-10	0.506941
55520087	chr1:55520087:CTG:C	6.68353e-22	-1.95838	-1.14325	3.99833e-21	-2.06874	-1.72278
55520370	chr1:55520370:T:C	4.54353e-21	-0.958011	-0.226977	9.56044e-20	-0.542506	-0.0746708
55520708	chr1:55520708:G:A	1.512e-21	-7.39038e-10	-2.28526	2.39227e-20	-7.39038e-10	-2.00257
55520960	chr1:55520960:G:A	6.87912e-22	-1.69718	-1.37561	7.63791e-21	-1.90864	-1.23563
55521208	chr1:55521208:T:A	1.05559e-20	-7.39038e-10	-0.342008	3.30758e-19	-7.39038e-10	0.62399
55521373	chr1:55521373:A:G	4.18593e-21	-7.39038e-10	-1.26697	1.26571e-19	-7.39038e-10	-0.336596
55521619	chr1:55521619:A:G	2.66555e-22	-1.76011	-2.26076	2.63364e-21	-1.88091	-2.32812
55521825	chr1:55521825:G:A	3.50694e-22	-1.45356	-2.29297	3.60228e-21	-1.56703	-2.3288
55522121	chr1:55522121:T:C	1.93557e-22	-2.17692	-2.16396	2.45633e-21	-2.21298	-2.06574
55522133	chr1:55522133:T:C	1.96485e-22	-2.18532	-2.14054	2.38892e-21	-2.21437	-2.09218
55522165	chr1:55522165:C:A	5.39438e-22	-2.01006	-1.30586	2.85559e-21	-2.11348	-2.01463
55522168	chr1:55522168:G:T	3.61747e-21	-7.39038e-10	-1.41292	4.90785e-20	-7.39038e-10	-1.28397
55522436	chr1:55522436:A:G	1.69557e-21	-2.17067	-4.84864e-09	3.48714e-20	-1.62573	-4.84864e-09
55522605	chr1:55522605:C:T	1.00396e-21	-2.02264	-0.672102	2.23139e-20	-2.15616	0.0839755
55522756	chr1:55522756:C:T	4.45717e-21	-7.39038e-10	-1.20418	6.19238e-20	-7.39038e-10	-1.05149
55522777	chr1:55522777:C:A	4.0635e-21	-1.29665	-4.84864e-09	4.39372e-20	-1.39463	-4.84864e-09
55522877	chr1:55522877:C:T	4.61229e-22	-2.07634	-1.39622	2.61423e-21	-2.1591	-2.05732
55523178	chr1:55523178:C:T	1.47136e-21	-7.39038e-10	-2.3125	1.84415e-20	-7.39038e-10	-2.26279
55523246	chr1:55523246:A:T	7.69946e-21	-7.39038e-10	-0.657543	2.29386e-19	-7.39038e-10	0.258011
55523343	chr1:55523343:C:T	2.86441e-22	-2.05456	-1.89435	2.08669e-21	-2.14887	-2.29295
55523413	chr1:55523413:G:A	3.10616e-21	-7.39038e-10	-1.5653	2.28712e-20	-7.39038e-10	-2.04752
55523700	chr1:55523700:T:C	3.18637e-22	-2.17823	-1.66416	2.15513e-21	-2.20493	-2.20461
55523704	chr1:55523704:G:A	3.19032e-22	-2.17705	-1.66411	2.15654e-21	-2.2043	-2.20459
55523973	chr1:55523973:T:C	2.64709e-22	-1.95579	-2.07203	2.75222e-21	-1.88206	-2.28293
55524017	chr1:55524017:G:A	1.73083e-21	-2.15009	-4.84864e-09	2.12568e-20	-2.12072	-4.84864e-09
55524031	chr1:55524031:A:G	3.68172e-22	-2.21424	-1.48366	2.31241e-21	-2.19075	-2.14836
55524068	chr1:55524068:T:C	1.50411e-21	-7.39038e-10	-2.29049	1.74698e-20	-7.39038e-10	-2.31692
55524077	chr1:55524077:T:C	2.0937e-22	-2.14553	-2.11682	3.74631e-21	-2.2045	-1.65212
55524152	chr1:55524152:TACAA:T	1.49279e-21	-7.39038e-10	-2.29804	1.8867e-20	-7.39038e-10	-2.23998
55524250	chr1:55524250:A:G	1.76722e-21	-2.12929	-4.84864e-09	1.94881e-20	-2.20759	-4.84864e-09
55524293	chr1:55524293:T:A	2.10719e-22	-2.098	-2.15793	1.99331e-21	-2.16778	-2.31982
55524389	chr1:55524389:T:C	2.10484e-21	-7.39038e-10	-1.95445	1.30161e-19	-7.39038e-10	-0.308623
55524421	chr1:55524421:TGTTA:T	2.12917e-22	-2.1366	-2.10894	3.80796e-21	-2.20095	-1.63935
55524659	chr1:55524659:G:A	1.44646e-21	-7.39038e-10	-2.32957	1.74147e-20	-7.39038e-10	-2.32008
55524663	chr1:55524663:G:A	1.44646e-21	-7.39038e-10	-2.32957	1.74147e-20	-7.39038e-10	-2.32008
55524759	chr1:55524759:G:A	2.91567e-22	-2.14442	-1.78676	2.07923e-21	-2.1882	-2.2572
55524963	chr1:55524963:C:G	5.05308e-22	-1.53955	-1.84173	7.7989e-21	-1.69257	-1.43084
55525016	chr1:55525016:C:T	6.12445e-21	-0.141366	-0.745038	1.01994e-20	-0.593902	-2.26117
55525024	chr1:55525024:T:C	2.9345e-22	-2.16092	-1.76382	2.07311e-21	-2.19997	-2.24838
55525111	chr1:55525111:T:C	1.7448e-20	-7.39038e-10	0.160532	2.31761e-19	-7.39038e-10	0.268311
55525152	chr1:55525152:A:G	4.62996e-21	-7.39038e-10	-1.16615	2.94626e-20	-7.39038e-10	-1.79427
55525164	chr1:55525164:A:G	1.48547e-21	-7.39038e-10	-2.30296	1.82713e-20	-7.39038e-10	-2.27206
55525375	chr1:55525375:C:T	3.38276e-21	-0.527083	-0.95292	7.0224e-21	-0.932658	-2.29563
55525400	chr1:55525400:A:T	3.49279e-22	-2.15729	-1.59329	2.25254e-21	-2.19454	-2.17079
55525672	chr1:55525672:T:C	5.25049e-21	-0.36786	-0.672513	8.41962e-21	-0.791792	-2.25504
55526370	chr1:55526370:C:G	1.83621e-21	-7.39038e-10	-2.09099	2.32034e-20	-7.39038e-10	-2.0331
55526658	chr1:55526658:T:C	1.29947e-20	0.278807	-0.412956	1.51588e-20	-0.407802	-2.05102
55527028	chr1:55527028:A:G	5.38977e-21	-7.39038e-10	-1.01419	3.26105e-20	-7.39038e-10	-1.69276
55527152	chr1:55527152:A:G	1.53842e-21	-7.39038e-10	-2.26794	1.7317e-20	-7.39038e-10	-2.32571
55527337	chr1:55527337:C:G	2.11341e-22	-2.13038	-2.1226	1.93419e-21	-2.18977	-2.32794
55527419	chr1:55527419:C:A	1.48175e-21	-7.39038e-10	-2.30547	1.8913e-20	-7.39038e-10	-2.23755
55527986	chr1:55527986:C:T	6.3658e-21	-0.738811	-0.108943	1.79772e-19	-0.775365	0.78966
55527999	chr1:55527999:C:T	3.25165e-22	-2.1725	-1.64961	2.17544e-21	-2.2025	-2.19767
55528154	chr1:55528154:G:A	1.51405e-21	-7.39038e-10	-2.28391	1.88378e-20	-7.39038e-10	-2.24153
55528489	chr1:55528489:T:A	1.51126e-19	-7.39038e-10	2.31942	2.01961e-18	-7.39038e-10	2.43326
55528620	chr1:55528620:C:T	1.4895e-21	-7.39038e-10	-2.30025	1.84637e-20	-7.39038e-10	-2.26159
55528762	chr1:55528762:G:A	1.52601e-21	-7.39038e-10	-2.27604	2.27133e-20	-7.39038e-10	-2.05445
55528806	chr1:55528806:C:T	1.62015e-21	-7.39038e-10	-2.21618	2.25434e-20	-7.39038e-10	-2.06195
55528898	chr1:55528898:G:A	1.50332e-19	-7.39038e-10	2.31416	2.00865e-18	-7.39038e-10	2.42782
55529167	chr1:55529167:A:G	4.41802e-22	-1.60848	-1.9071	6.58327e-21	-1.74309	-1.54977
55529221	chr1:55529221:C:T	2.12457e-21	-1.94513	-4.84864e-09	3.96194e-20	-1.49808	-4.84864e-09
55529375	chr1:55529375:T:C	4.51889e-21	-1.03246	-0.157971	9.77953e-20	-0.594306	-0.000213564
55529625	chr1:55529625:G:A	4.17493e-22	-2.18808	-1.3841	2.44522e-21	-2.2105	-2.07276
55529714	chr1:55529714:A:G	2.99165e-21	-7.39038e-10	-1.60287	2.81049e-20	-7.39038e-10	-1.84145
55529738	chr1:55529738:C:T	1.5918e-21	-7.39038e-10	-2.23383	2.91923e-20	-7.39038e-10	-1.80349
55530306	chr1:55530306:G:A	2.18652e-22	-1.88799	-2.33098	3.16021e-21	-1.77618	-2.25057
55530372	chr1:55530372:G:T	1.50256e-21	-7.39038e-10	-2.29152	1.96319e-20	-7.39038e-10	-2.20024
55530663	chr1:55530663:G:A	2.34279e-19	-7.39038e-10	2.75782	3.2104e-18	-7.39038e-10	2.89675
55530885	chr1:55530885:C:T	9.4411e-21	-7.39038e-10	-0.45362	2.91038e-19	-7.39038e-10	0.496059
55531210	chr1:55531210:T:C	2.72855e-22	-2.13376	-1.86375	2.3448e-21	-2.11131	-2.21389
55531772	chr1:55531772:T:C	5.04803e-21	-1.0797	-4.84864e-09	9.20114e-20	-0.655484	-4.84864e-09
55532165	chr1:55532165:A:AT	1.60749e-20	-7.39038e-10	0.0785685	2.24184e-19	-7.39038e-10	0.23507
55532567	chr1:55532567:GGCTCGCAC:G	2.00653e-22	-1.97506	-2.32982	2.82313e-21	-1.87592	-2.26363
55532666	chr1:55532666:A:G	2.11405e-22	-1.92964	-2.32304	3.27651e-21	-1.85012	-2.1405
55532732	chr1:55532732:C:T	1.75206e-22	-2.10972	-2.33076	2.14568e-21	-2.18414	-2.2298
55532762	chr1:55532762:G:A	2.93242e-22	-2.02489	-1.90056	2.4206e-21	-2.08153	-2.21185
55532918	chr1:55532918:G:A	1.44579e-21	-7.39038e-10	-2.33004	1.74244e-20	-7.39038e-10	-2.31952
55532928	chr1:55532928:G:A	1.49894e-21	-7.39038e-10	-2.29393	2.05359e-20	-7.39038e-10	-2.15522
55532930	chr1:55532930:C:T	7.44648e-21	-0.690951	-4.84864e-09	1.37056e-19	-0.257003	-4.84864e-09
55532963	chr1:55532963:A:C	1.60777e-21	-7.39038e-10	-2.22384	1.74277e-20	-7.39038e-10	-2.31933
55532989	chr1:55532989:T:G	7.21953e-21	-0.721903	-4.84864e-09	1.32895e-19	-0.28784	-4.84864e-09
55533044	chr1:55533044:C:T	1.47119e-21	-7.39038e-10	-2.31262	2.1981e-20	-7.39038e-10	-2.08722
55533045	chr1:55533045:T:C	1.73272e-20	-7.39038e-10	0.153583	2.42898e-19	-7.39038e-10	0.315244
55533394	chr1:55533394:A:G	1.87117e-22	-2.07069	-2.30403	1.90032e-21	-2.21428	-2.32109
55533424	chr1:55533424:T:C	1.54428e-21	-7.39038e-10	-2.26413	2.02514e-20	-7.39038e-10	-2.16917
55534427	chr1:55534427:A:G	1.94699e-21	-7.39038e-10	-2.03241	3.26433e-20	-7.39038e-10	-1.69176
55535097	chr1:55535097:C:T	1.71487e-21	-7.39038e-10	-2.15935	2.31452e-20	-7.39038e-10	-2.03561
55535450	chr1:55535450:G:A	1.0664e-21	-2.21049	-0.423917	7.99345e-21	-2.15695	-0.941826
55535709	chr1:55535709:G:A	2.65237e-22	-2.10815	-1.91767	2.47479e-21	-2.20318	-2.06806
55535973	chr1:55535973:T:C	8.08626e-22	-2.2142	-0.696911	6.40788e-21	-2.11807	-1.20179
55536029	chr1:55536029:A:C	2.14763e-22	-1.94821	-2.2887	2.29872e-21	-2.03215	-2.3129
55536040	chr1:55536040:C:A	3.93396e-19	-7.39038e-10	3.27612	5.5678e-20	-7.39038e-10	-1.15781
55536318	chr1:55536318:G:A	1.57823e-21	-7.39038e-10	-2.24239	2.26352e-20	-7.39038e-10	-2.05789
55536538	chr1:55536538:G:A	3.80761e-22	-2.10959	-1.55468	2.45027e-21	-2.06345	-2.21774
55536759	chr1:55536759:G:A	1.7911e-21	-7.39038e-10	-2.11586	1.74031e-20	-7.39038e-10	-2.32075
55536848	chr1:55536848:A:G	2.32264e-20	-1.30799	1.75458	3.91876e-19	-1.01597	1.80952
55536856	chr1:55536856:A:T	4.21373e-22	-1.95683	-1.6061	2.8456e-21	-1.895	-2.23662
55536956	chr1:55536956:T:G	1.75328e-22	-2.10864	-2.33115	1.94099e-21	-2.19747	-2.31673
55537090	chr1:55537090:G:A	1.7911e-21	-7.39038e-10	-2.11586	1.74031e-20	-7.39038e-10	-2.32075
55537173	chr1:55537173:A:G	1.71813e-21	-7.39038e-10	-2.15746	2.38227e-20	-7.39038e-10	-2.00676
55537235	chr1:55537235:C:T	6.79208e-22	-2.21072	-0.874801	5.89277e-21	-2.06218	-1.34149
55537381	chr1:55537381:G:A	1.7911e-21	-7.39038e-10	-2.11586	1.74031e-20	-7.39038e-10	-2.32075
55538160	chr1:55538160:A:G	7.35877e-21	1.22952	-1.93232	7.79076e-20	1.1454	-1.96727
55538241	chr1:55538241:G:A	1.27384e-20	1.38513	-1.5392	1.13021e-19	1.26253	-1.71235
55538429	chr1:55538429:G:C	4.89871e-21	-2.20589	1.09617	1.6472e-20	-2.00434	-0.371399
55538646	chr1:55538646:G:A	1.48993e-21	-7.39038e-10	-2.29996	1.81464e-20	-7.39038e-10	-2.27892
55538686	chr1:55538686:C:CAT	1.48822e-21	-7.39038e-10	-2.30111	1.97779e-20	-7.39038e-10	-2.19283
55538881	chr1:55538881:A:G	2.45258e-21	-7.39038e-10	-1.80155	2.00607e-20	-7.39038e-10	-2.17863
55539069	chr1:55539069:AC:A	6.21483e-21	-1.76408	0.892326	8.07721e-20	-1.62782	0.84206
55539504	chr1:55539504:C:T	1.69262e-22	-2.20325	-2.27175	1.90466e-21	-2.21441	-2.31869
55539654	chr1:55539654:G:A	5.9322e-21	-1.8161	0.897798	7.62229e-20	-1.69128	0.847541
55539678	chr1:55539678:T:A	1.74378e-21	-7.39038e-10	-2.14264	1.73189e-20	-7.39038e-10	-2.3256
55539878	chr1:55539878:T:G	1.99943e-21	-7.39038e-10	-2.00583	1.82371e-20	-7.39038e-10	-2.27394
55540467	chr1:55540467:C:T	1.65858e-21	-7.39038e-10	-2.19273	2.10743e-20	-7.39038e-10	-2.12934
55540577	chr1:55540577:C:T	2.80641e-20	-2.21396	2.84976	3.55534e-20	-2.12568	0.519322
55540695	chr1:55540695:G:A	2.05153e-21	-7.39038e-10	-1.98011	3.48572e-20	-7.39038e-10	-1.62614
55540936	chr1:55540936:T:C	1.41091e-21	-2.21369	-0.140769	2.09742e-20	-2.15963	0.0255308
55540994	chr1:55540994:C:G	3.00072e-21	-7.39038e-10	-1.59984	2.25384e-20	-7.39038e-10	-2.06217
55541005	chr1:55541005:G:A	1.86596e-20	-1.6043	1.83197	1.11025e-20	-1.67051	-1.09972
55541714	chr1:55541714:A:G	5.87732e-21	-1.82539	0.897798	7.51399e-20	-1.70559	0.847541
55541844	chr1:55541844:C:G	2.26178e-22	-1.95604	-2.22909	2.25929e-21	-2.2125	-2.14985
55542358	chr1:55542358:C:T	1.58906e-21	-7.39038e-10	-2.23555	2.21751e-20	-7.39038e-10	-2.07843
55542393	chr1:55542393:G:A	5.66381e-22	-2.17438	-1.0928	6.24362e-21	-2.16397	-1.18186
55542865	chr1:55542865:A:G	6.33014e-22	-2.19616	-0.959796	3.40978e-21	-2.21235	-1.7384
55543632	chr1:55543632:C:T	6.5885e-21	-1.83337	1.02	8.59712e-20	-1.70345	0.980067
55543905	chr1:55543905:A:G	6.44127e-21	-1.85851	1.02254	8.35246e-20	-1.7345	0.982248
55544132	chr1:55544132:G:A	8.60942e-22	-2.19975	-0.648668	5.31216e-21	-2.20859	-1.29881
55544232	chr1:55544232:T:C	4.84525e-21	-7.39038e-10	-1.12069	3.24317e-20	-7.39038e-10	-1.69826
55544451	chr1:55544451:T:A	1.82659e-21	-7.39038e-10	-2.09624	1.75792e-20	-7.39038e-10	-2.31068
55544731	chr1:55544731:C:T	6.81462e-21	-1.80523	1.02561	8.40334e-20	-1.73147	0.98529
55545116	chr1:55545116:C:T	1.85278e-21	-7.39038e-10	-2.08201	2.42922e-20	-7.39038e-10	-1.98724
55545242	chr1:55545242:A:G	3.58531e-20	-7.39038e-10	0.880738	3.17815e-19	-7.39038e-10	0.584073
55545323	chr1:55545323:C:T	9.00915e-22	-2.19938	-0.603655	5.48176e-21	-2.2085	-1.26746
55545437	chr1:55545437:C:CT	6.16769e-22	-2.21449	-0.967459	6.76956e-21	-2.2142	-1.05076
55545585	chr1:55545585:A:G	1.67762e-21	-2.18132	-4.84864e-09	2.12852e-20	-2.11938	-4.84864e-09
55546172	chr1:55546172:T:C	6.47546e-21	1.07918	-1.90986	6.59341e-20	0.954466	-1.94321
55546207	chr1:55546207:C:T	4.24939e-21	-7.39038e-10	-1.25192	5.99495e-20	-7.39038e-10	-1.08389
55546470	chr1:55546470:C:T	1.70145e-20	-2.19068	2.32605	2.79569e-20	-1.99106	0.144327
55546582	chr1:55546582:G:A	3.6851e-22	-2.20627	-1.49071	2.65195e-21	-2.21428	-1.98782
55546599	chr1:55546599:C:T	2.95509e-22	-2.13775	-1.78	4.50213e-21	-2.13069	-1.54215
55546772	chr1:55546772:T:C	3.29604e-21	-1.82059	0.314623	2.79799e-20	-1.73661	-0.109305
55547013	chr1:55547013:T:C	6.14363e-21	1.0853	-1.96858	6.28011e-20	0.960139	-1.99756
55547734	chr1:55547734:C:G	1.27531e-20	-0.15292	-4.84864e-09	8.19657e-20	-0.771095	-4.84864e-09
55547874	chr1:55547874:C:T	1.47462e-21	-7.39038e-10	-2.31029	1.80395e-20	-7.39038e-10	-2.28483
55548432	chr1:55548432:A:G	3.51825e-20	-7.39038e-10	0.861855	4.13929e-19	-7.39038e-10	0.848298
55548636	chr1:55548636:T:C	5.00552e-21	1.10767	-2.19582	4.44438e-20	0.896595	-2.27976
55548683	chr1:55548683:T:TTAA	7.02334e-21	-7.39038e-10	-0.749455	1.86849e-20	-7.39038e-10	-2.24968
55548734	chr1:55548734:T:C	1.83957e-21	-1.86818	-0.220979	1.63734e-20	-1.78568	-0.596063
55548955	chr1:55548955:A:G	1.47022e-20	-0.0106939	-4.84864e-09	9.24322e-20	-0.650921	-4.84864e-09
55549005	chr1:55549005:C:A	2.12617e-21	-7.39038e-10	-1.94437	2.07494e-20	-7.39038e-10	-2.14488
55549275	chr1:55549275:TGATATA:T	6.73012e-21	-1.82598	1.03388	8.43993e-20	-1.7532	1.01136
55549455	chr1:55549455:C:T	3.0314e-21	-1.83814	0.248469	2.53878e-20	-1.75398	-0.189143
55549485	chr1:55549485:TG:T	2.25777e-19	-7.39038e-10	2.72085	3.87449e-19	-7.39038e-10	0.782189
55549687	chr1:55549687:TA:T	1.04246e-21	-2.21454	-0.442568	6.22505e-21	-2.20761	-1.14121
55550242	chr1:55550242:C:T	6.4369e-22	-2.21316	-0.926071	7.05551e-21	-2.21191	-1.01168
55550335	chr1:55550335:C:G	1.82624e-21	-7.39038e-10	-2.09643	1.74921e-20	-7.39038e-10	-2.31565
55550380	chr1:55550380:G:A	1.83056e-21	-7.39038e-10	-2.09407	1.75912e-20	-7.39038e-10	-2.31
55550720	chr1:55550720:A:G	3.03826e-21	-7.39038e-10	-1.58741	3.63724e-20	-7.39038e-10	-1.58358
55550922	chr1:55550922:C:T	1.27193e-20	-2.19509	2.03952	2.70512e-20	-2.00596	0.126293
55551337	chr1:55551337:C:CT	1.46067e-21	-7.39038e-10	-2.3198	1.73327e-20	-7.39038e-10	-2.3248
55551734	chr1:55551734:TAAATC:T	6.68202e-22	-2.21326	-0.8886	5.22985e-21	-2.21351	-1.30951
55551764	chr1:55551764:G:A	7.01774e-21	1.21108	-1.96134	7.23981e-20	1.09768	-1.99289
55551878	chr1:55551878:G:A	1.82624e-21	-7.39038e-10	-2.09643	1.74921e-20	-7.39038e-10	-2.31565
55552075	chr1:55552075:C:T	1.67395e-21	-7.39038e-10	-2.18351	2.37844e-20	-7.39038e-10	-2.00836
55552286	chr1:55552286:TC:T	1.68618e-22	-2.17597	-2.30284	2.84023e-21	-1.82301	-2.3105
55552874	chr1:55552874:A:G	1.45529e-21	-7.39038e-10	-2.32349	2.17018e-20	-7.39038e-10	-2.1
55552901	chr1:55552901:G:A	2.07416e-21	-1.96914	-4.84864e-09	2.93435e-20	-1.79832	-4.84864e-09
55553039	chr1:55553039:C:T	1.77909e-21	-7.39038e-10	-2.12259	1.7378e-20	-7.39038e-10	-2.32219
55553055	chr1:55553055:A:G	5.98805e-22	-2.18952	-1.02199	3.28742e-21	-2.20695	-1.78035
55553072	chr1:55553072:C:T	4.52304e-21	0.951101	-2.14061	5.64857e-20	0.878782	-2.02219
55553397	chr1:55553397:T:A	1.70988e-21	-7.39038e-10	-2.16227	2.16301e-20	-7.39038e-10	-2.10331
55553551	chr1:55553551:A:G	3.00044e-22	-2.20714	-1.69538	3.38899e-21	-2.13284	-1.82402
55553619	chr1:55553619:A:G	6.59936e-21	-1.8954	1.08368	8.25239e-20	-1.81768	1.05337
55554007	chr1:55554007:G:A	5.66682e-22	-2.20896	-1.05769	3.19215e-21	-2.21452	-1.80218
55554924	chr1:55554924:C:A	1.6952e-21	-7.39038e-10	-2.17089	2.14646e-20	-7.39038e-10	-2.11099
55555141	chr1:55555141:G:A	1.88915e-21	-7.39038e-10	-2.06257	1.77127e-20	-7.39038e-10	-2.30311
55555258	chr1:55555258:C:A	3.95054e-21	0.758715	-2.08356	4.90186e-20	0.667861	-1.95306
55555316	chr1:55555316:A:C	2.80081e-22	-2.1288	-1.84257	3.52189e-21	-2.21134	-1.70706
55555681	chr1:55555681:C:T	2.38146e-21	-7.39038e-10	-1.83098	3.29342e-20	-7.39038e-10	-1.68288
55555884	chr1:55555884:C:T	6.46284e-21	-7.39038e-10	-0.832625	1.10047e-19	-7.39038e-10	-0.476485
55556017	chr1:55556017:G:A	3.97072e-20	-7.39038e-10	0.982838	3.56679e-19	-7.39038e-10	0.699441
55556129	chr1:55556129:G:A	1.5613e-21	-7.39038e-10	-2.25317	1.83458e-20	-7.39038e-10	-2.26799
55556511	chr1:55556511:A:G	3.61421e-22	-2.02072	-1.69568	4.21833e-21	-2.15683	-1.58113
55556641	chr1:55556641:C:T	3.45951e-22	-1.72786	-2.03229	2.94801e-21	-2.20028	-1.89598
55557104	chr1:55557104:C:G	9.9591e-20	-7.39038e-10	1.90238	1.27842e-18	-7.39038e-10	1.97598
55557172	chr1:55557172:C:T	6.28109e-21	-7.39038e-10	-0.86115	5.61462e-20	-7.39038e-10	-1.14944
55557222	chr1:55557222:G:A	3.64282e-22	-1.74478	-1.96374	3.19801e-21	-2.20273	-1.81213
55557301	chr1:55557301:C:T	6.10928e-21	-1.90305	1.01417	7.74768e-20	-1.8238	0.99638
55557660	chr1:55557660:A:G	5.54378e-22	-2.17097	-1.11763	3.95082e-21	-2.20113	-1.60234
55557988	chr1:55557988:G:A	1.6159e-21	-7.39038e-10	-2.2188	1.94555e-20	-7.39038e-10	-2.20927
55558042	chr1:55558042:AG:A	7.28685e-21	1.37196	-2.08458	7.23443e-20	1.22863	-2.12459
55558134	chr1:55558134:C:A	4.47366e-21	-7.39038e-10	-1.20049	4.46261e-20	-7.39038e-10	-1.37908
55558135	chr1:55558135:T:C	1.92348e-21	-2.04455	-4.84864e-09	2.17113e-20	-2.09956	-4.84864e-09
55558213	chr1:55558213:G:C	1.46735e-21	-7.39038e-10	-2.31523	1.78904e-20	-7.39038e-10	-2.29313
55558867	chr1:55558867:C:T	1.58927e-21	-7.39038e-10	-2.23542	2.41136e-20	-7.39038e-10	-1.99462
55559013	chr1:55559013:T:A	6.22194e-21	1.40111	-2.27172	6.57201e-20	1.29443	-2.28642
55559057	chr1:55559057:A:G	1.6659e-21	-1.99845	-0.189877	1.32137e-20	-2.21206	-0.38408
55559233	chr1:55559233:G:A	1.11568e-20	-7.39038e-10	-0.286642	5.58314e-20	-7.39038e-10	-1.15506
55559372	chr1:55559372:G:T	3.77479e-21	-7.39038e-10	-1.37035	8.12349e-20	-7.39038e-10	-0.780052
55559755	chr1:55559755:C:T	2.24805e-21	-1.8983	0.00967182	1.57528e-20	-2.21438	-0.206
55560076	chr1:55560076:A:G	6.22726e-21	-7.39038e-10	-0.869756	1.04625e-19	-7.39038e-10	-0.527011
55561182	chr1:55561182:G:C	1.63956e-21	-7.39038e-10	-2.20427	1.96263e-20	-7.39038e-10	-2.20053
55561320	chr1:55561320:T:A	1.70666e-21	-7.39038e-10	-2.16416	2.20414e-20	-7.39038e-10	-2.08448
55561540	chr1:55561540:A:G	1.59049e-21	-7.39038e-10	-2.23465	1.87742e-20	-7.39038e-10	-2.24491
55561581	chr1:55561581:TA:T	2.55558e-21	-7.39038e-10	-1.76042	2.04781e-20	-7.39038e-10	-2.15804
55561682	chr1:55561682:G:A	6.12902e-22	-2.19737	-0.990874	3.24159e-21	-2.05524	-1.94609
55561758	chr1:55561758:G:C	9.9327e-21	-7.39038e-10	-0.402861	9.75102e-20	-7.39038e-10	-0.597439
55562076	chr1:55562076:G:A	1.69259e-22	-2.1753	-2.29972	1.95026e-21	-2.17843	-2.331
55562090	chr1:55562090:C:T	4.95716e-21	-7.39038e-10	-1.09786	1.96741e-19	-7.39038e-10	0.10449
55562091	chr1:55562091:G:A	1.0123e-21	-2.17201	-0.514458	6.39504e-21	-2.18787	-1.13401
55562292	chr1:55562292:C:G	1.75736e-21	-7.39038e-10	-2.13488	1.74433e-20	-7.39038e-10	-2.31844
55562662	chr1:55562662:C:G	3.11809e-22	-2.0237	-1.84036	3.72894e-21	-2.19682	-1.66445
55562800	chr1:55562800:G:A	1.13103e-21	-2.19644	-0.379124	6.33753e-21	-1.84557	-1.48534
55562856	chr1:55562856:G:T	5.83346e-21	1.04217	-1.97725	4.77657e-20	0.876122	-2.18721
55563182	chr1:55563182:A:G	8.06749e-22	-2.14288	-0.770559	4.47047e-21	-2.18109	-1.49881
55563256	chr1:55563256:C:T	2.20547e-21	-1.90775	-4.84864e-09	4.09781e-20	-1.46436	-4.84864e-09
55563458	chr1:55563458:T:C	1.61706e-21	-7.39038e-10	-2.21809	1.94391e-20	-7.39038e-10	-2.21011
55563558	chr1:55563558:T:C	2.44954e-21	-7.39038e-10	-1.80279	2.30591e-20	-7.39038e-10	-2.03933
55563679	chr1:55563679:T:C	4.08173e-21	-1.29217	-4.84864e-09	7.86848e-20	-0.811946	-4.84864e-09
55564029	chr1:55564029:T:C	8.00102e-21	1.36982	-1.98895	7.91768e-20	1.21348	-2.01919
55564495	chr1:55564495:T:A	9.20672e-22	-2.16848	-0.612867	5.81202e-21	-2.18545	-1.23202
55564678	chr1:55564678:G:A	6.74572e-22	-2.13731	-0.955058	7.36744e-21	-2.11536	-1.06497
55564738	chr1:55564738:C:T	1.46357e-21	-7.39038e-10	-2.31782	1.74542e-20	-7.39038e-10	-2.31781
55565018	chr1:55565018:T:G	4.58062e-21	-7.39038e-10	-1.17686	7.51027e-20	-7.39038e-10	-0.85854
55565034	chr1:55565034:C:T	1.66638e-21	-7.39038e-10	-2.18804	2.07957e-20	-7.39038e-10	-2.14265
55565404	chr1:55565404:G:A	6.7883e-22	-2.12532	-0.960759	7.26056e-21	-2.10542	-1.08952
55565408	chr1:55565408:A:C	7.17121e-21	-1.84729	1.11867	9.05981e-20	-1.79363	1.12267
55565500	chr1:55565500:G:A	5.11667e-22	-2.15135	-1.21742	4.31987e-21	-2.16585	-1.54833
55565648	chr1:55565648:C:T	6.89894e-22	-2.14961	-0.920299	7.50246e-21	-2.12872	-1.03345
55565765	chr1:55565765:G:A	7.0802e-21	-1.86006	1.11867	8.93722e-20	-1.80725	1.12267
55565815	chr1:55565815:C:T	2.10347e-21	-7.39038e-10	-1.9551	2.15257e-20	-7.39038e-10	-2.10815
55565819	chr1:55565819:T:C	1.21451e-21	-2.12411	-0.38024	8.02037e-21	-2.14948	-0.945934
55565996	chr1:55565996:G:C	1.7862e-21	-7.39038e-10	-2.1186	1.75203e-20	-7.39038e-10	-2.31403
55566283	chr1:55566283:ATCT:A	1.62121e-21	-7.39038e-10	-2.21552	1.9486e-20	-7.39038e-10	-2.2077
55566287	chr1:55566287:A:ATGAAGACAC	1.62121e-21	-7.39038e-10	-2.21552	1.9486e-20	-7.39038e-10	-2.2077
55566457	chr1:55566457:C:T	1.70862e-21	-7.39038e-10	-2.163	2.20703e-20	-7.39038e-10	-2.08316
55566626	chr1:55566626:G:A	1.7862e-21	-7.39038e-10	-2.1186	1.75203e-20	-7.39038e-10	-2.31403
55566656	chr1:55566656:C:T	4.74826e-22	-2.17289	-1.27061	4.79252e-21	-2.15747	-1.45287
55566814	chr1:55566814:C:T	1.7862e-21	-7.39038e-10	-2.1186	1.75203e-20	-7.39038e-10	-2.31403
55566937	chr1:55566937:T:C	1.45329e-21	-7.39038e-10	-2.32486	1.8317e-20	-7.39038e-10	-2.26956
55567095	chr1:55567095:C:A	5.62473e-22	-1.98854	-1.28556	5.42174e-21	-2.21364	-1.27334
55567109	chr1:55567109:G:A	8.69675e-20	-7.39038e-10	1.76684	5.78677e-20	-7.39038e-10	-1.11924
55567260	chr1:55567260:C:T	2.13214e-21	-7.39038e-10	-1.94157	3.20561e-20	-7.39038e-10	-1.70991
55567294	chr1:55567294:T:A	7.15402e-21	-1.85534	1.12432	9.03002e-20	-1.80223	1.12797
55567465	chr1:55567465:C:T	6.70894e-22	-2.13806	-0.959779	7.32215e-21	-2.11571	-1.07078
55567472	chr1:55567472:T:A	1.78738e-21	-7.39038e-10	-2.11794	1.75233e-20	-7.39038e-10	-2.31387
55567476	chr1:55567476:T:A	1.7862e-21	-7.39038e-10	-2.1186	1.75203e-20	-7.39038e-10	-2.31403
55567617	chr1:55567617:C:T	6.21318e-22	-2.15924	-1.01536	6.74845e-21	-2.14403	-1.12405
55567828	chr1:55567828:G:C	7.16082e-21	-1.84874	1.11867	9.04573e-20	-1.79519	1.12267
55567867	chr1:55567867:C:T	3.87324e-22	-2.17735	-1.46984	2.88368e-21	-2.19619	-1.92214
55567933	chr1:55567933:C:G	1.52255e-21	-7.39038e-10	-2.2783	1.78194e-20	-7.39038e-10	-2.29711
55567968	chr1:55567968:C:T	1.764e-21	-2.13111	-4.84864e-09	2.01001e-20	-2.17667	-4.84864e-09
55568181	chr1:55568181:G:A	4.75629e-21	0.910014	-2.04924	4.66722e-20	0.776167	-2.11041
55568259	chr1:55568259:C:T	4.04988e-22	-1.98492	-1.61767	5.08633e-21	-2.20627	-1.34457
55568444	chr1:55568444:T:C	5.78883e-21	1.23557	-2.17834	5.92654e-20	1.10856	-2.20393
55568478	chr1:55568478:A:G	1.70971e-21	-7.39038e-10	-2.16237	2.20819e-20	-7.39038e-10	-2.08264
55568947	chr1:55568947:C:T	1.90533e-22	-2.1968	-2.15983	3.4206e-21	-2.21362	-1.73396
55569038	chr1:55569038:T:C	1.44653e-21	-7.39038e-10	-2.32952	1.86877e-20	-7.39038e-10	-2.24953
55569215	chr1:55569215:C:T	8.30665e-21	-7.39038e-10	-0.581636	4.50188e-20	-7.39038e-10	-1.37032
55569414	chr1:55569414:G:T	1.47317e-21	-7.39038e-10	-2.31127	1.75764e-20	-7.39038e-10	-2.31084
55569566	chr1:55569566:C:T	1.62279e-21	-2.21454	-4.84864e-09	1.94075e-20	-2.21173	-4.84864e-09
55569592	chr1:55569592:A:G	1.46878e-21	-7.39038e-10	-2.31426	1.74912e-20	-7.39038e-10	-2.3157
55570042	chr1:55570042:G:C	6.32913e-21	-7.39038e-10	-0.85353	3.85579e-20	-7.39038e-10	-1.52523
55570050	chr1:55570050:A:C	6.32103e-21	-7.39038e-10	-0.854811	3.85156e-20	-7.39038e-10	-1.52633
55570248	chr1:55570248:T:C	1.83772e-21	-7.39038e-10	-2.09017	3.03469e-20	-7.39038e-10	-1.7647
55570273	chr1:55570273:A:C	1.86051e-21	-7.39038e-10	-2.07784	2.4213e-20	-7.39038e-10	-1.99051
55570279	chr1:55570279:T:C	9.52604e-21	-2.05902	1.61436	2.37034e-20	-2.16198	0.150207
55570442	chr1:55570442:C:T	2.35285e-22	-2.21351	-1.93214	3.27396e-21	-2.07283	-1.91856
55570967	chr1:55570967:G:A	1.66287e-21	-7.39038e-10	-2.19015	1.83122e-20	-7.39038e-10	-2.26983
55571049	chr1:55571049:G:A	6.32913e-21	-7.39038e-10	-0.85353	3.85579e-20	-7.39038e-10	-1.52523
55571281	chr1:55571281:G:A	5.6033e-22	-2.2136	-1.06433	3.43141e-21	-2.07267	-1.87176
55571283	chr1:55571283:T:C	1.7758e-21	-7.39038e-10	-2.12444	2.22936e-20	-7.39038e-10	-2.0731
55571489	chr1:55571489:C:T	8.11696e-21	-7.39038e-10	-0.604737	4.62225e-20	-7.39038e-10	-1.34393
55571651	chr1:55571651:C:T	1.84428e-22	-2.20655	-2.18263	2.80318e-21	-1.98396	-2.16268
55571657	chr1:55571657:A:G	1.62283e-21	-2.21452	-4.84864e-09	1.9719e-20	-2.19581	-4.84864e-09
55571956	chr1:55571956:A:G	2.33327e-22	-2.18687	-1.96714	4.53975e-21	-1.88274	-1.78178
55572121	chr1:55572121:C:T	3.4176e-21	-2.10595	0.636193	4.42003e-20	-2.08218	0.693517
55572409	chr1:55572409:A:G	4.51454e-21	-7.39038e-10	-1.19139	4.37487e-20	-7.39038e-10	-1.39893
55572734	chr1:55572734:T:C	5.9575e-22	-2.15358	-1.06305	4.60562e-21	-1.77682	-1.8733
55573131	chr1:55573131:C:T	1.77282e-21	-7.39038e-10	-2.12612	2.58447e-20	-7.39038e-10	-1.92529
55573244	chr1:55573244:A:C	3.65462e-21	-2.03302	0.630321	4.71568e-20	-2.01079	0.686871
55573498	chr1:55573498:ATT:A	6.67729e-21	-7.39038e-10	-0.79998	4.01121e-20	-7.39038e-10	-1.48572
55573674	chr1:55573674:C:G	4.59557e-22	-2.14699	-1.32919	3.89062e-21	-1.79099	-2.02784
55574759	chr1:55574759:C:T	7.77741e-21	-7.39038e-10	-0.64747	1.37659e-19	-7.39038e-10	-0.252615
55574826	chr1:55574826:G:A	4.40703e-21	-7.39038e-10	-1.21549	1.07951e-19	-7.39038e-10	-0.495715
55575187	chr1:55575187:C:T	1.64965e-21	-2.19813	-4.84864e-09	2.22511e-20	-2.075	-4.84864e-09
55575253	chr1:55575253:A:G	5.49728e-22	-2.15833	-1.1387	4.37209e-21	-1.78519	-1.91696
55575605	chr1:55575605:G:T	4.39005e-21	-7.39038e-10	-1.21935	3.54938e-20	-7.39038e-10	-1.60804
55575869	chr1:55575869:C:T	1.46813e-21	-7.39038e-10	-2.3147	1.75077e-20	-7.39038e-10	-2.31476
55576047	chr1:55576047:G:C	5.74048e-21	-2.08543	1.13428	2.31962e-20	-2.16085	0.127448
55576152	chr1:55576152:T:C	5.43121e-22	-2.14539	-1.16373	4.48995e-21	-1.74585	-1.92971
55576288	chr1:55576288:A:C	2.22174e-21	-2.09041	0.190006	1.31068e-20	-2.16295	-0.44131
55576355	chr1:55576355:G:T	4.52216e-22	-2.20579	-1.2865	3.24362e-21	-1.99652	-2.00419
55576478	chr1:55576478:C:T	1.95116e-21	-2.08614	0.0558729	1.14734e-20	-2.1617	-0.575666
55576515	chr1:55576515:G:A	1.94332e-21	-7.39038e-10	-2.03429	2.20012e-20	-7.39038e-10	-2.0863
55576842	chr1:55576842:A:G	1.4714e-21	-2.09622	-0.216258	8.58541e-21	-2.17693	-0.850406
55576871	chr1:55576871:A:G	5.66953e-22	-2.18441	-1.08176	4.25727e-21	-2.20824	-1.52053
55576985	chr1:55576985:G:A	4.5756e-22	-2.19073	-1.28981	3.52327e-21	-1.87823	-2.03978
55576986	chr1:55576986:C:T	1.98529e-21	-7.39038e-10	-2.01293	2.97714e-20	-7.39038e-10	-1.78385
55577242	chr1:55577242:G:A	1.58104e-22	-2.21283	-2.33036	2.57001e-21	-1.93498	-2.2985
55577376	chr1:55577376:G:A	2.44736e-21	-7.39038e-10	-1.80369	3.25601e-20	-7.39038e-10	-1.69431
55577377	chr1:55577377:A:G	4.84682e-22	-2.19083	-1.23213	9.50739e-21	-2.05041	-0.874921
55577455	chr1:55577455:A:G	1.1792e-20	-7.39038e-10	-0.231275	1.47366e-19	-7.39038e-10	-0.184478
55577515	chr1:55577515:T:C	1.59957e-22	-2.21379	-2.31776	2.57947e-21	-1.99449	-2.23532
55577692	chr1:55577692:G:A	3.42306e-21	-7.39038e-10	-1.46816	3.4687e-20	-7.39038e-10	-1.63103
55577801	chr1:55577801:G:A	7.85121e-21	-2.21335	1.57533	1.0752e-19	-2.21134	1.71163
55578128	chr1:55578128:A:G	2.50522e-21	-2.15853	0.378219	4.29518e-20	-2.13692	0.719601
55578203	chr1:55578203:C:T	3.33136e-22	-2.20698	-1.59092	1.02381e-20	-1.97162	-0.879658
55578518	chr1:55578518:G:A	3.66181e-21	-7.39038e-10	-1.40073	3.40223e-20	-7.39038e-10	-1.65038
55578613	chr1:55578613:T:A	2.49279e-20	-7.39038e-10	0.517293	1.29793e-19	-7.39038e-10	-0.311455
55578623	chr1:55578623:A:G	3.35726e-22	-2.19753	-1.59262	3.02716e-21	-2.18017	-1.8896
55578647	chr1:55578647:C:G	9.21373e-22	-2.19278	-0.587802	1.56374e-20	-2.19852	-0.229206
55578700	chr1:55578700:G:A	1.52471e-21	-7.39038e-10	-2.27689	1.89891e-20	-7.39038e-10	-2.23353
55579241	chr1:55579241:C:A	9.3349e-22	-2.19526	-0.572259	1.58727e-20	-2.20286	-0.209936
55579762	chr1:55579762:G:A	1.94998e-21	-7.39038e-10	-2.03087	2.96369e-20	-7.39038e-10	-1.78837
55580204	chr1:55580204:T:G	1.50108e-21	-7.39038e-10	-2.29251	2.00037e-20	-7.39038e-10	-2.18148
55580206	chr1:55580206:A:G	1.50127e-21	-7.39038e-10	-2.29238	2.00092e-20	-7.39038e-10	-2.1812
55580370	chr1:55580370:G:T	1.50108e-21	-7.39038e-10	-2.29251	2.00037e-20	-7.39038e-10	-2.18148
55580386	chr1:55580386:T:C	1.5009e-21	-7.39038e-10	-2.29263	2.00007e-20	-7.39038e-10	-2.18163
55580647	chr1:55580647:G:A	2.92008e-22	-2.20929	-1.72038	3.76761e-21	-2.04954	-1.80141
55580677	chr1:55580677:T:C	5.3518e-21	-7.39038e-10	-1.02126	4.77171e-20	-7.39038e-10	-1.31211
55580732	chr1:55580732:G:A	3.59185e-22	-2.19861	-1.524	3.3769e-21	-2.21133	-1.74911
55580816	chr1:55580816:C:T	1.84797e-21	-7.39038e-10	-2.0846	1.85685e-20	-7.39038e-10	-2.25593
55581086	chr1:55581086:A:C	1.05811e-21	-2.19111	-0.451097	1.24473e-20	-2.20133	-0.454564
55581198	chr1:55581198:T:C	1.07083e-21	-2.18805	-0.442206	1.2583e-20	-2.19901	-0.446034
55581662	chr1:55581662:A:G	1.5006e-21	-7.39038e-10	-2.29283	1.99874e-20	-7.39038e-10	-2.18229
55581721	chr1:55581721:C:T	1.50108e-21	-7.39038e-10	-2.29251	2.00037e-20	-7.39038e-10	-2.18148
55581865	chr1:55581865:C:T	2.96282e-22	-2.21316	-1.70198	4.15858e-21	-2.02414	-1.72809
55581930	chr1:55581930:T:C	2.31844e-22	-2.17329	-1.98709	3.74917e-21	-1.74153	-2.11433
55581932	chr1:55581932:C:T	1.71578e-21	-7.39038e-10	-2.15882	2.12874e-20	-7.39038e-10	-2.11928
55582447	chr1:55582447:T:C	1.30325e-21	-2.18292	-0.250911	9.04993e-21	-2.20495	-0.769687
55582479	chr1:55582479:C:A	1.01178e-21	-2.19022	-0.496759	1.75057e-20	-2.19613	-0.11874
55582488	chr1:55582488:G:C	2.21172e-21	-7.39038e-10	-1.90492	2.18964e-20	-7.39038e-10	-2.09107
55583033	chr1:55583033:T:C	1.50918e-21	-7.39038e-10	-2.28713	1.74802e-20	-7.39038e-10	-2.31633
55583129	chr1:55583129:A:G	1.71833e-22	-2.14396	-2.31596	2.102e-21	-2.15333	-2.28117
55583195	chr1:55583195:C:T	9.3035e-21	-7.39038e-10	-0.468302	4.73477e-20	-7.39038e-10	-1.31988
55583222	chr1:55583222:C:T	2.32406e-22	-2.11304	-2.04492	2.25357e-21	-2.16592	-2.19896
55583929	chr1:55583929:G:A	5.56501e-21	-7.39038e-10	-0.982195	3.2306e-20	-7.39038e-10	-1.70214
55584424	chr1:55584424:T:C	1.59184e-22	-2.20852	-2.32787	2.17022e-21	-2.20378	-2.19879
55584581	chr1:55584581:T:G	1.59077e-22	-2.2072	-2.32985	2.13812e-21	-2.20239	-2.21508
55584625	chr1:55584625:T:A	1.60045e-22	-2.19992	-2.33107	2.11882e-21	-2.19317	-2.23337
55585432	chr1:55585432:C:T	6.25936e-22	-2.1405	-1.02671	9.58951e-21	-2.12865	-0.788071
55585655	chr1:55585655:C:T	1.26758e-21	-1.707	-0.754585	1.39351e-20	-1.33862	-1.20436
55585686	chr1:55585686:T:C	1.69641e-22	-2.21363	-2.25913	2.0468e-21	-2.18443	-2.27669
55585902	chr1:55585902:C:T	1.11256e-20	-7.39038e-10	-0.289442	5.15994e-19	-7.39038e-10	1.0687
55586405	chr1:55586405:G:A	1.81223e-22	-2.212	-2.19471	1.90034e-21	-2.2045	-2.33087
55586635	chr1:55586635:G:A	4.95348e-22	-1.76735	-1.63384	7.70396e-21	-1.36193	-1.77374
55586677	chr1:55586677:A:T	1.60093e-22	-2.20971	-2.32099	2.04694e-21	-2.203	-2.25806
55586895	chr1:55586895:C:G	2.40867e-22	-1.79174	-2.33046	2.88364e-21	-1.78724	-2.3311
55587185	chr1:55587185:C:T	7.55684e-22	-2.1028	-0.876023	4.58226e-21	-2.21266	-1.44255
55587711	chr1:55587711:C:T	7.38543e-22	-2.11403	-0.887743	4.59833e-21	-2.21089	-1.44082
55587958	chr1:55587958:G:A	2.03577e-20	-7.39038e-10	0.314765	3.30646e-20	-7.39038e-10	-1.67893
55587965	chr1:55587965:G:A	1.09063e-21	-2.12345	-0.488491	5.1969e-21	-2.21337	-1.31596
55587980	chr1:55587980:C:T	2.89773e-21	-7.39038e-10	-1.63476	2.65325e-20	-7.39038e-10	-1.89903
55589179	chr1:55589179:A:C	1.64284e-21	-2.20227	-4.84864e-09	1.98782e-20	-2.18777	-4.84864e-09
55589192	chr1:55589192:A:C	4.85136e-22	-2.12512	-1.2969	2.63882e-21	-2.21248	-1.99458
55589517	chr1:55589517:A:G	3.9045e-22	-2.13251	-1.50664	2.32189e-21	-2.21115	-2.12386
55589790	chr1:55589790:A:C	1.0766e-21	-2.14852	-0.476363	1.3098e-20	-2.154	-0.450932
55589878	chr1:55589878:T:C	2.73478e-21	-7.39038e-10	-1.69264	2.94705e-20	-7.39038e-10	-1.79401
55589900	chr1:55589900:C:A	1.74888e-21	-7.39038e-10	-2.13972	2.17712e-20	-7.39038e-10	-2.09681
55590067	chr1:55590067:C:T	1.44571e-21	-7.39038e-10	-2.33009	1.97808e-20	-7.39038e-10	-2.19268
55590604	chr1:55590604:G:A	3.69354e-21	-7.39038e-10	-1.39211	2.48936e-20	-7.39038e-10	-1.96279
55590727	chr1:55590727:G:A	2.23855e-22	-2.11188	-2.08357	4.57181e-21	-1.93517	-1.72232
55590861	chr1:55590861:G:A	9.33383e-21	-7.39038e-10	-0.465048	5.42814e-20	-7.39038e-10	-1.18321
55590925	chr1:55590925:T:C	5.09917e-21	-7.39038e-10	-1.06961	3.04345e-20	-7.39038e-10	-1.76182
55591206	chr1:55591206:A:C	5.21624e-21	-7.39038e-10	-1.04692	3.86867e-20	-7.39038e-10	-1.5219
55591222	chr1:55591222:A:AT	4.2805e-21	-7.39038e-10	-1.24462	3.3234e-20	-7.39038e-10	-1.67382
55591230	chr1:55591230:G:A	1.11173e-20	-7.39038e-10	-0.290188	6.09553e-20	-7.39038e-10	-1.06726
55591683	chr1:55591683:C:T	1.39026e-21	-2.18185	-0.187359	1.63778e-20	-2.18503	-0.196444
55591697	chr1:55591697:C:T	1.07203e-20	-7.39038e-10	-0.326554	5.69035e-20	-7.39038e-10	-1.13604
55591828	chr1:55591828:A:G	8.23747e-22	-2.00095	-0.891638	9.61344e-21	-1.87293	-1.04131
55591967	chr1:55591967:C:T	1.59057e-22	-2.21165	-2.32554	2.01127e-21	-2.20788	-2.27075
55592018	chr1:55592018:T:C	9.21224e-22	-2.11754	-0.663204	3.71422e-21	-2.21359	-1.65163
55592176	chr1:55592176:T:C	8.20299e-22	-2.02276	-0.87402	9.47652e-21	-1.89823	-1.03035
55592296	chr1:55592296:G:A	1.4572e-21	-2.08637	-0.235805	7.95073e-21	-2.21447	-0.889664
55592317	chr1:55592317:G:C	1.78587e-22	-2.20193	-2.21945	2.32337e-21	-2.00345	-2.33092
55592482	chr1:55592482:A:G	1.82322e-22	-2.16576	-2.23491	1.99063e-21	-2.20546	-2.28348
55592565	chr1:55592565:G:A	1.39873e-21	-2.06541	-0.297716	7.55217e-21	-2.2142	-0.941364
55592574	chr1:55592574:T:C	3.16695e-22	-2.06535	-1.78316	4.01668e-21	-1.95981	-1.82713
55592700	chr1:55592700:A:G	2.56182e-22	-1.73509	-2.32547	3.24568e-21	-1.7087	-2.29137
55592762	chr1:55592762:TGGTGG:T	1.50352e-21	-7.39038e-10	-2.29089	1.86628e-20	-7.39038e-10	-2.25086
55592818	chr1:55592818:T:C	1.17128e-21	-2.1085	-0.432098	4.35162e-21	-2.21428	-1.49257
55592919	chr1:55592919:A:T	1.44107e-21	-2.08485	-0.248465	7.86092e-21	-2.2145	-0.900993
55593162	chr1:55593162:T:C	1.01484e-21	-2.12166	-0.562304	4.00067e-21	-2.21321	-1.57773
55593327	chr1:55593327:CAA:C	2.44673e-22	-1.7758	-2.33073	2.96707e-21	-1.76173	-2.32809
55593381	chr1:55593381:G:A	1.48696e-21	-2.07005	-0.231905	7.97377e-21	-2.21437	-0.886866
55593550	chr1:55593550:C:T	1.78072e-22	-2.19048	-2.23379	2.41351e-21	-1.9661	-2.33021
55593610	chr1:55593610:G:T	8.37407e-22	-2.10267	-0.773467	3.51732e-21	-2.21446	-1.70524
55593752	chr1:55593752:T:A	1.07519e-21	-2.1034	-0.522799	4.09247e-21	-2.21444	-1.55381
55594215	chr1:55594215:C:T	1.95816e-21	-2.02669	-4.84864e-09	2.38471e-20	-2.00574	-4.84864e-09
55595278	chr1:55595278:T:A	1.23497e-21	-2.12707	-0.360574	1.01684e-20	-2.14813	-0.709983
55595308	chr1:55595308:C:T	1.31546e-21	-2.1333	-0.291209	1.11366e-20	-2.15339	-0.613773
55595458	chr1:55595458:A:C	5.63239e-21	-2.13388	1.16372	4.28741e-20	-2.15507	0.735946
55595653	chr1:55595653:C:T	6.21772e-21	-7.39038e-10	-0.871289	9.42284e-20	-7.39038e-10	-0.631674
55595763	chr1:55595763:A:G	3.79534e-21	-1.716	0.35108	2.86407e-20	-1.79817	-0.0244008
55596278	chr1:55596278:C:T	6.03875e-20	-7.39038e-10	1.40209	1.71693e-19	-7.39038e-10	-0.0316877
55596389	chr1:55596389:A:G	2.34784e-21	-7.39038e-10	-1.8452	2.11507e-20	-7.39038e-10	-2.12572
55596431	chr1:55596431:T:C	7.82057e-21	-2.13517	1.49323	5.69276e-20	-2.16187	1.02626
55596470	chr1:55596470:C:T	1.95176e-21	-2.2007	0.170742	3.3654e-20	-2.19066	0.529397
55596636	chr1:55596636:T:C	5.73561e-20	-7.39038e-10	1.35059	1.84683e-19	-7.39038e-10	0.0412437
55596927	chr1:55596927:A:G	7.49211e-21	-2.11361	1.42877	5.42565e-20	-2.14466	0.960989
55597043	chr1:55597043:G:A	1.87331e-19	-7.39038e-10	2.53418	1.31628e-19	-7.39038e-10	-0.297418
55597390	chr1:55597390:G:A	1.95582e-21	-7.39038e-10	-2.02788	2.504e-20	-7.39038e-10	-1.95692
55597779	chr1:55597779:C:A	1.93017e-21	-2.20518	0.164095	3.3265e-20	-2.19692	0.524034
55597898	chr1:55597898:G:T	6.4164e-21	-2.10674	1.26691	4.59394e-20	-2.13086	0.780782
55598060	chr1:55598060:G:A	4.69947e-20	-2.21328	3.36462	5.97897e-19	-2.21145	3.42747
55598096	chr1:55598096:G:A	6.07191e-20	-7.39038e-10	1.40756	1.97817e-19	-7.39038e-10	0.109946
55598137	chr1:55598137:C:T	2.20633e-22	-2.05095	-2.15899	2.32281e-21	-2.06671	-2.2679
55598258	chr1:55598258:T:C	1.99813e-21	-7.39038e-10	-2.00648	2.70401e-20	-7.39038e-10	-1.88008
55598386	chr1:55598386:A:T	1.57446e-20	-7.39038e-10	0.0578027	1.28941e-19	-7.39038e-10	-0.31804
55598511	chr1:55598511:C:T	1.91039e-21	-7.39038e-10	-2.05138	2.33625e-20	-7.39038e-10	-2.02626
55598756	chr1:55598756:A:G	7.17387e-21	-2.1227	1.39445	5.10464e-20	-2.15206	0.907397
55598873	chr1:55598873:C:A	5.98182e-20	-7.39038e-10	1.39262	1.68567e-19	-7.39038e-10	-0.0500637
55598968	chr1:55598968:G:T	6.49662e-22	-2.20997	-0.920029	8.03846e-21	-2.14461	-0.948545
55599046	chr1:55599046:C:T	6.6169e-21	-7.39038e-10	-0.809065	9.96485e-20	-7.39038e-10	-0.575747
55599240	chr1:55599240:C:T	7.12635e-21	-7.39038e-10	-0.734894	1.07918e-19	-7.39038e-10	-0.49602
55599374	chr1:55599374:A:G	1.46041e-19	-7.39038e-10	2.28519	8.05995e-20	-7.39038e-10	-0.787903
55599542	chr1:55599542:A:T	5.89152e-21	-2.12367	1.19849	4.2345e-20	-2.14633	0.714786
55599543	chr1:55599543:C:T	5.99141e-21	-2.1209	1.21254	4.30523e-20	-2.14404	0.729063
55600296	chr1:55600296:C:T	2.05082e-21	-7.39038e-10	-1.98045	2.39296e-20	-7.39038e-10	-2.00228
55600733	chr1:55600733:G:A	6.20388e-21	-7.39038e-10	-0.873518	9.39953e-20	-7.39038e-10	-0.634151
55600830	chr1:55600830:A:G	2.03586e-22	-2.11159	-2.17877	1.99704e-21	-2.21439	-2.27134
55600857	chr1:55600857:T:C	1.99635e-22	-2.19272	-2.11724	2.9663e-21	-1.99659	-2.09349
55600879	chr1:55600879:C:T	1.64161e-21	-2.19344	-0.00957861	2.79086e-20	-2.18161	0.333144
55601473	chr1:55601473:C:A	1.23486e-21	-2.18225	-0.305484	1.52394e-20	-2.18641	-0.267104
55601889	chr1:55601889:T:C	3.01242e-21	-2.0534	0.457454	1.56163e-20	-2.2135	-0.21558
55601978	chr1:55601978:A:G	1.88342e-22	-2.2031	-2.16508	2.04974e-21	-2.21428	-2.2454
55602042	chr1:55602042:G:A	5.53861e-22	-2.21234	-1.07719	6.74961e-21	-2.15499	-1.11292
55602065	chr1:55602065:C:A	6.59461e-20	-7.39038e-10	1.49014	2.00592e-19	-7.39038e-10	0.123879
55602221	chr1:55602221:G:A	3.823e-22	-1.86859	-1.79165	4.70148e-21	-1.71636	-1.91316
55602503	chr1:55602503:G:A	5.30288e-22	-2.21342	-1.11961	6.52179e-21	-2.17568	-1.12657
55602603	chr1:55602603:G:T	2.44804e-21	-1.97051	0.167105	2.38389e-20	-1.57359	-0.432486
55602671	chr1:55602671:G:A	4.29693e-22	-2.13979	-1.40359	7.27564e-21	-1.86167	-1.33119
55602721	chr1:55602721:C:T	2.58408e-21	-2.13618	0.386855	4.21542e-20	-2.1441	0.708035
55602825	chr1:55602825:T:C	3.23905e-21	-1.52341	-4.84864e-09	3.36694e-20	-1.66081	-4.84864e-09
55602912	chr1:55602912:T:A	7.37156e-22	-2.02002	-0.983627	7.49748e-21	-2.20934	-0.953486
55603208	chr1:55603208:G:GAA	1.07278e-21	-2.21108	-0.41736	1.4513e-20	-2.18517	-0.317181
55603599	chr1:55603599:T:C	1.48358e-21	-7.39038e-10	-2.30423	1.77573e-20	-7.39038e-10	-2.3006
55603843	chr1:55603843:C:T	1.69755e-22	-2.1532	-2.31889	2.66917e-21	-1.88931	-2.30632
55603918	chr1:55603918:C:T	1.48401e-21	-7.39038e-10	-2.30394	1.77621e-20	-7.39038e-10	-2.30033
55604229	chr1:55604229:T:C	1.95208e-21	-2.21273	0.18293	2.7463e-20	-2.17817	0.313616
55604696	chr1:55604696:C:A	1.48124e-21	-7.39038e-10	-2.30582	1.77274e-20	-7.39038e-10	-2.30228
55604709	chr1:55604709:A:C	3.6273e-20	-2.19575	3.08814	2.89195e-19	-2.2005	2.69021
55605223	chr1:55605223:A:G	2.60897e-21	-2.06546	0.325725	1.32307e-20	-2.21441	-0.380445
55605313	chr1:55605313:T:C	1.72803e-22	-2.15842	-2.29588	2.66592e-21	-1.90642	-2.29043
55605442	chr1:55605442:T:C	4.06446e-21	-7.39038e-10	-1.29641	6.18289e-20	-7.39038e-10	-1.05303
55605743	chr1:55605743:A:G	2.05235e-21	-1.97971	-4.84864e-09	2.39287e-20	-2.00232	-4.84864e-09
55605898	chr1:55605898:A:G	4.07988e-20	-2.14535	3.15531	4.60274e-19	-2.13872	3.09315
55605989	chr1:55605989:C:T	4.12013e-20	-2.14658	3.16636	4.73693e-19	-2.13968	3.12284
55606057	chr1:55606057:C:T	1.70738e-22	-2.17854	-2.28778	1.97239e-21	-2.18528	-2.31287
55606338	chr1:55606338:A:G	2.75061e-22	-2.09232	-1.89713	3.51738e-21	-1.93727	-1.98241
55606456	chr1:55606456:C:T	2.23071e-19	-7.39038e-10	2.7088	1.16697e-19	-7.39038e-10	-0.417814
55606457	chr1:55606457:G:A	1.65548e-21	-7.39038e-10	-2.1946	2.71846e-20	-7.39038e-10	-1.87474
55606657	chr1:55606657:C:T	2.73987e-22	-2.10154	-1.89183	3.41221e-21	-1.94852	-2.00152
55606881	chr1:55606881:C:A	3.72093e-20	-2.15965	3.07752	4.33669e-19	-2.154	3.04888
55606960	chr1:55606960:G:T	3.05065e-21	-7.39038e-10	-1.58334	6.05368e-20	-7.39038e-10	-1.07414
55607019	chr1:55607019:C:T	3.119e-21	-7.39038e-10	-1.56118	4.07939e-20	-7.39038e-10	-1.46886
55607187	chr1:55607187:G:A	1.65914e-21	-7.39038e-10	-2.19239	1.9934e-20	-7.39038e-10	-2.18497
55607427	chr1:55607427:C:G	4.06446e-21	-7.39038e-10	-1.29641	6.18289e-20	-7.39038e-10	-1.05303
55607585	chr1:55607585:A:G	4.1918e-20	-2.15286	3.18988	4.77481e-19	-2.14623	3.13736
55607655	chr1:55607655:C:A	3.6755e-20	-2.13972	3.0453	4.44578e-19	-2.13209	3.05182
55607893	chr1:55607893:T:C	1.67579e-22	-2.1638	-2.3212	2.61076e-21	-1.90962	-2.30813
55608135	chr1:55608135:G:T	3.497e-19	-7.39038e-10	3.15838	1.52512e-19	-7.39038e-10	-0.150153
55608158	chr1:55608158:G:A	1.6581e-21	-7.39038e-10	-2.19302	1.99249e-20	-7.39038e-10	-2.18543
55608253	chr1:55608253:C:T	2.67076e-22	-2.10867	-1.91025	3.22427e-21	-1.96138	-2.04531
55608447	chr1:55608447:A:G	4.59546e-20	-2.15342	3.28238	5.283e-19	-2.14661	3.23888
55608654	chr1:55608654:A:T	2.22375e-22	-1.87531	-2.32677	2.45045e-21	-1.97822	-2.3029
55608745	chr1:55608745:C:T	2.52807e-21	-7.39038e-10	-1.77124	3.21876e-20	-7.39038e-10	-1.70582
55609206	chr1:55609206:A:G	1.07716e-21	-2.20572	-0.418651	1.15507e-20	-2.15492	-0.575728
55609538	chr1:55609538:C:T	2.65116e-22	-2.06616	-1.96012	3.39832e-21	-1.89396	-2.06015
55610382	chr1:55610382:C:T	2.62529e-21	-2.14167	0.408172	4.36949e-20	-2.13496	0.734797
55610511	chr1:55610511:G:A	1.47965e-21	-7.39038e-10	-2.30689	1.72253e-20	-7.39038e-10	-2.33101
55610567	chr1:55610567:A:C	2.51936e-21	-2.1303	0.355607	4.21578e-20	-2.12386	0.68788
55610626	chr1:55610626:C:A	1.84398e-21	-2.13366	0.0468959	2.58361e-20	-2.12773	0.202106
55611406	chr1:55611406:C:T	5.62178e-21	-2.04513	1.07308	3.18715e-20	-2.21338	0.497696
55611525	chr1:55611525:T:C	9.68516e-22	-2.21005	-0.520632	1.10083e-20	-2.21105	-0.567697
55611651	chr1:55611651:G:A	3.85546e-22	-2.15489	-1.4969	6.55024e-21	-1.87237	-1.42552
55611694	chr1:55611694:G:A	9.96344e-19	-7.39038e-10	4.2054	9.18772e-19	-7.39038e-10	1.64564
55612140	chr1:55612140:G:A	2.58664e-22	-2.09251	-1.95841	3.26352e-21	-1.93224	-2.06235
55612303	chr1:55612303:T:C	1.85605e-22	-2.1885	-2.19433	1.92199e-21	-2.19433	-2.32971
55612437	chr1:55612437:C:T	2.5665e-21	-7.39038e-10	-1.75615	4.70077e-20	-7.39038e-10	-1.32709
55612479	chr1:55612479:G:A	1.86834e-21	-2.08375	0.0101065	1.70204e-20	-1.78952	-0.553467
55612558	chr1:55612558:C:T	1.7613e-21	-7.39038e-10	-2.13264	1.75458e-20	-7.39038e-10	-2.31258
55612680	chr1:55612680:G:T	1.79884e-22	-2.19033	-2.2238	1.91625e-21	-2.19595	-2.33108
55612743	chr1:55612743:T:C	6.05388e-21	-2.1639	1.2659	2.69562e-20	-2.15602	0.272839
55613151	chr1:55613151:G:A	2.04863e-21	-7.39038e-10	-1.98152	3.6546e-20	-7.39038e-10	-1.57882
55613307	chr1:55613307:A:G	2.04352e-21	-7.39038e-10	-1.98402	2.46031e-20	-7.39038e-10	-1.97452
55613597	chr1:55613597:G:A	2.59368e-22	-2.16741	-1.88079	2.9587e-21	-1.88048	-2.21217
55613674	chr1:55613674:T:C	1.72466e-22	-2.12519	-2.33106	1.93321e-21	-2.20774	-2.31047
55614210	chr1:55614210:T:A	2.85396e-22	-2.11866	-1.83391	3.55493e-21	-1.95922	-1.94984
55614509	chr1:55614509:C:A	2.55217e-21	-7.39038e-10	-1.76175	2.51945e-20	-7.39038e-10	-1.95077
55614903	chr1:55614903:T:C	1.16271e-21	-2.20253	-0.345411	1.25941e-20	-2.20418	-0.439989
55615097	chr1:55615097:T:C	1.78424e-22	-2.09782	-2.32447	1.92119e-21	-2.19876	-2.32569
55615171	chr1:55615171:C:T	4.65989e-22	-2.15971	-1.30257	7.6035e-21	-1.88167	-1.26712
55615254	chr1:55615254:A:G	2.69831e-19	-7.39038e-10	2.8991	1.14066e-19	-7.39038e-10	-0.440617
55615353	chr1:55615353:A:G	1.58072e-21	-7.39038e-10	-2.24081	2.21108e-20	-7.39038e-10	-2.08133
55615445	chr1:55615445:G:T	2.19431e-21	-1.91283	-4.84864e-09	2.26835e-20	-2.05576	-4.84864e-09
55615544	chr1:55615544:A:T	1.22705e-21	-2.15889	-0.335192	1.99687e-20	-2.15016	-0.0330727
55615698	chr1:55615698:G:A	4.58139e-21	-2.21067	1.03398	3.77045e-20	-2.17514	0.627521
55615715	chr1:55615715:G:A	3.61672e-19	-7.39038e-10	3.19204	1.56029e-19	-7.39038e-10	-0.127352
55616195	chr1:55616195:T:C	4.91552e-22	-1.90959	-1.49929	5.22996e-21	-1.45434	-2.06865
55617298	chr1:55617298:AT:A	3.69122e-21	-7.39038e-10	-1.39274	4.81511e-20	-7.39038e-10	-1.30305
55617700	chr1:55617700:C:T	1.66661e-21	-7.39038e-10	-2.1879	1.94587e-20	-7.39038e-10	-2.2091
55617710	chr1:55617710:T:C	2.0114e-22	-1.97143	-2.33101	3.02068e-21	-1.74182	-2.3301
55617931	chr1:55617931:C:T	1.93363e-22	-2.01125	-2.33063	2.86057e-21	-1.79977	-2.3266
55618167	chr1:55618167:C:T	3.50954e-21	-7.39038e-10	-1.44321	5.23985e-20	-7.39038e-10	-1.21852
55618198	chr1:55618198:C:T	1.94324e-22	-2.0058	-2.33112	2.8731e-21	-1.79222	-2.32979
55618294	chr1:55618294:G:T	5.81372e-21	-7.39038e-10	-0.938473	5.05489e-20	-7.39038e-10	-1.25445
55618461	chr1:55618461:A:G	1.39704e-21	-2.19716	-0.167178	1.55056e-20	-2.19909	-0.237107
55618555	chr1:55618555:GATTGGATA:G	2.018e-22	-1.97251	-2.32666	3.01745e-21	-1.74234	-2.33065
55618613	chr1:55618613:T:G	1.23197e-21	-2.14579	-0.344283	7.39475e-21	-2.20438	-0.972243
55619041	chr1:55619041:T:C	3.3445e-22	-1.86524	-1.92872	4.5182e-21	-1.3783	-2.29099
55619287	chr1:55619287:C:A	3.57553e-21	-7.39038e-10	-1.42458	5.37142e-20	-7.39038e-10	-1.19372
55619393	chr1:55619393:C:T	7.66931e-22	-2.07309	-0.890959	1.43268e-20	-1.71304	-0.802225
55619401	chr1:55619401:A:G	3.77357e-21	-7.39038e-10	-1.37067	2.59904e-20	-7.39038e-10	-1.91967
55619438	chr1:55619438:G:A	9.5658e-21	-7.39038e-10	-0.440499	3.77309e-19	-7.39038e-10	0.755668
55619489	chr1:55619489:C:T	4.17553e-21	-7.39038e-10	-1.26945	5.47824e-20	-7.39038e-10	-1.17403
55619885	chr1:55619885:G:A	2.01964e-22	-2.18903	-2.10933	2.85355e-21	-2.14634	-1.98249
55619897	chr1:55619897:A:G	2.01562e-22	-1.96958	-2.33078	3.04092e-21	-1.73727	-2.32796
55620210	chr1:55620210:A:G	2.18807e-22	-1.99522	-2.22304	3.32463e-21	-1.75673	-2.21931
55620596	chr1:55620596:C:T	2.23244e-20	-2.05251	2.4595	4.28028e-19	-1.69125	2.57305
55620726	chr1:55620726:A:G	2.8888e-22	-2.18391	-1.75653	3.19485e-21	-2.20845	-1.8074
55621107	chr1:55621107:T:C	1.97931e-22	-1.98846	-2.33007	2.94578e-21	-1.7659	-2.33112
55621836	chr1:55621836:T:C	1.94353e-22	-2.00617	-2.3306	2.88866e-21	-1.78872	-2.32788
55621837	chr1:55621837:G:A	1.766e-21	-7.39038e-10	-2.12998	2.83785e-20	-7.39038e-10	-1.83177
55621925	chr1:55621925:T:C	3.90586e-21	-7.39038e-10	-1.33622	5.08363e-20	-7.39038e-10	-1.24878
55622253	chr1:55622253:T:C	1.12703e-20	-7.39038e-10	-0.276522	2.73569e-20	-7.39038e-10	-1.86843
55622370	chr1:55622370:A:G	1.70576e-21	-2.14813	-0.0165552	2.90077e-20	-2.13889	0.329052
55622436	chr1:55622436:G:A	8.36681e-22	-2.09068	-0.786328	1.54198e-20	-1.7483	-0.693439
55622664	chr1:55622664:A:G	1.84625e-21	-2.20258	0.11705	1.92613e-20	-2.20401	-0.0152898
55623250	chr1:55623250:T:C	2.04919e-22	-2.17402	-2.10981	2.9633e-21	-2.12345	-1.96764
55623310	chr1:55623310:A:G	2.1183e-22	-2.01649	-2.23418	3.23127e-21	-1.78466	-2.21986
55623405	chr1:55623405:T:G	1.69621e-22	-2.20798	-2.2649	2.17594e-21	-2.13764	-2.26229
55623540	chr1:55623540:C:T	8.56709e-22	-2.06921	-0.784142	1.61392e-20	-1.70499	-0.691154
55623541	chr1:55623541:G:A	1.4625e-21	-7.39038e-10	-2.31855	1.72359e-20	-7.39038e-10	-2.3304
55623683	chr1:55623683:T:C	1.96411e-22	-2.07789	-2.24835	2.86654e-21	-1.87796	-2.24632
55623685	chr1:55623685:G:A	2.15138e-21	-1.93258	-4.84864e-09	2.40468e-20	-1.99739	-4.84864e-09
55623760	chr1:55623760:T:C	1.17211e-20	-7.39038e-10	-0.237303	4.00784e-20	-7.39038e-10	-1.48656
55623810	chr1:55623810:T:C	1.51926e-21	-2.15012	-0.130352	2.52878e-20	-2.14267	0.195595
55623827	chr1:55623827:G:T	1.93948e-22	-2.01645	-2.32241	2.92721e-21	-1.78981	-2.31353
55624250	chr1:55624250:T:C	3.7162e-21	-7.39038e-10	-1.38599	5.56502e-20	-7.39038e-10	-1.15831
55624316	chr1:55624316:T:G	1.61955e-22	-2.20125	-2.31788	2.08729e-21	-2.11828	-2.32325
55624650	chr1:55624650:C:T	1.62292e-22	-2.20786	-2.3092	2.08142e-21	-2.14096	-2.30338
55624841	chr1:55624841:G:A	5.20076e-22	-2.16217	-1.1903	6.3212e-21	-2.21165	-1.12183
55624876	chr1:55624876:T:C	2.04659e-21	-1.98252	-4.84864e-09	3.07285e-20	-1.75221	-4.84864e-09
55624877	chr1:55624877:T:C	4.89641e-22	-2.1146	-1.29818	8.27033e-21	-1.81809	-1.24663
55624894	chr1:55624894:G:A	3.29954e-21	-2.15652	0.65161	4.4525e-20	-2.15062	0.769275
55624947	chr1:55624947:T:C	2.11537e-21	-7.39038e-10	-1.94947	2.26157e-20	-7.39038e-10	-2.05875
55625048	chr1:55625048:A:T	1.4483e-21	-7.39038e-10	-2.32831	1.7352e-20	-7.39038e-10	-2.32369
55625126	chr1:55625126:G:A	3.81622e-21	-1.35943	-4.84864e-09	3.02531e-20	-1.7678	-4.84864e-09
55625184	chr1:55625184:T:G	1.01132e-20	-7.39038e-10	-0.384855	9.03183e-20	-7.39038e-10	-0.674056
55625581	chr1:55625581:A:T	2.02678e-21	-7.39038e-10	-1.99224	2.07574e-20	-7.39038e-10	-2.14449
55625918	chr1:55625918:A:G	8.43475e-22	-2.11184	-0.757077	1.44114e-20	-1.79791	-0.71146
55626194	chr1:55626194:G:A	2.48533e-22	-1.82637	-2.26451	5.92633e-21	-1.14211	-2.25588
55626408	chr1:55626408:G:A	3.03846e-22	-2.06123	-1.8287	3.57579e-21	-1.72852	-2.17469
55626502	chr1:55626502:A:G	1.52212e-21	-7.39038e-10	-2.27859	1.95419e-20	-7.39038e-10	-2.20484
55626722	chr1:55626722:T:C	2.97509e-19	-7.39038e-10	2.99675	1.48678e-19	-7.39038e-10	-0.175611
55626745	chr1:55626745:C:T	1.44726e-21	-7.39038e-10	-2.32902	1.75881e-20	-7.39038e-10	-2.31017
55626766	chr1:55626766:A:G	1.64436e-21	-7.39038e-10	-2.20134	2.0401e-20	-7.39038e-10	-2.16181
55626960	chr1:55626960:C:T	3.13089e-21	-7.39038e-10	-1.55738	4.37065e-20	-7.39038e-10	-1.3999
55627997	chr1:55627997:G:A	1.44743e-21	-7.39038e-10	-2.3289	1.82442e-20	-7.39038e-10	-2.27355
55628606	chr1:55628606:A:G	3.77087e-22	-1.6828	-1.99117	4.77701e-21	-1.76912	-1.84446
55628966	chr1:55628966:C:T	2.40207e-22	-2.02487	-2.10008	2.20465e-21	-2.11782	-2.26901
55629113	chr1:55629113:TTCTCTTCTCTCTCAAAGGTCACCATA:T	1.90968e-21	-7.39038e-10	-2.05176	2.25555e-20	-7.39038e-10	-2.06142
55629216	chr1:55629216:G:T	1.21758e-21	-1.27736	-1.22446	1.47635e-20	-1.2255	-1.25974
55629516	chr1:55629516:T:C	1.44422e-21	-7.39038e-10	-2.33112	1.74258e-20	-7.39038e-10	-2.31945
55629575	chr1:55629575:T:C	1.60606e-21	-7.39038e-10	-2.22491	1.84771e-20	-7.39038e-10	-2.26086
55630271	chr1:55630271:C:T	3.04654e-22	-2.06324	-1.82403	3.1348e-21	-2.00093	-2.0339
55630272	chr1:55630272:G:A	1.90581e-21	-1.76565	-0.288133	2.78989e-20	-1.95566	0.106846
55630302	chr1:55630302:A:C	1.54547e-21	-1.8359	-0.427459	2.19207e-20	-2.01074	-0.0792196
55630786	chr1:55630786:A:T	1.50292e-21	-7.39038e-10	-2.29129	2.02979e-20	-7.39038e-10	-2.16688
55631067	chr1:55631067:AC:A	1.44452e-21	-7.39038e-10	-2.33091	1.73905e-20	-7.39038e-10	-2.32147
55631069	chr1:55631069:C:G	1.4447e-21	-7.39038e-10	-2.33079	1.73766e-20	-7.39038e-10	-2.32227
55631246	chr1:55631246:A:G	1.52411e-21	-7.39038e-10	-2.27728	2.0854e-20	-7.39038e-10	-2.13985
55631352	chr1:55631352:A:C	1.81546e-22	-2.2074	-2.19754	1.98076e-21	-2.16441	-2.32951
55631537	chr1:55631537:T:G	1.52422e-20	0.0253734	-4.84864e-09	1.09855e-19	-0.478236	-4.84864e-09
55631833	chr1:55631833:C:T	5.70274e-21	-7.39038e-10	-0.957746	6.72332e-20	-7.39038e-10	-0.969229
55632003	chr1:55632003:C:T	3.21342e-22	-1.89346	-1.94048	2.52356e-21	-2.14641	-2.10531
55632058	chr1:55632058:G:C	1.63919e-21	-2.20449	-4.84864e-09	1.9381e-20	-2.2131	-4.84864e-09
55632333	chr1:55632333:A:T	1.45199e-21	-7.39038e-10	-2.32576	1.72533e-20	-7.39038e-10	-2.32939
55632848	chr1:55632848:C:A	1.80934e-21	-7.39038e-10	-2.10573	2.21591e-20	-7.39038e-10	-2.07915
55633142	chr1:55633142:T:G	1.62304e-21	-2.21439	-4.84864e-09	2.0686e-20	-2.14794	-4.84864e-09
55633219	chr1:55633219:G:A	4.0832e-22	-2.20815	-1.38625	3.90436e-21	-2.2134	-1.60191
55633310	chr1:55633310:T:C	1.94069e-21	-2.21427	0.178623	4.92705e-21	-2.19646	-1.38619
55633698	chr1:55633698:A:C	3.20182e-22	-1.65429	-2.18327	5.8177e-21	-2.00593	-1.41056
55633933	chr1:55633933:A:C	1.15176e-21	-1.38903	-1.16837	1.97613e-20	-1.48141	-0.712257
55634337	chr1:55634337:G:A	1.65478e-21	-7.39038e-10	-2.19503	1.89966e-20	-7.39038e-10	-2.23313
55634532	chr1:55634532:A:C	2.81579e-21	-7.39038e-10	-1.66345	2.82103e-20	-7.39038e-10	-1.83771
55634860	chr1:55634860:T:C	2.76483e-21	-7.39038e-10	-1.68171	2.77099e-20	-7.39038e-10	-1.85561
55635221	chr1:55635221:G:A	8.02532e-21	-7.39038e-10	-0.616092	9.42103e-20	-7.39038e-10	-0.631867
55635222	chr1:55635222:T:G	2.19682e-21	-7.39038e-10	-1.91168	2.25449e-20	-7.39038e-10	-2.06189
55635324	chr1:55635324:G:A	2.03281e-22	-2.21006	-2.0818	2.05219e-21	-2.15237	-2.30612
55635591	chr1:55635591:A:G	4.49241e-22	-2.17392	-1.32497	6.70319e-21	-2.18775	-1.08706
55635885	chr1:55635885:GTC:G	2.8552e-21	-1.64955	-4.84864e-09	2.76705e-20	-1.85703	-4.84864e-09
55635924	chr1:55635924:T:C	1.93929e-21	-1.78298	-0.253393	3.15955e-20	-1.97314	0.248756
55636102	chr1:55636102:A:G	1.90165e-21	-1.78867	-0.267301	3.09778e-20	-1.97738	0.233256
55636777	chr1:55636777:C:G	4.48048e-21	-7.39038e-10	-1.19896	5.41032e-20	-7.39038e-10	-1.1865
55636808	chr1:55636808:A:G	1.44426e-21	-7.39038e-10	-2.3311	1.78617e-20	-7.39038e-10	-2.29474
55636902	chr1:55636902:G:T	2.51264e-21	-7.39038e-10	-1.77736	2.56912e-20	-7.39038e-10	-1.93125
55637084	chr1:55637084:A:G	1.58996e-22	-2.20739	-2.33018	2.41204e-21	-2.15749	-2.13943
55637219	chr1:55637219:A:G	2.0103e-21	-1.77827	-0.222141	3.30164e-20	-1.96963	0.289236
55637565	chr1:55637565:C:T	5.30549e-21	-7.39038e-10	-1.02995	5.14713e-20	-7.39038e-10	-1.23637
55637657	chr1:55637657:A:C	1.52664e-21	-7.39038e-10	-2.27562	2.10165e-20	-7.39038e-10	-2.13209
55637972	chr1:55637972:A:G	1.52665e-21	-7.39038e-10	-2.27562	2.10143e-20	-7.39038e-10	-2.13219
55638125	chr1:55638125:G:A	1.8684e-21	-2.07361	-4.84864e-09	1.98178e-20	-2.19082	-4.84864e-09
55638443	chr1:55638443:C:T	1.72472e-21	-7.39038e-10	-2.15363	2.65872e-20	-7.39038e-10	-1.89697
55638581	chr1:55638581:G:A	3.88804e-21	-2.21398	0.873193	7.67921e-21	-2.19481	-0.944065
55638909	chr1:55638909:G:A	2.21552e-21	-1.70276	-0.200446	3.0245e-20	-1.91886	0.150799
55639263	chr1:55639263:C:T	5.97892e-21	-7.39038e-10	-0.910453	8.72457e-20	-7.39038e-10	-0.708667
55639981	chr1:55639981:C:T	6.31821e-21	-7.39038e-10	-0.855257	1.70231e-19	-7.39038e-10	-0.0402422
55640111	chr1:55640111:C:A	5.98281e-21	-7.39038e-10	-0.909803	1.29273e-19	-7.39038e-10	-0.315467
55640263	chr1:55640263:T:C	7.81914e-21	-7.39038e-10	-0.642118	8.59985e-20	-7.39038e-10	-0.723066
55640397	chr1:55640397:C:T	3.22026e-21	-7.39038e-10	-1.52923	2.3805e-20	-7.39038e-10	-2.0075
55640833	chr1:55640833:C:T	5.59771e-22	-2.16317	-1.11575	8.70058e-21	-2.18422	-0.829783
55640927	chr1:55640927:C:T	5.68292e-22	-2.15989	-1.10392	8.84192e-21	-2.1817	-0.816196
55640980	chr1:55640980:A:G	1.46026e-21	-7.39038e-10	-2.32008	1.75069e-20	-7.39038e-10	-2.3148
55641004	chr1:55641004:G:A	3.35729e-21	-2.20786	0.720302	7.21542e-21	-2.17472	-1.02645
55641383	chr1:55641383:C:T	2.6884e-22	-2.18856	-1.82377	2.0021e-21	-2.18821	-2.29499
55641968	chr1:55641968:G:C	2.02933e-22	-2.20752	-2.08605	2.11569e-21	-2.18235	-2.24566
55642071	chr1:55642071:T:G	7.38519e-21	-7.39038e-10	-0.699217	8.70002e-20	-7.39038e-10	-0.711485
55642301	chr1:55642301:T:C	1.87302e-21	-7.39038e-10	-2.07114	1.72584e-20	-7.39038e-10	-2.3291
55642931	chr1:55642931:A:G	3.5204e-22	-1.66533	-2.07737	8.15999e-21	-2.06619	-1.01196
55643218	chr1:55643218:G:A	1.06209e-20	-7.39038e-10	-0.335868	1.55585e-19	-7.39038e-10	-0.130206
55643813	chr1:55643813:G:A	5.72436e-22	-2.14573	-1.11082	8.85936e-21	-2.17055	-0.825375
55644146	chr1:55644146:T:C	3.45693e-21	-7.39038e-10	-1.45831	3.51897e-20	-7.39038e-10	-1.61664
55644259	chr1:55644259:A:T	2.80033e-21	-7.39038e-10	-1.66896	3.78826e-20	-7.39038e-10	-1.5429
55644318	chr1:55644318:T:C	3.70446e-21	-7.39038e-10	-1.38915	3.66682e-20	-7.39038e-10	-1.57549
55644358	chr1:55644358:A:G	2.60875e-21	-7.39038e-10	-1.73982	2.64191e-20	-7.39038e-10	-1.90331
55644373	chr1:55644373:C:T	3.19827e-21	-7.39038e-10	-1.53608	3.28043e-20	-7.39038e-10	-1.68683
55644459	chr1:55644459:T:C	5.13632e-21	-7.39038e-10	-1.06236	5.68672e-20	-7.39038e-10	-1.13668
55644643	chr1:55644643:T:A	1.77686e-21	-7.39038e-10	-2.12385	6.99633e-20	-7.39038e-10	-0.929425
55644683	chr1:55644683:A:G	1.91171e-21	-2.0507	-4.84864e-09	2.72775e-20	-1.87134	-4.84864e-09
55644819	chr1:55644819:A:T	2.29779e-22	-1.84381	-2.32552	3.40967e-21	-2.17556	-1.77522
55645330	chr1:55645330:C:T	7.40979e-21	-7.39038e-10	-0.695891	8.72354e-20	-7.39038e-10	-0.708786
55645453	chr1:55645453:G:A	5.41959e-21	-7.39038e-10	-1.00867	6.40108e-20	-7.39038e-10	-1.01834
55645497	chr1:55645497:T:C	3.44226e-22	-1.5987	-2.16645	7.16311e-21	-2.03425	-1.1742
55645525	chr1:55645525:C:T	1.44557e-21	-7.39038e-10	-2.33019	1.89423e-20	-7.39038e-10	-2.236
55645830	chr1:55645830:C:G	1.74222e-22	-2.15517	-2.29095	1.95284e-21	-2.20718	-2.30093
55645947	chr1:55645947:A:G	1.98372e-21	-7.39038e-10	-2.01372	2.08146e-20	-7.39038e-10	-2.14174
55646761	chr1:55646761:A:T	7.42023e-21	-7.39038e-10	-0.694484	8.73524e-20	-7.39038e-10	-0.707446
55646813	chr1:55646813:T:C	1.44483e-21	-7.39038e-10	-2.3307	1.88292e-20	-7.39038e-10	-2.24199
55646832	chr1:55646832:G:T	1.62297e-21	-2.21443	-4.84864e-09	2.09302e-20	-2.1362	-4.84864e-09
55646835	chr1:55646835:T:C	7.40979e-21	-7.39038e-10	-0.695891	8.72354e-20	-7.39038e-10	-0.708786
55647089	chr1:55647089:G:A	1.74312e-21	-7.39038e-10	-2.14301	2.721e-20	-7.39038e-10	-1.87381
55647571	chr1:55647571:C:A	3.07859e-21	-7.39038e-10	-1.57422	4.25681e-20	-7.39038e-10	-1.42629
55647897	chr1:55647897:G:A	7.45199e-21	-7.39038e-10	-0.690213	8.77685e-20	-7.39038e-10	-0.702694
55647899	chr1:55647899:C:T	1.69382e-21	-7.39038e-10	-2.17171	3.30122e-20	-7.39038e-10	-1.68052
55647961	chr1:55647961:T:C	3.59526e-21	-7.39038e-10	-1.41908	1.30306e-19	-7.39038e-10	-0.30751
55648411	chr1:55648411:G:A	2.50795e-21	-7.39038e-10	-1.77923	2.55206e-20	-7.39038e-10	-1.93791
55648412	chr1:55648412:G:A	1.51973e-21	-7.39038e-10	-2.28016	1.75666e-20	-7.39038e-10	-2.3114
55648583	chr1:55648583:G:T	2.14222e-21	-7.39038e-10	-1.93685	2.45367e-20	-7.39038e-10	-1.97723
55648657	chr1:55648657:A:C	3.20349e-22	-2.14385	-1.69319	2.94698e-21	-2.21223	-1.88439
55648663	chr1:55648663:A:T	4.53228e-22	-2.20113	-1.28893	6.81014e-21	-2.20468	-1.0543
55648799	chr1:55648799:G:A	1.00093e-19	-7.39038e-10	1.9074	5.60741e-20	-7.39038e-10	-1.15072
55648996	chr1:55648996:A:G	7.39268e-21	-7.39038e-10	-0.698203	8.70165e-20	-7.39038e-10	-0.711298
55649145	chr1:55649145:A:T	4.20607e-22	-2.18936	-1.37539	2.35573e-21	-2.12892	-2.19163
55649288	chr1:55649288:C:T	3.3932e-21	-7.39038e-10	-1.47692	2.98001e-20	-7.39038e-10	-1.78289
55649512	chr1:55649512:T:A	1.57561e-20	-7.39038e-10	0.0585347	2.19469e-19	-7.39038e-10	0.213814
55649626	chr1:55649626:G:A	1.77455e-21	-7.39038e-10	-2.12515	1.88013e-20	-7.39038e-10	-2.24347
55649713	chr1:55649713:A:G	3.25083e-22	-1.82483	-1.99754	3.24303e-21	-1.73041	-2.27048
55649754	chr1:55649754:T:G	2.02981e-21	-7.39038e-10	-1.99075	6.58593e-20	-7.39038e-10	-0.989875
55650044	chr1:55650044:A:G	1.65329e-20	-7.39038e-10	0.106661	2.30751e-19	-7.39038e-10	0.263944
55650125	chr1:55650125:T:C	3.99006e-22	-1.90589	-1.71158	3.2827e-21	-1.91533	-2.0734
55650400	chr1:55650400:A:G	1.57161e-21	-7.39038e-10	-2.24659	1.79447e-20	-7.39038e-10	-2.2901
55650460	chr1:55650460:G:C	1.48654e-21	-7.39038e-10	-2.30225	1.93794e-20	-7.39038e-10	-2.21319
55650832	chr1:55650832:C:T	4.8627e-21	-0.235094	-0.882005	6.29897e-20	-0.223111	-0.811314
55650865	chr1:55650865:G:A	1.71e-22	-2.17133	-2.29345	1.90152e-21	-2.2036	-2.33114
55651066	chr1:55651066:G:A	1.6914e-22	-2.17818	-2.29755	1.95804e-21	-2.19307	-2.31238
55651071	chr1:55651071:T:C	2.85375e-21	-7.39038e-10	-1.65006	3.96902e-20	-7.39038e-10	-1.49629
55651450	chr1:55651450:A:G	5.94697e-21	-0.07849	-0.837321	7.70423e-20	-0.0620618	-0.77098
55652214	chr1:55652214:G:T	2.85642e-21	-7.39038e-10	-1.64912	3.97368e-20	-7.39038e-10	-1.49512
55652432	chr1:55652432:C:A	1.49377e-21	-2.20367	-0.0937173	5.24478e-21	-2.21448	-1.30569
55653448	chr1:55653448:G:C	2.85642e-21	-7.39038e-10	-1.64912	3.97368e-20	-7.39038e-10	-1.49512
55653667	chr1:55653667:T:C	5.23025e-22	-2.10709	-1.23973	4.51548e-21	-2.18657	-1.48332
55653831	chr1:55653831:A:G	1.98363e-21	-7.39038e-10	-2.01377	8.00692e-20	-7.39038e-10	-0.794505
55654488	chr1:55654488:C:A	3.35796e-21	0.101737	-1.5891	4.01612e-20	0.163062	-1.64756
55654539	chr1:55654539:A:G	1.95702e-21	-7.39038e-10	-2.02727	3.46797e-20	-7.39038e-10	-1.63124
55654623	chr1:55654623:C:T	2.35044e-21	-0.4073	-1.43679	2.97426e-20	-0.387276	-1.39754
55654624	chr1:55654624:G:A	8.66225e-21	-7.39038e-10	-0.539718	1.10784e-19	-7.39038e-10	-0.469812
55654846	chr1:55654846:C:T	5.88002e-22	-2.08518	-1.14454	1.16713e-20	-2.20653	-0.513738
55655248	chr1:55655248:C:T	5.80583e-21	0.0538047	-0.993635	7.50411e-20	0.0260115	-0.885371
55655507	chr1:55655507:C:T	4.95196e-22	-1.53137	-1.87012	6.24601e-21	-1.8944	-1.45105
55655810	chr1:55655810:TTTATA:T	1.48871e-21	-7.39038e-10	-2.30078	1.72427e-20	-7.39038e-10	-2.33001
55655943	chr1:55655943:G:C	8.69423e-21	-7.39038e-10	-0.536034	1.1116e-19	-7.39038e-10	-0.466424
55656655	chr1:55656655:A:C	5.7177e-22	-2.09855	-1.15916	9.91038e-21	-1.96491	-0.918908
55656836	chr1:55656836:C:A	4.60225e-22	-1.83309	-1.64164	5.2075e-21	-1.82877	-1.69853
55657112	chr1:55657112:GC:G	1.50356e-21	-7.39038e-10	-2.29086	1.7298e-20	-7.39038e-10	-2.3268
55657130	chr1:55657130:A:C	3.98121e-21	-7.39038e-10	-1.31711	5.74823e-20	-7.39038e-10	-1.12592
55657233	chr1:55657233:C:T	3.58661e-21	-1.42148	-4.84864e-09	3.60578e-20	-1.59227	-4.84864e-09
55657493	chr1:55657493:A:G	5.80892e-22	-0.936723	-2.30516	8.13339e-21	-1.00542	-2.076
55657522	chr1:55657522:T:TC	1.16188e-21	-0.411959	-2.1367	2.54917e-20	-1.10515	-0.833896
55657585	chr1:55657585:C:T	1.51509e-21	-7.39038e-10	-2.28322	1.72277e-20	-7.39038e-10	-2.33088
55657883	chr1:55657883:A:T	1.45034e-21	-7.39038e-10	-2.3269	1.78736e-20	-7.39038e-10	-2.29407
55658284	chr1:55658284:G:A	2.64817e-21	-7.39038e-10	-1.72482	5.00626e-20	-7.39038e-10	-1.26412
55658739	chr1:55658739:G:T	1.44707e-21	-7.39038e-10	-2.32916	1.75459e-20	-7.39038e-10	-2.31258
55659384	chr1:55659384:C:A	1.74438e-21	-7.39038e-10	-2.1423	2.71314e-20	-7.39038e-10	-1.87671
55659775	chr1:55659775:G:A	4.95007e-21	-1.09929	-4.84864e-09	4.86388e-20	-1.29297	-4.84864e-09
55660042	chr1:55660042:T:C	3.09169e-21	-1.56998	-4.84864e-09	3.02806e-20	-1.76689	-4.84864e-09
55660217	chr1:55660217:G:A	2.26451e-21	-1.256	-0.625337	1.86464e-20	-1.49185	-0.759889
55660564	chr1:55660564:T:C	1.73256e-20	-7.39038e-10	0.153492	1.84864e-19	-7.39038e-10	0.0422235
55660596	chr1:55660596:G:A	5.51726e-21	-7.39038e-10	-0.990812	1.09603e-19	-7.39038e-10	-0.480529
55660600	chr1:55660600:T:C	1.77842e-20	-7.39038e-10	0.179614	1.8946e-19	-7.39038e-10	0.0667826
55660903	chr1:55660903:C:T	2.06024e-20	-7.39038e-10	0.326713	2.15584e-19	-7.39038e-10	0.195953
55660932	chr1:55660932:C:A	1.52047e-21	-7.39038e-10	-2.27968	2.09644e-20	-7.39038e-10	-2.13457
55660979	chr1:55660979:C:T	1.84786e-21	-2.08467	-4.84864e-09	2.20458e-20	-2.08427	-4.84864e-09
55661250	chr1:55661250:A:T	1.5122e-21	-7.39038e-10	-2.28513	1.93238e-20	-7.39038e-10	-2.21606
55661498	chr1:55661498:A:G	2.47629e-21	-1.75966	-0.0322734	8.93978e-21	-1.9028	-1.08408
55661628	chr1:55661628:G:A	2.64989e-21	-7.39038e-10	-1.72418	2.21256e-20	-7.39038e-10	-2.08066
55661683	chr1:55661683:C:A	4.22495e-21	-1.52222	0.264538	1.58592e-20	-1.87713	-0.536516
55661800	chr1:55661800:A:C	1.10234e-16	-7.39038e-10	8.91166	1.61996e-16	-7.39038e-10	6.81793
55661830	chr1:55661830:T:A	1.4776e-21	-7.39038e-10	-2.30828	2.38516e-20	-7.39038e-10	-2.00554
55662140	chr1:55662140:T:C	2.05667e-22	-2.10637	-2.17382	2.23888e-21	-2.20331	-2.16811
55662146	chr1:55662146:T:C	2.37935e-21	-1.27468	-0.557187	1.95257e-20	-1.50722	-0.698451
55662872	chr1:55662872:A:T	1.84075e-22	-2.19176	-2.19935	1.92897e-21	-2.21056	-2.30985
55662900	chr1:55662900:G:A	1.62753e-21	-7.39038e-10	-2.21163	1.72266e-20	-7.39038e-10	-2.33094
55662937	chr1:55662937:A:C	2.08168e-22	-2.18045	-2.08765	2.04305e-21	-2.20519	-2.25776
55663198	chr1:55663198:T:C	1.85017e-22	-2.21004	-2.17596	1.931e-21	-2.21396	-2.3054
55663203	chr1:55663203:G:A	1.44497e-21	-7.39038e-10	-2.33061	1.8561e-20	-7.39038e-10	-2.25633
55663417	chr1:55663417:A:T	3.49627e-20	-7.39038e-10	0.855588	3.00093e-19	-7.39038e-10	0.526695
55663861	chr1:55663861:G:A	6.49032e-20	-7.39038e-10	1.4742	5.47524e-19	-7.39038e-10	1.12801
55663885	chr1:55663885:G:A	5.93876e-20	-7.39038e-10	1.38539	5.1285e-19	-7.39038e-10	1.06259
55664811	chr1:55664811:T:A	7.55957e-21	-7.39038e-10	-0.675878	1.57286e-19	-7.39038e-10	-0.119328
55664830	chr1:55664830:T:C	1.94735e-21	-7.39038e-10	-2.03223	2.40889e-20	-7.39038e-10	-1.99565
55665001	chr1:55665001:A:T	2.76156e-21	-7.39038e-10	-1.6829	3.69103e-20	-7.39038e-10	-1.5689
55665162	chr1:55665162:T:C	2.57645e-22	-2.16322	-1.89164	3.02057e-21	-2.17485	-1.89709
55665421	chr1:55665421:A:G	1.53621e-21	-7.39038e-10	-2.26938	2.07119e-20	-7.39038e-10	-2.14669
55665753	chr1:55665753:T:C	1.88821e-21	-7.39038e-10	-2.06306	1.99794e-20	-7.39038e-10	-2.18269
55666186	chr1:55666186:G:C	3.48767e-21	-1.29064	-0.158825	1.33163e-20	-1.68508	-0.903328
55667178	chr1:55667178:T:C	9.24195e-21	-7.39038e-10	-0.47494	1.9511e-19	-7.39038e-10	0.0961693
55667688	chr1:55667688:T:A	2.82174e-21	-1.16403	-0.497316	2.30211e-20	-1.40756	-0.63342
55667757	chr1:55667757:A:G	6.60125e-21	-1.74662	0.935188	1.41199e-19	-1.86795	1.64072
55667881	chr1:55667881:A:T	2.3282e-21	-7.39038e-10	-1.8536	2.30259e-20	-7.39038e-10	-2.04077
55667961	chr1:55667961:G:A	1.95415e-22	-2.17393	-2.15739	4.25389e-21	-2.21246	-1.5171
55668395	chr1:55668395:A:C	1.9845e-22	-2.19916	-2.11676	1.99943e-21	-2.21328	-2.27125
55668811	chr1:55668811:G:T	2.6307e-22	-2.15325	-1.88078	3.05988e-21	-2.16616	-1.89286
55668841	chr1:55668841:T:C	3.41436e-20	-7.39038e-10	0.831883	2.94926e-19	-7.39038e-10	0.509329
55669174	chr1:55669174:G:A	3.41436e-20	-7.39038e-10	0.831883	2.94926e-19	-7.39038e-10	0.509329
55669407	chr1:55669407:A:G	1.99851e-22	-2.19973	-2.10914	2.00837e-21	-2.21345	-2.26663
55669859	chr1:55669859:T:TA	5.85892e-20	-7.39038e-10	1.37186	2.88384e-20	-7.39038e-10	-1.81569
55670101	chr1:55670101:T:C	1.95655e-21	-2.02751	-4.84864e-09	2.42184e-20	-1.99028	-4.84864e-09
55670106	chr1:55670106:C:T	1.79027e-21	-7.39038e-10	-2.11632	2.43286e-20	-7.39038e-10	-1.98574
55670382	chr1:55670382:C:T	1.51343e-21	-7.39038e-10	-2.28431	1.93472e-20	-7.39038e-10	-2.21485
55670427	chr1:55670427:C:T	1.47506e-21	-7.39038e-10	-2.30999	1.73382e-20	-7.39038e-10	-2.32448
55670554	chr1:55670554:G:A	1.44448e-21	-7.39038e-10	-2.33095	1.87033e-20	-7.39038e-10	-2.24869
55670559	chr1:55670559:A:G	2.29001e-21	-7.39038e-10	-1.87014	2.27364e-20	-7.39038e-10	-2.05343
55670743	chr1:55670743:G:C	1.9967e-22	-2.20064	-2.10914	2.00785e-21	-2.21371	-2.26663
55670808	chr1:55670808:G:A	1.75941e-20	-7.39038e-10	0.168872	1.85909e-19	-7.39038e-10	0.047862
55670889	chr1:55670889:C:G	1.44964e-21	-7.39038e-10	-2.32738	1.72648e-20	-7.39038e-10	-2.32873
55671339	chr1:55671339:A:G	1.51343e-21	-7.39038e-10	-2.28431	1.93472e-20	-7.39038e-10	-2.21485
55671572	chr1:55671572:A:G	2.25042e-22	-2.21453	-1.97563	1.98826e-21	-2.16085	-2.32929
55671865	chr1:55671865:G:A	1.55275e-21	-7.39038e-10	-2.25867	2.18498e-20	-7.39038e-10	-2.0932
55671951	chr1:55671951:A:G	6.87744e-22	-2.02833	-1.0447	8.0636e-21	-2.14101	-0.949023
55672123	chr1:55672123:C:T	1.51343e-21	-7.39038e-10	-2.28431	1.93472e-20	-7.39038e-10	-2.21485
55672326	chr1:55672326:G:C	2.05115e-22	-2.21003	-2.07285	5.13287e-21	-2.20367	-1.33806
55672672	chr1:55672672:T:C	2.24317e-22	-2.21454	-1.97885	1.99475e-21	-2.15779	-2.32909
55672704	chr1:55672704:A:G	6.22133e-21	-1.63192	0.76121	2.56467e-20	-1.95932	0.0263333
55672933	chr1:55672933:G:A	2.169e-22	-2.02451	-2.2025	2.2377e-21	-2.17257	-2.19938
55672971	chr1:55672971:G:A	3.65285e-22	-1.82416	-1.88161	4.99558e-21	-1.46412	-2.10472
55673012	chr1:55673012:G:A	1.58563e-21	-7.39038e-10	-2.23771	1.72529e-20	-7.39038e-10	-2.32942
55673301	chr1:55673301:G:A	2.43591e-21	-1.65395	-0.154419	1.00228e-20	-1.98281	-0.889724
55673871	chr1:55673871:G:A	1.50922e-21	-7.39038e-10	-2.2871	3.77427e-20	-7.39038e-10	-1.5466
55674008	chr1:55674008:A:G	1.89122e-22	-2.21422	-2.14984	2.01319e-21	-2.16246	-2.31521
55674079	chr1:55674079:A:G	1.94471e-22	-2.21011	-2.12606	2.04646e-21	-2.13893	-2.32235
55674097	chr1:55674097:C:T	6.45197e-22	-1.31961	-1.81728	5.29739e-21	-1.71897	-1.79121
55674109	chr1:55674109:G:A	2.91754e-21	-7.39038e-10	-1.62795	2.76553e-20	-7.39038e-10	-1.85758
55674142	chr1:55674142:A:G	1.68437e-21	-7.39038e-10	-2.1773	2.45416e-20	-7.39038e-10	-1.97702
55674499	chr1:55674499:A:G	6.96596e-22	-2.05276	-1.00748	8.25966e-21	-2.15553	-0.910484
55674903	chr1:55674903:A:C	6.82298e-22	-2.03628	-1.0447	8.02767e-21	-2.14548	-0.949023
55675235	chr1:55675235:G:A	1.4497e-21	-7.39038e-10	-2.32733	2.69419e-20	-7.39038e-10	-1.88371
55675283	chr1:55675283:T:C	2.15552e-21	-7.39038e-10	-1.93066	5.91551e-20	-7.39038e-10	-1.09723
55675513	chr1:55675513:T:A	3.43919e-21	-7.39038e-10	-1.46346	4.44526e-20	-7.39038e-10	-1.38297
55675558	chr1:55675558:T:C	6.61872e-22	-2.1996	-0.91178	5.36389e-21	-2.21424	-1.28346
55675859	chr1:55675859:T:C	2.0089e-22	-2.20669	-2.097	4.84419e-21	-2.20782	-1.39179
55675988	chr1:55675988:G:A	6.54385e-22	-2.19996	-0.922793	5.31292e-21	-2.21433	-1.29292
55676293	chr1:55676293:A:G	3.53717e-22	-2.20572	-1.53223	2.86581e-21	-2.14388	-1.98067
55676352	chr1:55676352:A:G	6.52184e-22	-2.2009	-0.925224	5.29801e-21	-2.21443	-1.29563
55676385	chr1:55676385:C:T	1.44426e-21	-7.39038e-10	-2.3311	1.77029e-20	-7.39038e-10	-2.30367
55676448	chr1:55676448:G:A	2.8238e-21	-7.39038e-10	-1.66061	2.68982e-20	-7.39038e-10	-1.88533
55676975	chr1:55676975:A:G	6.45447e-21	-7.39038e-10	-0.833921	1.31552e-19	-7.39038e-10	-0.297992
55676994	chr1:55676994:T:C	1.45102e-21	-7.39038e-10	-2.32642	1.85008e-20	-7.39038e-10	-2.25958
55677358	chr1:55677358:G:C	1.64659e-20	-7.39038e-10	0.102597	1.75612e-19	-7.39038e-10	-0.00911956
55677536	chr1:55677536:A:G	5.44236e-21	-1.63225	0.627765	2.29036e-20	-1.95821	-0.0878953
55677611	chr1:55677611:A:G	1.57929e-22	-2.21389	-2.33041	2.50292e-21	-2.1903	-2.06964
55677906	chr1:55677906:G:T	1.645e-21	-2.20095	-4.84864e-09	2.24359e-20	-2.06673	-4.84864e-09
55678017	chr1:55678017:T:C	6.58979e-22	-2.20743	-0.908324	5.38841e-21	-2.21407	-1.27908
55678047	chr1:55678047:G:A	6.48054e-21	-7.39038e-10	-0.82989	1.32294e-19	-7.39038e-10	-0.292372
55678100	chr1:55678100:A:C	1.46395e-21	-2.20539	-0.11217	2.51784e-20	-2.21444	0.263032
55678370	chr1:55678370:T:C	1.51656e-21	-7.39038e-10	-2.28225	2.23012e-20	-7.39038e-10	-2.07275
55678489	chr1:55678489:T:C	1.67834e-20	-7.39038e-10	0.1217	1.78867e-19	-7.39038e-10	0.00924691
55679029	chr1:55679029:T:C	6.94602e-22	-2.19972	-0.863388	5.59769e-21	-2.2143	-1.24074
55679046	chr1:55679046:T:A	2.19226e-21	-7.39038e-10	-1.91376	2.39803e-20	-7.39038e-10	-2.00016
55679093	chr1:55679093:C:T	2.49717e-21	-1.11489	-0.668646	2.00507e-20	-1.36635	-0.812777
55679150	chr1:55679150:G:A	3.90588e-22	-2.2145	-1.42429	2.97975e-21	-2.18247	-1.90308
55679325	chr1:55679325:C:G	3.81119e-22	-2.21353	-1.4498	2.9576e-21	-2.17286	-1.92016
55679356	chr1:55679356:A:G	6.53255e-22	-2.2003	-0.924182	5.30636e-21	-2.21438	-1.29411
55679992	chr1:55679992:G:C	6.52435e-22	-2.20511	-0.920624	5.3242e-21	-2.21446	-1.29067
55680002	chr1:55680002:C:G	1.50049e-21	-7.39038e-10	-2.2929	2.28857e-20	-7.39038e-10	-2.04688
55680201	chr1:55680201:A:G	6.55667e-22	-2.20017	-0.920624	5.32476e-21	-2.21436	-1.29067
55680613	chr1:55680613:A:G	1.63046e-20	-7.39038e-10	0.0927517	1.73921e-19	-7.39038e-10	-0.0187933
55680777	chr1:55680777:G:T	2.38472e-21	-1.62176	-0.20785	9.83614e-21	-1.9608	-0.93053
55680815	chr1:55680815:T:C	2.92726e-21	-2.14476	0.520133	1.45009e-20	-2.00161	-0.501581
55681160	chr1:55681160:T:C	1.44496e-21	-7.39038e-10	-2.33061	1.85029e-20	-7.39038e-10	-2.25947
55681569	chr1:55681569:G:A	1.58313e-22	-2.21367	-2.3282	2.56192e-21	-2.19179	-2.04485
55682816	chr1:55682816:T:A	3.78146e-21	0.751562	-2.12014	5.6652e-20	1.03198	-2.17245
55682974	chr1:55682974:G:C	1.57887e-22	-2.21408	-2.33049	2.50144e-21	-2.18924	-2.07129
55682989	chr1:55682989:T:C	2.81825e-21	-7.39038e-10	-1.66258	3.98759e-20	-7.39038e-10	-1.49162
55683001	chr1:55683001:A:G	7.20629e-22	-2.04144	-0.984886	8.43447e-21	-2.14854	-0.896534
55683295	chr1:55683295:A:G	1.58358e-22	-2.21358	-2.32801	2.57374e-21	-2.19228	-2.03976
55683431	chr1:55683431:T:A	1.95998e-21	-7.39038e-10	-2.02576	3.05312e-20	-7.39038e-10	-1.75865
55683717	chr1:55683717:C:T	5.05203e-21	-7.39038e-10	-1.0789	7.74656e-20	-7.39038e-10	-0.827562
55683902	chr1:55683902:A:G	2.73584e-22	-2.14964	-1.8452	3.17944e-21	-2.15943	-1.86126
55684511	chr1:55684511:C:A	2.9193e-21	-1.0506	-0.576745	2.31588e-20	-1.31023	-0.724795
55684737	chr1:55684737:A:C	1.65732e-20	-7.39038e-10	0.109094	1.7672e-19	-7.39038e-10	-0.00283091
55684941	chr1:55684941:A:T	6.21931e-21	-0.871034	-4.84864e-09	1.57254e-19	-0.119531	-4.84864e-09
55685031	chr1:55685031:T:C	1.5797e-22	-2.21454	-2.32951	2.56054e-21	-2.18249	-2.05469
55685069	chr1:55685069:G:A	4.00247e-22	-2.13993	-1.47444	4.16551e-21	-2.15116	-1.59939
55685104	chr1:55685104:T:C	1.42341e-21	-2.20854	-0.137095	2.45216e-20	-2.21448	0.23664
55685175	chr1:55685175:C:T	4.88874e-22	-2.20669	-1.20766	4.41223e-21	-2.2143	-1.47872
55685336	chr1:55685336:A:T	2.37996e-21	-1.61794	-0.213671	9.80821e-21	-1.9586	-0.935574
55685347	chr1:55685347:C:A	1.60064e-21	-7.39038e-10	-2.22829	1.72436e-20	-7.39038e-10	-2.32996
55685381	chr1:55685381:T:G	1.51429e-21	-7.39038e-10	-2.28374	1.93594e-20	-7.39038e-10	-2.21422
55685619	chr1:55685619:C:T	6.80647e-21	-7.39038e-10	-0.78082	1.41074e-19	-7.39038e-10	-0.228109
55685730	chr1:55685730:C:G	9.65003e-22	-1.70754	-1.02678	9.91954e-21	-1.28955	-1.59334
55685781	chr1:55685781:C:T	1.71992e-21	-7.39038e-10	-2.15641	2.55961e-20	-7.39038e-10	-1.93495
55685826	chr1:55685826:T:G	3.74388e-22	-2.21216	-1.469	2.92846e-21	-2.16596	-1.93696
55685902	chr1:55685902:A:C	4.24721e-22	-2.21144	-1.34358	3.12595e-21	-2.16417	-1.87348
55686625	chr1:55686625:G:A	6.7575e-21	-7.39038e-10	-0.78804	1.3802e-19	-7.39038e-10	-0.249995
55686901	chr1:55686901:G:A	1.55161e-21	-7.39038e-10	-2.2594	2.14517e-20	-7.39038e-10	-2.11159
55687052	chr1:55687052:T:G	3.27295e-22	-2.11808	-1.6975	2.15377e-21	-2.12174	-2.28844
55687387	chr1:55687387:T:C	1.52427e-21	-7.39038e-10	-2.27718	1.81008e-20	-7.39038e-10	-2.28144
55687563	chr1:55687563:C:T	1.6259e-21	-7.39038e-10	-2.21263	2.01047e-20	-7.39038e-10	-2.17644
55687573	chr1:55687573:T:C	3.20603e-22	-2.13024	-1.70601	2.12312e-21	-2.13321	-2.2913
55687607	chr1:55687607:A:G	1.44863e-21	-7.39038e-10	-2.32808	1.8191e-20	-7.39038e-10	-2.27647
55687788	chr1:55687788:A:T	1.64884e-21	-7.39038e-10	-2.19862	1.72238e-20	-7.39038e-10	-2.3311
55688269	chr1:55688269:G:A	2.71876e-22	-2.19147	-1.80963	3.17206e-21	-2.19714	-1.82588
55688418	chr1:55688418:T:C	1.57395e-21	-7.39038e-10	-2.24511	2.09648e-20	-7.39038e-10	-2.13455
55688644	chr1:55688644:A:G	3.41158e-22	-2.10335	-1.67075	2.217e-21	-2.10102	-2.28022
55688734	chr1:55688734:G:T	2.71667e-21	-1.69929	-4.84864e-09	2.13685e-20	-2.11548	-4.84864e-09
55688820	chr1:55688820:A:G	1.54628e-21	-7.39038e-10	-2.26284	1.7227e-20	-7.39038e-10	-2.33092
55688966	chr1:55688966:T:G	3.4497e-22	-2.12976	-1.63323	2.16489e-21	-2.13249	-2.27254
55689091	chr1:55689091:A:G	2.08886e-21	-1.11339	-0.84869	1.14507e-20	-1.41583	-1.32351
55689156	chr1:55689156:A:G	1.48252e-20	-2.04913	2.04677	2.55727e-20	-2.15134	0.215473
55689350	chr1:55689350:C:T	1.73917e-22	-2.13853	-2.30934	2.16892e-21	-2.16828	-2.23488
55689354	chr1:55689354:C:T	1.14756e-20	-2.03343	1.77496	2.86581e-20	-2.13286	0.310897
55689480	chr1:55689480:T:C	1.4466e-21	-7.39038e-10	-2.32948	1.75049e-20	-7.39038e-10	-2.31492
55689572	chr1:55689572:C:G	3.15798e-22	-2.11482	-1.73652	2.13776e-21	-2.11916	-2.29848
55689578	chr1:55689578:A:C	2.21644e-22	-2.12298	-2.0824	2.00895e-21	-2.14876	-2.33103
55689715	chr1:55689715:A:G	3.20041e-22	-2.12168	-1.71632	2.13297e-21	-2.12599	-2.2939
55689865	chr1:55689865:A:T	1.87902e-20	-7.39038e-10	0.234645	1.98254e-19	-7.39038e-10	0.112152
55689870	chr1:55689870:A:G	8.20555e-22	-1.41433	-1.48214	2.1017e-20	-1.48038	-0.651686
55689916	chr1:55689916:A:T	3.13583e-22	-2.11902	-1.73937	2.12848e-21	-2.12324	-2.29874
55690148	chr1:55690148:G:A	1.53545e-21	-7.39038e-10	-2.26987	1.90557e-20	-7.39038e-10	-2.23003
55690155	chr1:55690155:C:T	1.44418e-21	-7.39038e-10	-2.33115	1.87279e-20	-7.39038e-10	-2.24738
55690182	chr1:55690182:T:C	3.16873e-22	-2.12126	-1.72669	2.13139e-21	-2.12512	-2.2955
55690368	chr1:55690368:A:G	3.19691e-22	-2.11633	-1.72276	2.14258e-21	-2.12039	-2.29499
55690412	chr1:55690412:C:T	2.29988e-21	-7.39038e-10	-1.86584	2.49728e-20	-7.39038e-10	-1.95961
55690755	chr1:55690755:C:T	1.60056e-22	-2.20413	-2.32679	2.25368e-21	-2.21175	-2.15308
55691130	chr1:55691130:G:A	3.06626e-22	-2.12333	-1.75749	2.11381e-21	-2.12715	-2.30175
55691182	chr1:55691182:T:C	2.79216e-20	-1.8627	2.49341	8.29281e-20	-1.9017	1.14228
55691234	chr1:55691234:C:T	3.80649e-21	0.745362	-2.10735	5.61079e-20	1.01436	-2.16448
55691302	chr1:55691302:G:C	2.1567e-21	-7.39038e-10	-1.93012	3.79977e-20	-7.39038e-10	-1.53987
55691396	chr1:55691396:C:G	2.71605e-22	-2.09963	-1.90247	2.1039e-21	-2.10842	-2.32518
55691397	chr1:55691397:A:T	1.73509e-22	-2.12222	-2.328	1.92786e-21	-2.20138	-2.3196
55691481	chr1:55691481:G:A	6.94039e-22	-1.90467	-1.15925	7.67932e-21	-2.0575	-1.08136
55691670	chr1:55691670:C:T	2.06143e-21	-7.39038e-10	-1.97529	1.85589e-20	-7.39038e-10	-2.25645
55691806	chr1:55691806:T:C	3.03846e-22	-2.12904	-1.76089	2.10261e-21	-2.13299	-2.30123
55691813	chr1:55691813:C:T	1.67773e-22	-2.15356	-2.33028	2.39532e-21	-2.17784	-2.12604
55692280	chr1:55692280:A:G	7.06923e-21	-2.1968	1.45386	1.64065e-20	-2.0601	-0.319616
55692563	chr1:55692563:A:G	7.14521e-21	-1.86938	1.13712	3.21214e-20	-1.90633	0.19846
55693012	chr1:55693012:G:T	1.53258e-21	-7.39038e-10	-2.27174	1.72548e-20	-7.39038e-10	-2.32931
55693370	chr1:55693370:G:A	2.76802e-22	-2.12045	-1.86269	2.07043e-21	-2.12353	-2.32611
55693499	chr1:55693499:G:A	2.9642e-21	-0.887977	-0.724108	2.36531e-20	-1.16672	-0.847183
55693537	chr1:55693537:G:T	1.94483e-21	-2.03352	-4.84864e-09	2.95227e-20	-1.79224	-4.84864e-09
55693667	chr1:55693667:G:A	2.90392e-22	-2.12403	-1.81119	2.07788e-21	-2.12564	-2.32041
55693768	chr1:55693768:C:T	2.75442e-22	-2.1257	-1.86237	2.06005e-21	-2.12859	-2.32608
55695652	chr1:55695652:G:A	2.49433e-22	-2.1999	-1.88736	2.90801e-21	-2.20451	-1.90542
55695757	chr1:55695757:G:A	2.30354e-21	-0.991445	-0.872803	1.32033e-20	-1.30408	-1.29285
55695788	chr1:55695788:G:A	2.37202e-21	-0.966406	-0.868545	1.35418e-20	-1.28236	-1.28925
55695805	chr1:55695805:T:C	2.53217e-22	-2.12087	-1.95133	2.05888e-21	-2.12412	-2.33111
55695827	chr1:55695827:T:C	7.66128e-22	-1.40465	-1.56045	2.02916e-20	-1.46162	-0.70557
55695928	chr1:55695928:A:G	1.97313e-20	-7.39038e-10	0.283514	2.0957e-19	-7.39038e-10	0.167664
55696061	chr1:55696061:A:C	1.76063e-21	-2.13302	-4.84864e-09	2.0434e-20	-2.1602	-4.84864e-09
55696320	chr1:55696320:A:T	2.31487e-21	-1.01679	-0.842544	1.3254e-20	-1.32581	-1.26729
55696555	chr1:55696555:C:G	2.92774e-22	-2.12713	-1.79991	2.07704e-21	-2.12993	-2.31653
55696822	chr1:55696822:C:G	2.92683e-22	-2.12373	-1.80363	2.08107e-21	-2.12702	-2.3175
55696917	chr1:55696917:C:T	1.67303e-21	-7.39038e-10	-2.18406	1.86313e-20	-7.39038e-10	-2.25255
55696956	chr1:55696956:A:T	1.5082e-21	-7.39038e-10	-2.28778	1.72236e-20	-7.39038e-10	-2.33111
55697087	chr1:55697087:G:T	2.50509e-22	-2.19559	-1.88736	2.91802e-21	-2.20107	-1.90542
55697683	chr1:55697683:T:C	2.48926e-22	-2.19985	-1.88945	2.90149e-21	-2.20446	-1.90771
55697785	chr1:55697785:G:A	3.53447e-21	-0.9521	-0.48403	1.6083e-20	-1.27271	-1.12692
55697798	chr1:55697798:T:G	1.95132e-21	-7.39038e-10	-2.03019	2.11476e-20	-7.39038e-10	-2.12587
55698046	chr1:55698046:G:A	2.79067e-22	-2.1054	-1.86959	2.10308e-21	-2.10705	-2.32694
55698183	chr1:55698183:C:T	2.60259e-22	-2.11168	-1.93309	2.07973e-21	-2.11442	-2.33074
55698311	chr1:55698311:G:A	3.04761e-22	-2.11443	-1.77249	2.11214e-21	-2.1175	-2.3122
55698346	chr1:55698346:A:G	2.03476e-20	-1.88852	2.20279	6.36385e-20	-1.92926	0.905087
55698390	chr1:55698390:A:G	2.83021e-22	-2.11069	-1.85024	2.09794e-21	-2.11151	-2.32493
55698718	chr1:55698718:G:T	2.65589e-22	-2.10258	-1.92192	2.09931e-21	-2.10549	-2.3303
55698842	chr1:55698842:C:T	2.78222e-22	-2.10678	-1.87125	2.10111e-21	-2.10783	-2.3271
55698894	chr1:55698894:A:G	1.88519e-21	-7.39038e-10	-2.06466	1.73048e-20	-7.39038e-10	-2.32641
55699164	chr1:55699164:T:G	3.53316e-21	-7.39038e-10	-1.4365	2.5023e-20	-7.39038e-10	-1.9576
55700548	chr1:55700548:G:T	7.06013e-21	-1.88595	1.14172	3.01218e-20	-1.91972	0.147573
55700553	chr1:55700553:A:G	2.4677e-22	-2.20753	-1.89046	2.88049e-21	-2.21085	-1.90859
55700592	chr1:55700592:A:G	1.6669e-21	-7.39038e-10	-2.18773	1.94693e-20	-7.39038e-10	-2.20856
55700758	chr1:55700758:C:CT	1.75008e-21	-7.39038e-10	-2.13903	2.64858e-20	-7.39038e-10	-1.90079
55700819	chr1:55700819:G:A	2.532e-22	-2.00971	-2.06255	4.42951e-21	-1.64041	-2.04869
55701446	chr1:55701446:ATATACATTAGT:A	1.58969e-22	-2.20664	-2.3311	2.13257e-21	-2.11578	-2.30429
55701649	chr1:55701649:C:T	2.63883e-21	-7.39038e-10	-1.72836	4.10287e-20	-7.39038e-10	-1.46312
55701830	chr1:55701830:T:C	1.48477e-20	-1.90882	1.90797	4.95177e-20	-1.94743	0.672363
55701834	chr1:55701834:T:A	1.57301e-21	-7.39038e-10	-2.2457	1.7416e-20	-7.39038e-10	-2.32001
55702073	chr1:55702073:G:C	1.71014e-21	-7.39038e-10	-2.16212	1.88484e-20	-7.39038e-10	-2.24097
55702245	chr1:55702245:A:G	3.01717e-22	-2.08464	-1.81232	2.16146e-21	-2.08838	-2.31823
55702337	chr1:55702337:G:A	1.4862e-21	-7.39038e-10	-2.30247	2.01351e-20	-7.39038e-10	-2.17493
55702575	chr1:55702575:C:G	2.03518e-21	-7.39038e-10	-1.98811	2.24654e-20	-7.39038e-10	-2.06542
55702653	chr1:55702653:G:A	4.78807e-21	-7.39038e-10	-1.13257	1.02935e-19	-7.39038e-10	-0.5433
55702719	chr1:55702719:A:G	7.36288e-21	-2.18467	1.48243	1.73795e-20	-2.02669	-0.295409
55702836	chr1:55702836:C:T	2.37844e-22	-2.09088	-2.04395	2.07106e-21	-2.12097	-2.32837
55702891	chr1:55702891:A:T	2.33374e-22	-2.10964	-2.04416	2.0379e-21	-2.13708	-2.3284
55702966	chr1:55702966:C:A	1.51686e-21	-7.39038e-10	-2.28205	1.72564e-20	-7.39038e-10	-2.32921
55703130	chr1:55703130:T:C	2.49558e-22	-2.1994	-1.88736	2.90924e-21	-2.20408	-1.90542
55703484	chr1:55703484:G:C	5.12851e-22	-1.96031	-1.40615	3.73176e-21	-2.03025	-1.83027
55703676	chr1:55703676:G:C	1.67738e-21	-7.39038e-10	-2.18146	1.78261e-20	-7.39038e-10	-2.29673
55703902	chr1:55703902:C:T	3.51883e-20	0.862021	-4.84864e-09	7.20586e-19	1.40267	-4.84864e-09
55703922	chr1:55703922:G:A	2.04677e-21	-7.39038e-10	-1.98243	3.01526e-20	-7.39038e-10	-1.77112
55704422	chr1:55704422:G:T	1.59872e-21	-7.39038e-10	-2.22949	2.03939e-20	-7.39038e-10	-2.16216
55704505	chr1:55704505:G:A	2.49758e-22	-1.77511	-2.31085	3.23733e-21	-1.77619	-2.22646
55704851	chr1:55704851:G:A	1.57925e-21	-7.39038e-10	-2.24174	2.27553e-20	-7.39038e-10	-2.0526
55704868	chr1:55704868:TG:T	2.49636e-22	-2.19909	-1.88736	2.91003e-21	-2.20381	-1.90542
55705206	chr1:55705206:T:A	1.51927e-21	-7.39038e-10	-2.28046	1.72232e-20	-7.39038e-10	-2.33114
55705438	chr1:55705438:A:G	1.80892e-21	-7.39038e-10	-2.10596	1.72335e-20	-7.39038e-10	-2.33054
55705604	chr1:55705604:G:A	2.50118e-22	-2.20317	-1.88135	2.923e-21	-2.20859	-1.8962
55706058	chr1:55706058:G:A	4.65924e-22	-2.18209	-1.28034	6.01259e-21	-2.18294	-1.2006
55706104	chr1:55706104:T:C	1.44576e-21	-7.39038e-10	-2.33006	1.77463e-20	-7.39038e-10	-2.30122
55706363	chr1:55706363:C:T	1.51759e-21	-7.39038e-10	-2.28157	1.72549e-20	-7.39038e-10	-2.3293
55706384	chr1:55706384:G:A	6.4275e-22	-2.0907	-1.04999	8.51167e-21	-2.13875	-0.897207
55707760	chr1:55707760:AC:A	1.68218e-21	-7.39038e-10	-2.1786	1.72342e-20	-7.39038e-10	-2.3305
55708217	chr1:55708217:C:T	7.77148e-22	-1.81032	-1.1405	8.41719e-21	-1.98515	-1.06197
55708235	chr1:55708235:A:G	1.9511e-21	-7.39038e-10	-2.0303	2.11949e-20	-7.39038e-10	-2.12364
55708630	chr1:55708630:A:T	2.91697e-22	-2.17522	-1.75552	2.00499e-21	-2.16714	-2.31462
55710003	chr1:55710003:C:T	1.45725e-21	-7.39038e-10	-2.32215	1.91404e-20	-7.39038e-10	-2.2256
55710044	chr1:55710044:G:A	2.91982e-21	-7.39038e-10	-1.62717	3.33601e-20	-7.39038e-10	-1.67003
55710736	chr1:55710736:A:G	1.57691e-21	-7.39038e-10	-2.24323	1.72488e-20	-7.39038e-10	-2.32965
55710787	chr1:55710787:C:A	1.63689e-21	-7.39038e-10	-2.2059	2.38524e-20	-7.39038e-10	-2.00551
55711308	chr1:55711308:GT:G	1.57741e-21	-7.39038e-10	-2.24291	1.73003e-20	-7.39038e-10	-2.32667
55711338	chr1:55711338:C:G	1.80159e-21	-7.39038e-10	-2.11002	1.85294e-20	-7.39038e-10	-2.25804
55711368	chr1:55711368:A:T	1.97313e-20	-7.39038e-10	0.283514	2.0957e-19	-7.39038e-10	0.167664
55711397	chr1:55711397:A:G	1.4628e-21	-7.39038e-10	-2.31834	2.00382e-20	-7.39038e-10	-2.17976
55711406	chr1:55711406:A:G	1.44511e-21	-7.39038e-10	-2.33051	1.73589e-20	-7.39038e-10	-2.32329
55711631	chr1:55711631:T:G	1.54522e-21	-7.39038e-10	-2.26353	2.32688e-20	-7.39038e-10	-2.03028
55711845	chr1:55711845:C:A	2.16423e-22	-2.10655	-2.12267	2.04397e-21	-2.1324	-2.3301
55711923	chr1:55711923:C:T	1.76342e-21	-7.39038e-10	-2.13144	1.82822e-20	-7.39038e-10	-2.27147
55712009	chr1:55712009:ATACT:A	2.36658e-22	-2.04418	-2.09565	4.05753e-21	-1.69911	-2.07772
55712388	chr1:55712388:G:T	1.5664e-21	-7.39038e-10	-2.24991	2.10321e-20	-7.39038e-10	-2.13135
55712457	chr1:55712457:A:G	2.28728e-21	-1.87133	-4.84864e-09	3.84711e-20	-1.52749	-4.84864e-09
55712621	chr1:55712621:C:A	2.16817e-22	-2.10825	-2.11915	2.04985e-21	-2.13119	-2.32844
55712893	chr1:55712893:A:G	1.53116e-21	-7.39038e-10	-2.27267	1.72828e-20	-7.39038e-10	-2.32768
55713031	chr1:55713031:G:A	2.42052e-19	-1.99355	4.78401	3.66962e-19	-2.12963	2.85749
55713073	chr1:55713073:T:C	7.42387e-22	-1.98602	-1.01055	6.82064e-21	-1.67338	-1.58406
55713140	chr1:55713140:G:T	5.13766e-22	-1.98786	-1.37682	3.75343e-21	-2.05131	-1.80342
55713381	chr1:55713381:G:A	1.45725e-21	-7.39038e-10	-2.32215	1.91404e-20	-7.39038e-10	-2.2256
55713538	chr1:55713538:ATGT:A	1.48505e-21	-7.39038e-10	-2.30325	1.74037e-20	-7.39038e-10	-2.32072
55713722	chr1:55713722:A:G	4.69049e-21	-1.15316	-4.84864e-09	6.29556e-20	-1.03497	-4.84864e-09
55713941	chr1:55713941:C:T	1.78676e-22	-2.1121	-2.30877	2.22156e-21	-2.14464	-2.23455
55714031	chr1:55714031:A:G	2.71996e-20	-2.01204	2.61654	4.87521e-20	-2.12154	0.830898
55714237	chr1:55714237:T:C	2.40789e-21	-1.81994	-4.84864e-09	4.09155e-20	-1.46589	-4.84864e-09
55714892	chr1:55714892:G:T	3.52998e-21	-1.4374	-4.84864e-09	2.41485e-20	-1.99317	-4.84864e-09
55714994	chr1:55714994:A:G	1.47629e-21	-7.39038e-10	-2.30916	1.73085e-20	-7.39038e-10	-2.3262
55715532	chr1:55715532:C:T	4.57626e-22	-1.92058	-1.55981	3.53e-21	-1.99309	-1.92301
55715649	chr1:55715649:G:A	2.05586e-21	-1.978	-4.84864e-09	2.07594e-20	-2.1444	-4.84864e-09
55715810	chr1:55715810:A:T	3.53697e-20	-7.39038e-10	0.867161	2.34135e-20	-7.39038e-10	-2.02408
55715947	chr1:55715947:T:C	1.95828e-21	-7.39038e-10	-2.02663	1.93736e-20	-7.39038e-10	-2.21348
55716312	chr1:55716312:A:C	1.60098e-21	-7.39038e-10	-2.22808	1.7298e-20	-7.39038e-10	-2.32681
55716358	chr1:55716358:C:A	2.50878e-22	-2.19412	-1.88736	2.92061e-21	-2.20018	-1.90542
55716424	chr1:55716424:C:T	1.75639e-21	-7.39038e-10	-2.13543	1.93246e-20	-7.39038e-10	-2.21602
55716583	chr1:55716583:C:T	1.48541e-21	-7.39038e-10	-2.303	1.7401e-20	-7.39038e-10	-2.32087
55716817	chr1:55716817:A:C	2.43593e-22	-2.17455	-1.9364	2.86876e-21	-2.18371	-1.9398
55717302	chr1:55717302:C:T	2.52356e-22	-2.18728	-1.88832	2.93446e-21	-2.19439	-1.90648
55717345	chr1:55717345:A:C	1.48541e-21	-7.39038e-10	-2.303	1.7401e-20	-7.39038e-10	-2.32087
55717403	chr1:55717403:G:A	4.11952e-21	-7.39038e-10	-1.28296	6.25614e-20	-7.39038e-10	-1.04125
55717490	chr1:55717490:A:C	4.13773e-22	-2.12672	-1.45441	2.51855e-21	-2.1413	-2.11241
55717721	chr1:55717721:G:T	1.65008e-21	-7.39038e-10	-2.19787	1.97694e-20	-7.39038e-10	-2.19326
55718735	chr1:55718735:G:A	2.44352e-21	-7.39038e-10	-1.80525	2.62206e-20	-7.39038e-10	-1.91085
55719354	chr1:55719354:C:T	3.38681e-21	-0.773516	-0.705288	2.54657e-20	-1.07972	-0.860342
55719594	chr1:55719594:T:G	2.98842e-22	-2.17603	-1.7305	3.43926e-21	-2.18979	-1.75235
55720209	chr1:55720209:G:A	1.47321e-21	-7.39038e-10	-2.31125	1.7241e-20	-7.39038e-10	-2.3301
55720517	chr1:55720517:A:G	1.19171e-21	-1.27919	-1.24411	5.02093e-21	-1.36133	-2.20245
55720585	chr1:55720585:A:G	5.65197e-22	-2.00697	-1.2623	2.70606e-21	-1.97243	-2.20947
55720876	chr1:55720876:A:C	1.46144e-21	-7.39038e-10	-2.31927	1.7554e-20	-7.39038e-10	-2.31212
55720955	chr1:55720955:C:T	1.52103e-21	-7.39038e-10	-2.27931	1.72612e-20	-7.39038e-10	-2.32893
55720957	chr1:55720957:G:A	1.51047e-21	-7.39038e-10	-2.28627	1.72233e-20	-7.39038e-10	-2.33113
55721202	chr1:55721202:G:A	1.46628e-21	-7.39038e-10	-2.31596	1.90228e-20	-7.39038e-10	-2.23176
55721314	chr1:55721314:G:A	1.49002e-21	-7.39038e-10	-2.2999	1.72393e-20	-7.39038e-10	-2.3302
55721668	chr1:55721668:A:G	1.05964e-20	-1.7211	1.38292	2.18688e-19	-1.30952	1.51977
55721721	chr1:55721721:A:G	3.0692e-21	-7.39038e-10	-1.57728	3.46664e-20	-7.39038e-10	-1.63162
55722187	chr1:55722187:A:T	7.83418e-22	-1.86867	-1.07411	3.64424e-21	-1.69357	-2.19068
55722519	chr1:55722519:A:G	1.52623e-21	-7.39038e-10	-2.27589	1.80518e-20	-7.39038e-10	-2.28415
55722820	chr1:55722820:G:T	2.84699e-22	-2.17619	-1.77883	3.26036e-21	-2.19224	-1.80332
55722908	chr1:55722908:G:A	2.08599e-21	-1.96345	-4.84864e-09	2.09585e-20	-2.13485	-4.84864e-09
55723032	chr1:55723032:A:G	1.45483e-21	-7.39038e-10	-2.3238	1.78467e-20	-7.39038e-10	-2.29558
55723084	chr1:55723084:G:T	1.47024e-21	-7.39038e-10	-2.31327	1.74162e-20	-7.39038e-10	-2.32
55723410	chr1:55723410:T:A	3.80835e-22	-2.10894	-1.55514	4.22344e-21	-2.13324	-1.6035
55723438	chr1:55723438:A:G	1.94718e-21	-7.39038e-10	-2.03231	1.97204e-20	-7.39038e-10	-2.19574
55723948	chr1:55723948:A:AT	2.98186e-22	-2.17395	-1.73478	1.98498e-21	-2.19702	-2.29477
55723952	chr1:55723952:G:A	1.44428e-21	-7.39038e-10	-2.33108	1.7888e-20	-7.39038e-10	-2.29327
55724409	chr1:55724409:A:C	1.495e-21	-7.39038e-10	-2.29656	2.04023e-20	-7.39038e-10	-2.16175
55725273	chr1:55725273:C:T	6.30481e-21	-7.39038e-10	-0.85738	5.39064e-20	-7.39038e-10	-1.19015
55725417	chr1:55725417:A:G	1.89024e-21	-7.39038e-10	-2.06199	2.62208e-20	-7.39038e-10	-1.91084
55725424	chr1:55725424:C:G	1.74052e-22	-2.20169	-2.2454	2.8918e-21	-1.94082	-2.17469
55725907	chr1:55725907:G:A	1.85611e-22	-2.2139	-2.1689	2.84753e-21	-1.90934	-2.2216
55726409	chr1:55726409:A:T	1.44769e-21	-7.39038e-10	-2.32872	1.72694e-20	-7.39038e-10	-2.32846
55726568	chr1:55726568:G:A	1.44997e-21	-7.39038e-10	-2.32715	1.75429e-20	-7.39038e-10	-2.31274
55726710	chr1:55726710:T:C	2.68952e-21	-7.39038e-10	-1.70933	3.24301e-20	-7.39038e-10	-1.69831
55727012	chr1:55727012:T:C	1.70948e-21	-7.39038e-10	-2.16251	1.88769e-20	-7.39038e-10	-2.23946
55727191	chr1:55727191:T:C	2.70148e-21	-7.39038e-10	-1.70489	2.46124e-20	-7.39038e-10	-1.97414
55727346	chr1:55727346:A:G	1.62326e-21	-2.21426	-4.84864e-09	2.10065e-20	-2.13257	-4.84864e-09
55727722	chr1:55727722:C:T	8.95942e-22	-1.92156	-0.887009	1.32173e-20	-2.10829	-0.48758
55728196	chr1:55728196:A:AT	6.83413e-22	-2.04559	-1.03376	2.51256e-20	-1.49122	-0.462284
55730080	chr1:55730080:A:G	3.38505e-20	-2.09381	2.91707	4.04461e-19	-2.0814	2.90656
55730173	chr1:55730173:C:A	3.20122e-20	-7.39038e-10	0.767423	2.79076e-20	-7.39038e-10	-1.8485
55730225	chr1:55730225:C:A	3.51e-20	-7.39038e-10	0.859507	2.88006e-20	-7.39038e-10	-1.817
55730454	chr1:55730454:G:A	2.64921e-21	-2.13298	0.408552	4.14514e-20	-2.11428	0.661404
55730854	chr1:55730854:G:A	1.90829e-21	-2.0981	0.045615	2.60713e-20	-1.72665	-0.189905
55731005	chr1:55731005:C:T	3.25444e-22	-2.1292	-1.69206	1.22735e-20	-1.70416	-0.96579
55731094	chr1:55731094:A:G	2.70515e-20	-7.39038e-10	0.599048	2.58207e-20	-7.39038e-10	-1.92622
55731205	chr1:55731205:G:A	2.01274e-21	-1.99919	-4.84864e-09	2.56754e-20	-1.93186	-4.84864e-09
55731291	chr1:55731291:C:T	8.4414e-21	-1.93687	1.37132	2.85087e-20	-1.94187	0.114688
55731505	chr1:55731505:T:C	3.52449e-21	-7.39038e-10	-1.43896	4.07384e-20	-7.39038e-10	-1.47022
55731934	chr1:55731934:T:C	2.13962e-18	-7.39038e-10	4.96969	5.36999e-18	-7.39038e-10	3.41118
55732517	chr1:55732517:G:T	6.28305e-22	-1.61749	-1.54593	3.33199e-20	-0.644673	-1.02657
55732811	chr1:55732811:T:G	1.64245e-21	-7.39038e-10	-2.2025	2.82758e-20	-7.39038e-10	-1.83539
55733671	chr1:55733671:CT:C	6.66279e-21	-0.802155	-4.84864e-09	5.99778e-20	-1.08342	-4.84864e-09
55733868	chr1:55733868:C:T	5.50614e-22	-2.13367	-1.16175	2.5919e-20	-1.7303	-0.192119
55735351	chr1:55735351:C:T	3.0777e-22	-2.19009	-1.68701	1.00297e-20	-1.90531	-0.96653
55736932	chr1:55736932:G:A	4.56169e-21	-7.39038e-10	-1.181	5.33214e-20	-7.39038e-10	-1.20106
55738461	chr1:55738461:T:C	4.54839e-21	-7.39038e-10	-1.18392	5.31575e-20	-7.39038e-10	-1.20414
55739175	chr1:55739175:A:G	4.04915e-21	-2.11077	0.810585	1.77105e-19	-1.53379	1.53313
55739245	chr1:55739245:C:T	2.06551e-21	-7.39038e-10	-1.97331	3.96046e-20	-7.39038e-10	-1.49845
55739354	chr1:55739354:G:C	3.95639e-21	-2.14298	0.819621	5.41602e-20	-2.13387	0.948422
55739918	chr1:55739918:G:T	2.0758e-21	-7.39038e-10	-1.96835	3.99825e-20	-7.39038e-10	-1.48895
55739965	chr1:55739965:C:T	2.08648e-21	-7.39038e-10	-1.96322	4.04134e-20	-7.39038e-10	-1.47823
55740041	chr1:55740041:C:T	1.44629e-21	-7.39038e-10	-2.32969	1.75672e-20	-7.39038e-10	-2.31136
55740656	chr1:55740656:C:CTTCTG	1.69537e-21	-7.39038e-10	-2.17079	1.99451e-20	-7.39038e-10	-2.18441
55740691	chr1:55740691:C:T	1.45695e-21	-7.39038e-10	-2.32235	1.72231e-20	-7.39038e-10	-2.33114
55741196	chr1:55741196:C:G	1.69466e-21	-7.39038e-10	-2.17121	1.9937e-20	-7.39038e-10	-2.18482
55742591	chr1:55742591:A:G	4.68176e-22	-2.17169	-1.28591	6.85027e-21	-2.21454	-1.03856
55742758	chr1:55742758:A:G	1.74454e-21	-2.16496	0.022754	5.74708e-20	-1.68838	0.562258
55742930	chr1:55742930:C:T	1.96969e-21	-2.02082	-4.84864e-09	2.50029e-20	-1.9584	-4.84864e-09
55743178	chr1:55743178:C:T	1.71833e-21	-7.39038e-10	-2.15734	3.09705e-20	-7.39038e-10	-1.74436
55743281	chr1:55743281:T:C	1.70147e-21	-7.39038e-10	-2.1672	3.03652e-20	-7.39038e-10	-1.7641
55743358	chr1:55743358:T:A	1.72088e-21	-7.39038e-10	-2.15586	3.10222e-20	-7.39038e-10	-1.74269
55744422	chr1:55744422:C:T	1.76178e-21	-7.39038e-10	-2.13237	3.2457e-20	-7.39038e-10	-1.69748
55745144	chr1:55745144:T:C	5.21346e-21	-2.14889	1.10144	7.24757e-20	-2.14047	1.24633
55745250	chr1:55745250:A:G	1.99043e-22	-2.16389	-2.14904	2.79487e-21	-2.05157	-2.09804
55745357	chr1:55745357:G:A	1.47776e-21	-7.39038e-10	-2.30817	1.72323e-20	-7.39038e-10	-2.33061
55745544	chr1:55745544:C:T	1.58011e-22	-2.21386	-2.32992	1.99847e-21	-2.20755	-2.27746
55745552	chr1:55745552:G:A	1.58005e-22	-2.21382	-2.33	1.99674e-21	-2.2077	-2.27818
55746103	chr1:55746103:G:A	2.56409e-20	-7.39038e-10	0.545495	2.54787e-20	-7.39038e-10	-1.93955
55746295	chr1:55746295:C:T	1.74572e-21	-7.39038e-10	-2.14153	2.05668e-20	-7.39038e-10	-2.15372
55746398	chr1:55746398:A:C	1.69363e-22	-2.19126	-2.28315	2.28032e-21	-2.11038	-2.2427
55746547	chr1:55746547:C:T	3.0497e-21	-7.39038e-10	-1.58365	3.02561e-20	-7.39038e-10	-1.7677
55746755	chr1:55746755:G:A	1.62291e-22	-2.21337	-2.30369	2.19017e-21	-2.19286	-2.20056
55747437	chr1:55747437:G:T	5.94846e-21	-2.16937	1.25381	1.13273e-19	-2.16332	1.71572
55747662	chr1:55747662:G:C	1.5906e-22	-2.21445	-2.32272	2.06865e-21	-2.20358	-2.24691
55748554	chr1:55748554:G:A	3.32818e-21	-7.39038e-10	-1.49627	3.92931e-20	-7.39038e-10	-1.50635
55748797	chr1:55748797:T:G	3.68653e-21	-7.39038e-10	-1.39401	3.55111e-20	-7.39038e-10	-1.60755
55749115	chr1:55749115:C:A	4.52302e-22	-1.99024	-1.50185	1.00326e-20	-1.37148	-1.50008
55749711	chr1:55749711:T:C	2.28088e-22	-2.16147	-2.01525	4.93163e-21	-1.9423	-1.63943
55749737	chr1:55749737:G:A	2.77743e-22	-2.2141	-1.76565	4.12436e-21	-2.2119	-1.54858
55749835	chr1:55749835:T:C	1.82543e-21	-2.09688	-4.84864e-09	2.28197e-20	-2.04977	-4.84864e-09
55749872	chr1:55749872:A:G	3.61793e-21	-1.41279	-4.84864e-09	3.37709e-20	-1.6578	-4.84864e-09
55749937	chr1:55749937:CTGAA:C	1.84869e-21	-2.19086	0.106649	1.93972e-20	-1.97395	-0.238314
55749954	chr1:55749954:T:C	2.0184e-22	-2.19602	-2.10295	3.86946e-21	-2.04557	-1.77871
55750221	chr1:55750221:T:C	1.80054e-21	-7.39038e-10	-2.11061	3.26141e-20	-7.39038e-10	-1.69265
55750232	chr1:55750232:G:A	1.67219e-22	-2.16444	-2.3227	2.24372e-21	-2.04508	-2.32418
55750693	chr1:55750693:T:C	2.37533e-21	-2.1726	0.339047	5.49294e-20	-1.76091	0.589558
55751115	chr1:55751115:T:C	1.77133e-21	-7.39038e-10	-2.12696	3.17119e-20	-7.39038e-10	-1.72071
55751288	chr1:55751288:T:G	5.38306e-22	-2.19838	-1.11964	5.41754e-21	-1.95527	-1.53249
55751609	chr1:55751609:G:A	1.45134e-21	-7.39038e-10	-2.32621	1.72711e-20	-7.39038e-10	-2.32836
55751937	chr1:55751937:T:C	1.82823e-21	-2.09534	-4.84864e-09	2.28622e-20	-2.04791	-4.84864e-09
55752113	chr1:55752113:C:T	4.25448e-22	-2.1803	-1.373	5.92364e-21	-1.97917	-1.41927
55752359	chr1:55752359:A:T	2.39316e-21	-7.39038e-10	-1.82608	2.71405e-20	-7.39038e-10	-1.87637
55752428	chr1:55752428:G:A	1.54514e-21	-7.39038e-10	-2.26358	1.91864e-20	-7.39038e-10	-2.2232
55752467	chr1:55752467:C:T	9.45245e-22	-1.78401	-0.970996	1.14699e-20	-2.02287	-0.714802
55752867	chr1:55752867:T:C	1.72951e-21	-2.15085	-4.84864e-09	2.47842e-20	-1.96719	-4.84864e-09
55752925	chr1:55752925:A:G	1.67458e-22	-2.15692	-2.3288	2.25871e-21	-2.03264	-2.32996
55752965	chr1:55752965:A:G	1.79278e-21	-2.11493	-4.84864e-09	2.35946e-20	-2.01638	-4.84864e-09
55753580	chr1:55753580:C:T	1.73547e-21	-2.14742	-4.84864e-09	1.95703e-20	-2.20338	-4.84864e-09
55754121	chr1:55754121:A:G	4.97611e-21	-7.39038e-10	-1.09404	1.06062e-19	-7.39038e-10	-0.513375
55754255	chr1:55754255:C:T	4.23435e-22	-2.18462	-1.37343	5.85376e-21	-1.99174	-1.41858
55754363	chr1:55754363:T:G	1.51954e-21	-7.39038e-10	-2.28029	1.72504e-20	-7.39038e-10	-2.32956
55754730	chr1:55754730:C:T	1.74203e-21	-7.39038e-10	-2.14364	3.09728e-20	-7.39038e-10	-1.74429
55754756	chr1:55754756:A:G	1.72127e-21	-2.18051	0.0248777	3.8994e-20	-1.78933	0.275347
55754951	chr1:55754951:T:A	8.48546e-21	-7.39038e-10	-0.560339	2.24376e-20	-7.39038e-10	-2.06666
55755517	chr1:55755517:C:T	1.49478e-21	-7.39038e-10	-2.29671	1.72561e-20	-7.39038e-10	-2.32923
55756390	chr1:55756390:A:T	3.8345e-22	-2.18514	-1.4721	4.34422e-21	-1.90665	-1.8019
55756445	chr1:55756445:G:A	3.78655e-22	-2.18762	-1.4822	4.27035e-21	-1.91486	-1.81084
55756481	chr1:55756481:T:C	3.81325e-22	-2.19551	-1.46729	4.20219e-21	-1.94316	-1.79863
55756769	chr1:55756769:C:T	1.78676e-21	-2.11829	-4.84864e-09	2.3617e-20	-2.01543	-4.84864e-09
55756879	chr1:55756879:C:G	1.46952e-21	-7.39038e-10	-2.31375	1.89662e-20	-7.39038e-10	-2.23474
55757548	chr1:55757548:A:G	2.25007e-21	-2.189	0.301264	4.95019e-20	-1.82437	0.548985
55757693	chr1:55757693:T:C	1.51498e-21	-7.39038e-10	-2.28329	1.788e-20	-7.39038e-10	-2.29371
55757867	chr1:55757867:G:A	2.33959e-21	-1.84872	-4.84864e-09	2.3839e-20	-2.00607	-4.84864e-09
55758015	chr1:55758015:G:A	5.82405e-21	-2.20221	1.26551	7.52816e-20	-2.20319	1.34703
55758102	chr1:55758102:C:T	1.69582e-22	-2.16505	-2.30806	2.74501e-21	-1.87782	-2.28979
55758302	chr1:55758302:A:G	1.7768e-21	-2.12388	-4.84864e-09	2.20932e-20	-2.08212	-4.84864e-09
55759371	chr1:55759371:G:T	8.74237e-22	-1.79662	-1.03647	1.06381e-20	-2.0306	-0.782351
55759524	chr1:55759524:T:C	3.68358e-22	-2.19248	-1.50491	4.16065e-21	-1.93023	-1.8215
55759796	chr1:55759796:A:C	8.41747e-21	-7.39038e-10	-0.568384	2.23658e-20	-7.39038e-10	-2.06986
55759797	chr1:55759797:G:A	3.23748e-20	-7.39038e-10	0.778688	2.53384e-20	-7.39038e-10	-1.94508
55760103	chr1:55760103:A:T	1.67233e-22	-2.16102	-2.32604	2.25276e-21	-2.03858	-2.32665
55760150	chr1:55760150:C:T	1.48698e-21	-7.39038e-10	-2.30195	1.724e-20	-7.39038e-10	-2.33016
55760705	chr1:55760705:A:G	3.69954e-22	-2.19801	-1.49506	4.05733e-21	-1.95335	-1.82352
55760757	chr1:55760757:C:T	9.93571e-21	-7.39038e-10	-0.402558	9.38527e-20	-7.39038e-10	-0.63567
55760808	chr1:55760808:C:T	5.05051e-21	-7.39038e-10	-1.0792	1.88984e-20	-7.39038e-10	-2.23832
55760999	chr1:55760999:A:G	7.65395e-22	-1.85435	-1.11171	9.46523e-21	-2.0663	-0.863471
55761053	chr1:55761053:C:T	1.68536e-22	-2.1482	-2.3311	2.28932e-21	-2.01826	-2.33088
55761601	chr1:55761601:C:T	2.51386e-21	-7.39038e-10	-1.77687	2.85747e-20	-7.39038e-10	-1.82488
55761714	chr1:55761714:C:G	3.44172e-22	-2.18175	-1.58356	4.04364e-21	-1.89481	-1.88544
55761803	chr1:55761803:G:A	2.12479e-20	-7.39038e-10	0.357564	2.38018e-20	-7.39038e-10	-2.00764
55762312	chr1:55762312:C:T	1.65161e-21	-2.19694	-4.84864e-09	2.03092e-20	-2.16632	-4.84864e-09
55762570	chr1:55762570:A:G	5.53569e-22	-1.93436	-1.3557	7.69022e-21	-2.11525	-1.0222
55762777	chr1:55762777:T:C	1.51954e-21	-7.39038e-10	-2.28029	1.72504e-20	-7.39038e-10	-2.32956
55762955	chr1:55762955:A:C	1.51995e-21	-7.39038e-10	-2.28002	1.72513e-20	-7.39038e-10	-2.32951
55763484	chr1:55763484:T:G	1.72197e-21	-7.39038e-10	-2.15522	3.02902e-20	-7.39038e-10	-1.76657
55764016	chr1:55764016:A:G	3.66193e-22	-2.16496	-1.53833	6.23671e-21	-1.80997	-1.53697
55764102	chr1:55764102:T:C	6.60505e-21	-7.39038e-10	-0.810858	2.10483e-20	-7.39038e-10	-2.13058
55764198	chr1:55764198:A:G	6.62728e-21	-7.39038e-10	-0.807499	2.10713e-20	-7.39038e-10	-2.12948
55764494	chr1:55764494:C:T	2.44985e-21	-7.39038e-10	-1.80267	3.51308e-20	-7.39038e-10	-1.61832
55765130	chr1:55765130:G:T	1.81094e-21	-2.10485	-4.84864e-09	2.26146e-20	-2.0588	-4.84864e-09
55765266	chr1:55765266:C:T	1.85463e-21	-2.08101	-4.84864e-09	2.32533e-20	-2.03095	-4.84864e-09
55765335	chr1:55765335:T:A	1.53074e-21	-7.39038e-10	-2.27294	1.79497e-20	-7.39038e-10	-2.28982
55765870	chr1:55765870:G:A	1.46086e-21	-7.39038e-10	-2.31967	1.74014e-20	-7.39038e-10	-2.32085
55766062	chr1:55766062:G:A	8.50944e-21	-7.39038e-10	-0.557517	2.25713e-20	-7.39038e-10	-2.06072
55766139	chr1:55766139:G:A	4.87928e-22	-2.18809	-1.22819	9.24043e-21	-1.97067	-0.983137
55766311	chr1:55766311:C:T	4.949e-22	-1.97074	-1.43136	6.24528e-21	-2.14583	-1.19974
55766382	chr1:55766382:C:G	4.14778e-22	-2.21452	-1.36418	3.22969e-21	-2.21216	-1.79286
55766524	chr1:55766524:T:C	6.62332e-22	-2.18442	-0.926262	8.96657e-21	-1.99142	-0.992475
55766548	chr1:55766548:C:T	5.50178e-22	-2.18881	-1.1074	7.45778e-21	-2.0046	-1.16353
55766610	chr1:55766610:T:C	1.84594e-21	-2.0857	-4.84864e-09	2.31447e-20	-2.03563	-4.84864e-09
55766682	chr1:55766682:C:T	5.45713e-22	-2.18735	-1.117	7.42543e-21	-2.00052	-1.17197
55767094	chr1:55767094:A:T	2.38848e-21	-7.39038e-10	-1.82804	2.70996e-20	-7.39038e-10	-1.87788
55767390	chr1:55767390:A:T	3.90731e-22	-2.19593	-1.4425	6.37808e-21	-1.99906	-1.32547
55767470	chr1:55767470:G:A	1.6229e-21	-2.21448	-4.84864e-09	1.93764e-20	-2.21334	-4.84864e-09
55767658	chr1:55767658:G:C	1.72566e-21	-2.15308	-4.84864e-09	1.93728e-20	-2.21353	-4.84864e-09
55767928	chr1:55767928:A:G	3.35236e-22	-2.18772	-1.6039	5.42216e-21	-1.88369	-1.60321
55768318	chr1:55768318:T:C	1.51944e-21	-7.39038e-10	-2.28035	1.72503e-20	-7.39038e-10	-2.32957
55768445	chr1:55768445:T:C	1.51954e-21	-7.39038e-10	-2.28029	1.72504e-20	-7.39038e-10	-2.32956
55768494	chr1:55768494:T:C	2.3092e-21	-2.20012	0.338332	3.20057e-20	-2.1984	0.486918
55769129	chr1:55769129:T:A	1.51954e-21	-7.39038e-10	-2.28029	1.72504e-20	-7.39038e-10	-2.32956
55769549	chr1:55769549:C:T	1.53074e-21	-7.39038e-10	-2.27294	1.79497e-20	-7.39038e-10	-2.28982
55769780	chr1:55769780:G:A	1.59426e-21	-7.39038e-10	-2.23228	1.9944e-20	-7.39038e-10	-2.18447
55769846	chr1:55769846:C:T	1.99422e-22	-2.13312	-2.1779	2.83712e-21	-1.99603	-2.13857
55770090	chr1:55770090:A:G	1.645e-22	-2.17579	-2.32775	2.18409e-21	-2.06757	-2.32863
55772137	chr1:55772137:C:T	3.47839e-21	-7.39038e-10	-1.45212	3.9009e-20	-7.39038e-10	-1.5136
55772337	chr1:55772337:C:A	1.50444e-21	-7.39038e-10	-2.29027	1.78907e-20	-7.39038e-10	-2.29312
55772846	chr1:55772846:CA:C	3.31916e-21	-7.39038e-10	-1.49898	3.91777e-20	-7.39038e-10	-1.50929
55773379	chr1:55773379:C:T	1.49232e-21	-7.39038e-10	-2.29836	1.72597e-20	-7.39038e-10	-2.32902
55774002	chr1:55774002:TAAG:T	1.53767e-21	-7.39038e-10	-2.26843	1.80193e-20	-7.39038e-10	-2.28595
55774602	chr1:55774602:C:T	1.68996e-21	-2.17399	-4.84864e-09	2.00019e-20	-2.18157	-4.84864e-09
55774605	chr1:55774605:C:T	4.38335e-22	-2.145	-1.37846	1.05253e-20	-1.77405	-1.04956
55775029	chr1:55775029:T:C	6.40526e-22	-2.1791	-0.965057	8.58757e-21	-1.97184	-1.05524
55776495	chr1:55776495:A:G	1.49583e-21	-7.39038e-10	-2.29601	1.72532e-20	-7.39038e-10	-2.3294
55776905	chr1:55776905:T:C	1.84736e-21	-7.39038e-10	-2.08493	1.80052e-20	-7.39038e-10	-2.28674
55776987	chr1:55776987:A:G	1.49478e-21	-7.39038e-10	-2.29671	1.72561e-20	-7.39038e-10	-2.32923
55777384	chr1:55777384:G:A	1.45878e-21	-7.39038e-10	-2.32109	1.96425e-20	-7.39038e-10	-2.1997
55777443	chr1:55777443:G:A	2.2854e-22	-2.18488	-1.98986	2.86511e-21	-2.09785	-2.02694
55777489	chr1:55777489:C:G	1.56858e-21	-7.39038e-10	-2.24852	1.93285e-20	-7.39038e-10	-2.21581
55777687	chr1:55777687:A:G	1.74938e-22	-2.17039	-2.27163	2.33304e-21	-2.05865	-2.27157
55778170	chr1:55778170:A:C	1.81763e-21	-2.10116	-4.84864e-09	2.06872e-20	-2.14788	-4.84864e-09
55779045	chr1:55779045:C:T	1.68563e-22	-2.21219	-2.26695	2.09081e-21	-2.15723	-2.28261
55779274	chr1:55779274:T:A	1.64778e-22	-2.17091	-2.33093	2.25191e-21	-2.04066	-2.32496
55779362	chr1:55779362:G:C	1.59512e-22	-2.21067	-2.32366	2.01468e-21	-2.14995	-2.32699
55780140	chr1:55780140:G:A	1.45286e-21	-7.39038e-10	-2.32516	1.76715e-20	-7.39038e-10	-2.30544
55780320	chr1:55780320:T:C	1.46411e-21	-7.39038e-10	-2.31744	1.75372e-20	-7.39038e-10	-2.31307
55780674	chr1:55780674:T:C	1.85231e-21	-2.08226	-4.84864e-09	2.21077e-20	-2.08147	-4.84864e-09
55781023	chr1:55781023:G:C	1.69077e-21	-7.39038e-10	-2.17351	2.25821e-20	-7.39038e-10	-2.06024
55781048	chr1:55781048:T:C	1.49142e-21	-7.39038e-10	-2.29896	1.72827e-20	-7.39038e-10	-2.32769
55781087	chr1:55781087:T:C	1.45945e-21	-7.39038e-10	-2.32063	2.07789e-20	-7.39038e-10	-2.14346
55781181	chr1:55781181:G:T	2.29585e-20	-7.39038e-10	0.434996	2.54496e-20	-7.39038e-10	-1.9407
55781335	chr1:55781335:G:A	2.42534e-21	-7.39038e-10	-1.81272	3.37972e-20	-7.39038e-10	-1.65702
55781379	chr1:55781379:G:A	1.92651e-22	-2.07524	-2.27032	2.33139e-21	-2.20919	-2.12174
55781437	chr1:55781437:A:G	7.61754e-22	-2.15096	-0.819866	6.59581e-21	-2.19629	-1.09467
55782129	chr1:55782129:A:T	8.42614e-20	-7.39038e-10	1.73523	3.97668e-20	-7.39038e-10	-1.49436
55782346	chr1:55782346:T:A	1.50214e-21	-7.39038e-10	-2.2918	1.73894e-20	-7.39038e-10	-2.32153
55782364	chr1:55782364:A:C	1.44572e-21	-7.39038e-10	-2.33008	1.84744e-20	-7.39038e-10	-2.26101
55782911	chr1:55782911:T:G	1.90584e-21	-7.39038e-10	-2.05377	2.50065e-20	-7.39038e-10	-1.95826
55783349	chr1:55783349:G:A	1.45103e-21	-7.39038e-10	-2.32642	1.72526e-20	-7.39038e-10	-2.32944
55783433	chr1:55783433:T:C	1.52827e-21	-7.39038e-10	-2.27456	1.83903e-20	-7.39038e-10	-2.26557
55783658	chr1:55783658:C:T	1.47432e-21	-7.39038e-10	-2.31049	1.72236e-20	-7.39038e-10	-2.33112
55783825	chr1:55783825:C:T	2.07221e-21	-1.97008	-4.84864e-09	2.90031e-20	-1.80999	-4.84864e-09
55783832	chr1:55783832:T:G	9.05895e-22	-2.01449	-0.783031	7.27851e-21	-2.07081	-1.12166
55784607	chr1:55784607:T:C	9.04194e-22	-2.01257	-0.786837	7.31559e-21	-2.06926	-1.11813
55784776	chr1:55784776:A:C	1.69286e-22	-2.20779	-2.26707	2.12202e-21	-2.1675	-2.25752
55785122	chr1:55785122:A:G	3.76554e-21	-7.39038e-10	-1.3728	6.21107e-20	-7.39038e-10	-1.04848
55785511	chr1:55785511:A:G	1.77963e-21	-7.39038e-10	-2.12229	2.12796e-20	-7.39038e-10	-2.11965
55785764	chr1:55785764:G:C	1.65548e-21	-2.1946	-4.84864e-09	1.93674e-20	-2.21381	-4.84864e-09
55785994	chr1:55785994:A:G	2.25071e-22	-2.09104	-2.099	2.63987e-21	-1.88938	-2.31729
55786045	chr1:55786045:G:A	1.73353e-22	-2.20448	-2.24664	2.18842e-21	-2.15941	-2.23481
55786329	chr1:55786329:A:C	8.45029e-22	-0.958241	-1.90884	8.61079e-21	-1.13793	-1.88645
55786698	chr1:55786698:C:T	2.88207e-22	-1.70641	-2.23636	3.90416e-21	-1.68934	-2.12602
55786933	chr1:55786933:T:C	7.87157e-21	-7.39038e-10	-0.635435	1.24286e-19	-7.39038e-10	-0.354809
55787032	chr1:55787032:A:G	1.51015e-21	-7.39038e-10	-2.28649	1.91659e-20	-7.39038e-10	-2.22427
55787103	chr1:55787103:C:T	1.48804e-21	-7.39038e-10	-2.30123	1.74823e-20	-7.39038e-10	-2.31621
55787312	chr1:55787312:TCG:T	1.75897e-22	-2.19108	-2.24547	2.42974e-21	-2.12043	-2.16918
55787506	chr1:55787506:C:T	1.49075e-21	-7.39038e-10	-2.29941	1.74602e-20	-7.39038e-10	-2.31747
55787582	chr1:55787582:T:A	1.45288e-21	-7.39038e-10	-2.32514	1.75084e-20	-7.39038e-10	-2.31472
55787837	chr1:55787837:A:C	1.45288e-21	-7.39038e-10	-2.32514	1.75084e-20	-7.39038e-10	-2.31472
55787949	chr1:55787949:G:A	1.45308e-21	-7.39038e-10	-2.32501	1.75044e-20	-7.39038e-10	-2.31494
55788077	chr1:55788077:T:C	1.57666e-21	-7.39038e-10	-2.24338	1.99363e-20	-7.39038e-10	-2.18485
55788336	chr1:55788336:T:C	8.97175e-22	-2.10311	-0.704092	1.21961e-20	-2.17057	-0.505709
55788506	chr1:55788506:G:A	1.5837e-21	-7.39038e-10	-2.23893	1.72884e-20	-7.39038e-10	-2.32736
55788566	chr1:55788566:C:T	1.698e-21	-2.16924	-4.84864e-09	1.9398e-20	-2.21222	-4.84864e-09
55788720	chr1:55788720:G:A	1.44419e-21	-7.39038e-10	-2.33115	1.76351e-20	-7.39038e-10	-2.3075
55788951	chr1:55788951:A:T	3.14733e-21	-7.39038e-10	-1.55214	3.10125e-20	-7.39038e-10	-1.74301
55789063	chr1:55789063:A:T	1.62328e-21	-2.21425	-4.84864e-09	1.98201e-20	-2.1907	-4.84864e-09
55789084	chr1:55789084:G:T	1.68263e-21	-2.17833	-4.84864e-09	1.93627e-20	-2.21405	-4.84864e-09
55789094	chr1:55789094:G:A	1.44478e-21	-7.39038e-10	-2.33074	1.75373e-20	-7.39038e-10	-2.31307
55790813	chr1:55790813:A:G	6.10329e-21	-7.39038e-10	-0.889865	7.80492e-20	-7.39038e-10	-0.820056
55791041	chr1:55791041:C:T	5.45294e-22	-2.16504	-1.14008	6.08243e-21	-2.20597	-1.16602
55791436	chr1:55791436:C:T	1.53059e-21	-7.39038e-10	-2.27304	1.76519e-20	-7.39038e-10	-2.30655
55791676	chr1:55791676:G:A	1.45071e-21	-7.39038e-10	-2.32664	1.81906e-20	-7.39038e-10	-2.27649
55791800	chr1:55791800:T:C	1.5368e-21	-7.39038e-10	-2.26899	1.99586e-20	-7.39038e-10	-2.18374
55792645	chr1:55792645:A:T	1.45031e-21	-7.39038e-10	-2.32692	1.7579e-20	-7.39038e-10	-2.31069
55792655	chr1:55792655:C:T	9.62643e-22	-2.18399	-0.552774	1.02169e-20	-2.20976	-0.643586
55792732	chr1:55792732:A:G	3.02175e-21	-7.39038e-10	-1.59286	2.92708e-20	-7.39038e-10	-1.8008
55793027	chr1:55793027:A:G	1.50755e-21	-7.39038e-10	-2.28821	1.9335e-20	-7.39038e-10	-2.21548
55793196	chr1:55793196:TTAA:T	1.8616e-22	-2.21015	-2.1697	2.91433e-21	-2.15008	-1.95768
55793336	chr1:55793336:A:G	1.5225e-21	-7.39038e-10	-2.27834	1.96444e-20	-7.39038e-10	-2.1996
55793601	chr1:55793601:G:A	1.62623e-21	-2.21243	-4.84864e-09	1.99893e-20	-2.1822	-4.84864e-09
55793899	chr1:55793899:G:A	2.3402e-21	-7.39038e-10	-1.84846	4.06943e-20	-7.39038e-10	-1.47131
55795141	chr1:55795141:C:T	1.62306e-21	-2.21438	-4.84864e-09	1.97865e-20	-2.1924	-4.84864e-09
55795495	chr1:55795495:A:C	1.45062e-21	-7.39038e-10	-2.3267	1.75677e-20	-7.39038e-10	-2.31133
55795499	chr1:55795499:G:A	1.59354e-22	-2.20462	-2.3307	2.01918e-21	-2.15376	-2.32094
55795557	chr1:55795557:C:A	1.6258e-21	-7.39038e-10	-2.21269	1.74601e-20	-7.39038e-10	-2.31748
55795602	chr1:55795602:A:G	1.44696e-21	-7.39038e-10	-2.32923	1.76904e-20	-7.39038e-10	-2.30438
55795800	chr1:55795800:C:T	1.62311e-21	-2.21435	-4.84864e-09	1.93922e-20	-2.21253	-4.84864e-09
55796705	chr1:55796705:CAATAACTGT:GAATAACTGT	1.98027e-21	-2.01546	-4.84864e-09	3.62041e-20	-1.58822	-4.84864e-09
55796757	chr1:55796757:A:T	5.48045e-22	-1.88371	-1.41638	5.07367e-21	-1.97526	-1.57807
55796810	chr1:55796810:T:C	5.39728e-20	-7.39038e-10	1.28979	1.25189e-19	-7.39038e-10	-0.347573
55796910	chr1:55796910:T:C	1.55288e-21	-7.39038e-10	-2.25858	1.72321e-20	-7.39038e-10	-2.33062
55797373	chr1:55797373:A:G	1.663e-21	-2.19007	-4.84864e-09	1.93561e-20	-2.21439	-4.84864e-09
55797396	chr1:55797396:C:G	3.50895e-21	-1.44338	-4.84864e-09	4.99296e-20	-1.26678	-4.84864e-09
55797657	chr1:55797657:A:G	1.14204e-21	-2.07958	-0.486292	1.15971e-20	-2.14176	-0.584877
55797839	chr1:55797839:A:C	1.55627e-21	-7.39038e-10	-2.2564	1.72346e-20	-7.39038e-10	-2.33048
55797882	chr1:55797882:T:C	2.41738e-22	-2.17292	-1.94567	2.47258e-21	-1.97945	-2.29268
55798343	chr1:55798343:T:C	1.71317e-21	-2.16035	-4.84864e-09	2.8249e-20	-1.83634	-4.84864e-09
55798579	chr1:55798579:A:C	2.69141e-22	-2.08104	-1.93018	4.54369e-21	-1.66124	-2.00241
55799602	chr1:55799602:C:T	3.92827e-21	-7.39038e-10	-1.33049	6.51053e-20	-7.39038e-10	-1.00139
55800186	chr1:55800186:G:A	1.45012e-21	-7.39038e-10	-2.32705	1.75823e-20	-7.39038e-10	-2.3105
55800609	chr1:55800609:C:T	1.44895e-21	-7.39038e-10	-2.32785	1.76141e-20	-7.39038e-10	-2.3087
55800824	chr1:55800824:A:G	1.17353e-21	-2.1042	-0.43448	1.49384e-20	-2.17837	-0.295091
55800891	chr1:55800891:A:T	1.79155e-21	-2.11561	-4.84864e-09	1.974e-20	-2.19475	-4.84864e-09
55801196	chr1:55801196:T:C	1.76166e-21	-2.13244	-4.84864e-09	1.95949e-20	-2.20213	-4.84864e-09
55801297	chr1:55801297:A:G	1.80059e-21	-2.11058	-4.84864e-09	1.97864e-20	-2.1924	-4.84864e-09
55801360	chr1:55801360:A:G	5.69768e-22	-1.97104	-1.29018	5.11696e-21	-2.0758	-1.46903
55801368	chr1:55801368:G:A	1.45012e-21	-7.39038e-10	-2.32705	1.75823e-20	-7.39038e-10	-2.3105
55802288	chr1:55802288:C:T	1.49635e-21	-7.39038e-10	-2.29566	1.72911e-20	-7.39038e-10	-2.3272
55802364	chr1:55802364:T:C	1.74568e-22	-2.20109	-2.24305	2.57224e-21	-2.1736	-2.05902
55802547	chr1:55802547:G:C	1.48344e-21	-7.39038e-10	-2.30433	1.75178e-20	-7.39038e-10	-2.31418
55802735	chr1:55802735:C:T	1.63288e-21	-2.20835	-4.84864e-09	1.96473e-20	-2.19946	-4.84864e-09
55803770	chr1:55803770:C:T	1.27289e-21	-2.14905	-0.308347	1.29079e-20	-2.19786	-0.421703
55804284	chr1:55804284:T:A	5.39046e-22	-2.06941	-1.24724	5.59968e-21	-2.10554	-1.34915
55804483	chr1:55804483:G:A	1.53674e-21	-7.39038e-10	-2.26903	1.90263e-20	-7.39038e-10	-2.23158
55804507	chr1:55804507:G:A	2.24396e-21	-1.89045	-4.84864e-09	2.95539e-20	-1.79118	-4.84864e-09
55804544	chr1:55804544:C:T	2.11442e-21	-1.94991	-4.84864e-09	3.39339e-20	-1.65298	-4.84864e-09
55804627	chr1:55804627:G:A	1.44419e-21	-7.39038e-10	-2.33115	1.76351e-20	-7.39038e-10	-2.3075
55804735	chr1:55804735:T:C	5.46145e-22	-2.00863	-1.29493	8.76613e-21	-1.8169	-1.1896
55804738	chr1:55804738:T:C	2.49741e-21	-7.39038e-10	-1.78344	5.69555e-20	-7.39038e-10	-1.13513
55804757	chr1:55804757:G:A	1.47432e-21	-7.39038e-10	-2.31049	1.72236e-20	-7.39038e-10	-2.33112
55805081	chr1:55805081:C:G	1.31911e-21	-2.15187	-0.269865	1.35616e-20	-2.19936	-0.370794
55805526	chr1:55805526:A:C	1.74182e-21	-2.14376	-4.84864e-09	1.95126e-20	-2.20633	-4.84864e-09
55805759	chr1:55805759:A:C	1.65933e-21	-7.39038e-10	-2.19228	2.13477e-20	-7.39038e-10	-2.11645
55805859	chr1:55805859:A:G	6.43868e-22	-1.27633	-1.86263	4.49083e-21	-1.82095	-1.85441
55806370	chr1:55806370:C:T	1.93921e-21	-2.03641	-4.84864e-09	3.73205e-20	-1.55785	-4.84864e-09
55807114	chr1:55807114:C:G	4.55015e-22	-1.97538	-1.51074	4.56489e-21	-2.08132	-1.57768
55807331	chr1:55807331:C:T	2.95954e-22	-2.20031	-1.71593	4.52488e-21	-2.10782	-1.55999
55807333	chr1:55807333:T:C	2.05697e-21	-7.39038e-10	-1.97746	2.60359e-20	-7.39038e-10	-1.91792
55807387	chr1:55807387:C:T	1.67073e-21	-2.18543	-4.84864e-09	1.93533e-20	-2.21453	-4.84864e-09
55807521	chr1:55807521:C:T	1.65319e-21	-2.19599	-4.84864e-09	2.07992e-20	-2.14248	-4.84864e-09
55807678	chr1:55807678:C:T	2.32622e-22	-2.20438	-1.95265	3.01068e-21	-2.16201	-1.91322
55807688	chr1:55807688:G:A	2.13874e-21	-7.39038e-10	-1.93848	2.28825e-20	-7.39038e-10	-2.04703
55807785	chr1:55807785:T:C	5.79533e-22	-1.60765	-1.63658	4.95943e-21	-1.3592	-2.2169
55807838	chr1:55807838:G:A	1.48359e-21	-7.39038e-10	-2.30423	1.75699e-20	-7.39038e-10	-2.31121
55808040	chr1:55808040:A:G	6.4453e-22	-1.24966	-1.88827	4.55894e-21	-1.80177	-1.85854
55808248	chr1:55808248:G:A	2.94446e-21	-2.11808	0.499307	1.86332e-20	-2.15029	-0.102166
55808810	chr1:55808810:G:A	3.13945e-21	-7.39038e-10	-1.55465	4.32491e-20	-7.39038e-10	-1.41042
55809080	chr1:55809080:A:G	2.26869e-21	-1.87949	-4.84864e-09	2.99373e-20	-1.77829	-4.84864e-09
55809382	chr1:55809382:A:G	2.61794e-21	-2.04007	0.303768	2.76374e-20	-2.05664	0.198416
55809774	chr1:55809774:A:G	1.82767e-22	-2.19656	-2.20168	2.47425e-21	-2.14711	-2.12435
55809807	chr1:55809807:C:A	1.65832e-21	-7.39038e-10	-2.19289	2.13348e-20	-7.39038e-10	-2.11706
55810203	chr1:55810203:C:T	2.53055e-20	-7.39038e-10	0.532329	2.66265e-20	-7.39038e-10	-1.89549
55810761	chr1:55810761:T:A	3.63419e-21	-7.39038e-10	-1.40831	6.77534e-20	-7.39038e-10	-0.961521
55810809	chr1:55810809:A:G	2.16461e-21	-7.39038e-10	-1.92645	3.22783e-20	-7.39038e-10	-1.703
55811851	chr1:55811851:C:A	5.69939e-22	-2.14619	-1.11473	6.36967e-21	-2.19778	-1.12806
55813815	chr1:55813815:T:C	1.44896e-21	-7.39038e-10	-2.32785	1.77668e-20	-7.39038e-10	-2.30006
55813979	chr1:55813979:T:C	3.89392e-22	-2.03083	-1.61103	3.50775e-21	-2.13568	-1.78675
55814196	chr1:55814196:C:T	5.25334e-22	-2.14755	-1.19486	5.80595e-21	-2.19882	-1.21969
55815090	chr1:55815090:T:C	1.45184e-21	-7.39038e-10	-2.32586	1.76856e-20	-7.39038e-10	-2.30464
55815144	chr1:55815144:C:G	1.73397e-21	-7.39038e-10	-2.14828	2.59114e-20	-7.39038e-10	-1.92271
55815332	chr1:55815332:T:C	1.74135e-21	-2.14403	-4.84864e-09	1.95134e-20	-2.20629	-4.84864e-09
55815565	chr1:55815565:C:A	1.58062e-22	-2.21262	-2.33083	2.23173e-21	-2.12503	-2.24959
55815590	chr1:55815590:C:T	1.62495e-21	-2.21322	-4.84864e-09	1.99079e-20	-2.18628	-4.84864e-09
55815613	chr1:55815613:C:T	1.63783e-22	-2.21064	-2.29727	2.62958e-21	-2.13548	-2.07509
55817030	chr1:55817030:T:C	1.4493e-21	-7.39038e-10	-2.32761	1.92079e-20	-7.39038e-10	-2.22207
55817322	chr1:55817322:C:A	1.80046e-21	-7.39038e-10	-2.11065	2.47907e-20	-7.39038e-10	-1.96693
55817579	chr1:55817579:A:G	6.89257e-22	-2.14557	-0.925263	5.40882e-21	-2.07287	-1.4165
55817659	chr1:55817659:C:T	1.61142e-22	-2.1935	-2.33066	1.96006e-21	-2.20586	-2.29856
55818342	chr1:55818342:A:G	3.3571e-22	-1.93444	-1.85576	4.2186e-21	-2.01552	-1.72238
55818479	chr1:55818479:A:C	1.44518e-21	-7.39038e-10	-2.33046	1.73378e-20	-7.39038e-10	-2.32451
55818832	chr1:55818832:C:T	1.87551e-21	-7.39038e-10	-2.06981	2.19749e-20	-7.39038e-10	-2.0875
55819039	chr1:55819039:A:G	2.95921e-22	-2.01179	-1.90457	3.79894e-21	-2.07824	-1.76444
55819122	chr1:55819122:A:G	2.04602e-21	-1.9828	-4.84864e-09	2.13664e-20	-2.11558	-4.84864e-09
55819157	chr1:55819157:G:C	2.23756e-22	-1.86476	-2.33114	4.55174e-21	-1.5614	-2.10049
55819315	chr1:55819315:G:A	3.00838e-22	-1.962	-1.93788	3.82223e-21	-2.02792	-1.80864
55819654	chr1:55819654:A:G	3.59114e-22	-1.95177	-1.77104	4.46979e-21	-2.01499	-1.66507
55819831	chr1:55819831:G:A	2.01956e-21	-1.99581	-4.84864e-09	2.57634e-20	-1.92844	-4.84864e-09
55820274	chr1:55820274:A:C	1.62557e-21	-7.39038e-10	-2.21283	1.84919e-20	-7.39038e-10	-2.26006
55820570	chr1:55820570:A:G	1.44692e-21	-7.39038e-10	-2.32925	1.72692e-20	-7.39038e-10	-2.32847
55821240	chr1:55821240:G:A	1.713e-21	-7.39038e-10	-2.16045	2.04462e-20	-7.39038e-10	-2.1596
55821416	chr1:55821416:T:C	1.64553e-22	-2.20984	-2.29338	2.16919e-21	-2.20923	-2.19382
55821426	chr1:55821426:T:C	1.79877e-21	-7.39038e-10	-2.11159	2.47581e-20	-7.39038e-10	-1.96824
55821833	chr1:55821833:A:G	3.51869e-22	-1.97492	-1.76828	4.385e-21	-2.03363	-1.66557
55822051	chr1:55822051:G:T	1.59418e-22	-2.20829	-2.32663	2.06053e-21	-2.20787	-2.24656
55822065	chr1:55822065:G:A	1.00199e-19	-7.39038e-10	1.90847	1.41977e-18	-7.39038e-10	2.08086
55822443	chr1:55822443:G:A	2.8697e-22	-2.20226	-1.74481	2.42665e-21	-2.18924	-2.10165
55822510	chr1:55822510:A:C	1.74983e-21	-2.19036	0.0511848	1.21301e-20	-2.15234	-0.52937
55823071	chr1:55823071:C:T	3.90175e-22	-2.09403	-1.54582	2.59516e-21	-2.10089	-2.12285
55823158	chr1:55823158:C:CT	3.5695e-21	-1.42627	-4.84864e-09	3.72951e-20	-1.55853	-4.84864e-09
55823489	chr1:55823489:C:T	1.98934e-21	-7.39038e-10	-2.01089	2.79229e-20	-7.39038e-10	-1.84795
55823502	chr1:55823502:G:T	1.84816e-21	-7.39038e-10	-2.0845	1.80218e-20	-7.39038e-10	-2.28581
55823850	chr1:55823850:G:A	1.17826e-21	-2.08167	-0.452985	1.98014e-20	-2.08253	-0.109113
55824048	chr1:55824048:AGCT:A	2.72369e-22	-2.20307	-1.79622	2.34975e-21	-2.19038	-2.13271
55824259	chr1:55824259:T:A	4.4797e-22	-1.909	-1.59272	5.61232e-21	-1.9771	-1.47533
55824676	chr1:55824676:G:A	2.86567e-22	-2.06298	-1.88549	3.67209e-21	-2.01545	-1.86118
55824998	chr1:55824998:A:G	1.93646e-21	-2.03783	-4.84864e-09	2.05344e-20	-2.15529	-4.84864e-09
55825074	chr1:55825074:C:T	1.94733e-22	-2.00614	-2.32868	1.92537e-21	-2.1959	-2.32638
55825324	chr1:55825324:A:G	2.60633e-22	-1.75397	-2.28936	4.28483e-21	-1.47502	-2.2473
55825492	chr1:55825492:T:G	3.89329e-22	-1.9776	-1.66443	4.53009e-21	-2.03291	-1.63374
55826129	chr1:55826129:G:A	1.44853e-21	-7.39038e-10	-2.32815	1.72516e-20	-7.39038e-10	-2.32949
55826205	chr1:55826205:G:A	3.50873e-22	-1.94249	-1.80354	4.32497e-21	-2.00692	-1.70608
55826234	chr1:55826234:A:G	3.64663e-22	-1.92707	-1.7804	4.4905e-21	-1.99258	-1.68285
55826400	chr1:55826400:C:A	2.40341e-22	-1.84021	-2.28418	3.7647e-21	-1.57389	-2.27784
55826579	chr1:55826579:A:C	2.1764e-22	-2.21003	-2.01358	2.49624e-21	-2.20241	-2.0602
55826667	chr1:55826667:G:A	1.76229e-22	-2.19768	-2.23698	1.90951e-21	-2.21113	-2.31942
55826729	chr1:55826729:T:A	1.96087e-22	-1.99706	-2.33083	2.36254e-21	-2.00856	-2.3091
55826921	chr1:55826921:C:T	1.65499e-21	-2.1949	-4.84864e-09	1.93531e-20	-2.21454	-4.84864e-09
55827463	chr1:55827463:G:A	1.54563e-21	-7.39038e-10	-2.26326	1.84414e-20	-7.39038e-10	-2.2628
55827702	chr1:55827702:T:C	2.91522e-22	-1.67259	-2.25875	4.57997e-21	-1.3764	-2.2793
55828302	chr1:55828302:C:T	2.07702e-22	-2.04659	-2.22376	2.20787e-21	-2.08899	-2.29638
55828381	chr1:55828381:T:C	4.4385e-21	-7.39038e-10	-1.20838	3.00153e-20	-7.39038e-10	-1.77569
55828964	chr1:55828964:T:A	1.96767e-21	-7.39038e-10	-2.02185	2.03068e-20	-7.39038e-10	-2.16644
55829129	chr1:55829129:G:A	2.05164e-21	-7.39038e-10	-1.98005	2.00203e-20	-7.39038e-10	-2.18065
55829305	chr1:55829305:T:C	1.44663e-21	-7.39038e-10	-2.32946	1.72691e-20	-7.39038e-10	-2.32848
55829348	chr1:55829348:G:A	2.14185e-22	-2.05836	-2.18125	2.35038e-21	-2.11124	-2.21158
55829430	chr1:55829430:TAC:T	1.79826e-21	-7.39038e-10	-2.11187	1.77774e-20	-7.39038e-10	-2.29947
55829439	chr1:55829439:T:C	2.84466e-22	-1.69497	-2.26086	4.46398e-21	-1.40247	-2.27889
55829665	chr1:55829665:T:G	1.70398e-21	-7.39038e-10	-2.16573	1.96318e-20	-7.39038e-10	-2.20025
55830063	chr1:55830063:AACTAAG:A	1.7944e-21	-2.11402	-4.84864e-09	2.00674e-20	-2.1783	-4.84864e-09
55830154	chr1:55830154:C:T	1.51161e-21	-7.39038e-10	-2.28552	1.7311e-20	-7.39038e-10	-2.32605
55830162	chr1:55830162:A:G	1.4442e-21	-7.39038e-10	-2.33114	1.73821e-20	-7.39038e-10	-2.32196
55830186	chr1:55830186:G:A	1.83987e-22	-2.06455	-2.32704	1.894e-21	-2.21058	-2.32813
55830436	chr1:55830436:A:G	2.41496e-21	-1.81701	-4.84864e-09	2.41996e-20	-1.99106	-4.84864e-09
55830666	chr1:55830666:T:C	6.40167e-22	-1.74239	-1.40233	8.88759e-21	-1.74123	-1.25151
55830706	chr1:55830706:T:G	5.45538e-21	-7.39038e-10	-1.00209	3.29278e-20	-7.39038e-10	-1.68308
55830710	chr1:55830710:G:A	1.7842e-21	-2.11972	-4.84864e-09	1.98952e-20	-2.18692	-4.84864e-09
55830760	chr1:55830760:A:T	3.77308e-22	-1.84292	-1.83047	4.90868e-21	-1.90161	-1.68479
55830814	chr1:55830814:A:G	1.62633e-21	-7.39038e-10	-2.21237	1.98794e-20	-7.39038e-10	-2.18771
55831198	chr1:55831198:A:T	1.64893e-21	-7.39038e-10	-2.19857	2.18221e-20	-7.39038e-10	-2.09447
55831812	chr1:55831812:A:G	2.5986e-22	-1.76952	-2.27679	4.20391e-21	-1.50226	-2.23913
55832018	chr1:55832018:C:T	1.6286e-21	-7.39038e-10	-2.21097	1.98075e-20	-7.39038e-10	-2.19133
55832021	chr1:55832021:T:C	3.68667e-21	-7.39038e-10	-1.39397	2.63005e-20	-7.39038e-10	-1.90781
55832042	chr1:55832042:T:C	3.68667e-21	-7.39038e-10	-1.39397	2.63005e-20	-7.39038e-10	-1.90781
55832105	chr1:55832105:A:G	1.61242e-21	-7.39038e-10	-2.22096	2.11644e-20	-7.39038e-10	-2.12508
55832147	chr1:55832147:T:C	5.61931e-21	-7.39038e-10	-0.972485	4.38965e-20	-7.39038e-10	-1.39556
55832154	chr1:55832154:T:C	1.61214e-21	-7.39038e-10	-2.22113	2.11596e-20	-7.39038e-10	-2.1253
55832240	chr1:55832240:T:A	1.44598e-21	-7.39038e-10	-2.32991	1.72578e-20	-7.39038e-10	-2.32913
55832368	chr1:55832368:G:A	1.86539e-21	-2.07522	-4.84864e-09	2.05811e-20	-2.15302	-4.84864e-09
55832527	chr1:55832527:A:AGG	1.60774e-21	-7.39038e-10	-2.22387	2.10828e-20	-7.39038e-10	-2.12894
55832529	chr1:55832529:T:G	1.60774e-21	-7.39038e-10	-2.22387	2.10828e-20	-7.39038e-10	-2.12894
55832751	chr1:55832751:G:T	2.83992e-22	-1.8088	-2.1487	2.86867e-21	-1.86997	-2.25358
55833042	chr1:55833042:C:T	9.53553e-21	-0.443669	-4.84864e-09	9.33927e-20	-0.640583	-4.84864e-09
55833223	chr1:55833223:G:C	1.62486e-21	-2.21327	-4.84864e-09	2.58015e-20	-1.92696	-4.84864e-09
55833672	chr1:55833672:G:T	1.44926e-21	-7.39038e-10	-2.32764	1.75939e-20	-7.39038e-10	-2.30985
55833748	chr1:55833748:A:T	3.25216e-21	-7.39038e-10	-1.51938	3.08336e-20	-7.39038e-10	-1.74879
55833886	chr1:55833886:A:G	1.44942e-21	-7.39038e-10	-2.32753	1.75743e-20	-7.39038e-10	-2.31096
55834107	chr1:55834107:C:T	1.38434e-21	-2.18715	-0.186315	9.30243e-21	-2.14674	-0.800378
55834460	chr1:55834460:G:A	1.60004e-21	-7.39038e-10	-2.22866	2.08872e-20	-7.39038e-10	-2.13826
55835227	chr1:55835227:G:A	6.6456e-22	-2.1915	-0.915826	5.91265e-21	-2.15733	-1.24297
55835739	chr1:55835739:T:C	1.61206e-21	-7.39038e-10	-2.22118	2.11579e-20	-7.39038e-10	-2.12538
55836009	chr1:55836009:G:A	1.47944e-21	-7.39038e-10	-2.30703	1.76825e-20	-7.39038e-10	-2.30482
55836453	chr1:55836453:A:G	1.70528e-22	-2.14719	-2.32036	2.38514e-21	-2.06802	-2.24012
55836700	chr1:55836700:A:AT	1.86812e-22	-2.0493	-2.32704	1.89844e-21	-2.20823	-2.32813
55836706	chr1:55836706:C:T	1.93073e-22	-2.01633	-2.32704	1.91328e-21	-2.20044	-2.32813
55836905	chr1:55836905:A:G	2.72688e-21	-1.69554	-4.84864e-09	2.64251e-20	-1.90308	-4.84864e-09
55837471	chr1:55837471:G:A	2.2485e-22	-1.86006	-2.33095	2.48263e-21	-1.93973	-2.32835
55837491	chr1:55837491:A:AT	2.27033e-21	-7.39038e-10	-1.87877	3.10978e-20	-7.39038e-10	-1.74026
55837952	chr1:55837952:C:T	1.5748e-21	-7.39038e-10	-2.24456	2.00663e-20	-7.39038e-10	-2.17835
55838185	chr1:55838185:C:T	4.73157e-21	-7.39038e-10	-1.14444	3.09288e-20	-7.39038e-10	-1.74571
55838474	chr1:55838474:G:T	4.61749e-22	-2.11995	-1.35148	9.26666e-21	-2.2097	-0.74127
55838521	chr1:55838521:T:A	4.53079e-21	-7.39038e-10	-1.1878	1.11696e-19	-7.39038e-10	-0.461619
55838830	chr1:55838830:T:C	1.64615e-22	-2.19379	-2.30905	2.14412e-21	-2.19147	-2.2232
55839577	chr1:55839577:G:C	1.66483e-21	-7.39038e-10	-2.18897	1.77278e-20	-7.39038e-10	-2.30226
55839646	chr1:55839646:G:C	1.18878e-21	-2.18755	-0.338217	8.11108e-21	-2.14773	-0.93643
55839727	chr1:55839727:A:G	2.06496e-21	-1.97358	-4.84864e-09	2.16283e-20	-2.10339	-4.84864e-09
55839782	chr1:55839782:T:C	1.59081e-21	-7.39038e-10	-2.23445	1.7279e-20	-7.39038e-10	-2.32791
55840300	chr1:55840300:G:A	2.01349e-21	-1.99882	-4.84864e-09	3.86995e-20	-1.52157	-4.84864e-09
55840318	chr1:55840318:C:T	1.60991e-21	-7.39038e-10	-2.22252	2.11175e-20	-7.39038e-10	-2.12729
55840354	chr1:55840354:C:T	1.48739e-21	-7.39038e-10	-2.30167	1.73129e-20	-7.39038e-10	-2.32594
55840812	chr1:55840812:A:G	1.6699e-21	-7.39038e-10	-2.18593	1.8291e-20	-7.39038e-10	-2.27099
55841314	chr1:55841314:C:T	1.87002e-22	-2.04495	-2.33038	1.91013e-21	-2.20745	-2.32277
55841339	chr1:55841339:T:C	4.47758e-21	-7.39038e-10	-1.19961	6.52896e-20	-7.39038e-10	-0.998563
55841709	chr1:55841709:C:T	3.92304e-21	-7.39038e-10	-1.33183	3.28817e-20	-7.39038e-10	-1.68448
55842050	chr1:55842050:C:G	5.85453e-21	-0.931478	-4.84864e-09	7.10143e-20	-0.914515	-4.84864e-09
55842165	chr1:55842165:C:T	1.79897e-21	-7.39038e-10	-2.11148	1.77787e-20	-7.39038e-10	-2.2994
55842197	chr1:55842197:C:T	2.15098e-21	-7.39038e-10	-1.93277	2.63609e-20	-7.39038e-10	-1.90551
55842252	chr1:55842252:G:A	2.20437e-21	-1.90825	-4.84864e-09	2.25911e-20	-2.05984	-4.84864e-09
55842445	chr1:55842445:G:T	1.80909e-22	-2.08255	-2.32591	1.88836e-21	-2.21309	-2.3286
55843286	chr1:55843286:C:T	2.43206e-21	-1.80995	-4.84864e-09	3.08317e-20	-1.74885	-4.84864e-09
55844297	chr1:55844297:G:A	1.51655e-21	-7.39038e-10	-2.28226	1.91087e-20	-7.39038e-10	-2.22725
55844754	chr1:55844754:C:T	2.14966e-22	-1.91288	-2.32309	2.34956e-21	-2.00206	-2.32111
55845192	chr1:55845192:C:T	1.7752e-18	-7.39038e-10	4.78298	3.90327e-17	-7.39038e-10	5.39476
55845265	chr1:55845265:C:T	9.16568e-21	-7.39038e-10	-0.483227	4.73397e-20	-7.39038e-10	-1.32005
55845321	chr1:55845321:C:T	1.79972e-21	-7.39038e-10	-2.11106	1.77832e-20	-7.39038e-10	-2.29914
55845504	chr1:55845504:G:A	1.5204e-21	-7.39038e-10	-2.27972	1.87032e-20	-7.39038e-10	-2.2487
55845512	chr1:55845512:T:C	1.79869e-21	-7.39038e-10	-2.11163	1.77789e-20	-7.39038e-10	-2.29939
55845656	chr1:55845656:A:G	5.02338e-21	-7.39038e-10	-1.08459	3.11897e-20	-7.39038e-10	-1.73731
55845975	chr1:55845975:G:A	1.59424e-21	-7.39038e-10	-2.2323	2.07757e-20	-7.39038e-10	-2.14361
55846004	chr1:55846004:T:C	3.22159e-21	-7.39038e-10	-1.52882	2.22215e-20	-7.39038e-10	-2.07634
55846096	chr1:55846096:A:C	3.44416e-21	-1.46201	-4.84864e-09	4.10363e-20	-1.46294	-4.84864e-09
55846136	chr1:55846136:C:T	1.79593e-21	-2.11317	-4.84864e-09	2.00608e-20	-2.17863	-4.84864e-09
55846251	chr1:55846251:T:C	2.66187e-22	-2.18908	-1.83317	2.35094e-21	-2.16923	-2.15335
55846534	chr1:55846534:T:C	5.1821e-21	-7.39038e-10	-1.05348	3.17705e-20	-7.39038e-10	-1.71886
55846723	chr1:55846723:A:G	2.63973e-22	-2.1948	-1.8358	2.32929e-21	-2.1768	-2.15503
55846970	chr1:55846970:T:C	1.4779e-21	-7.39038e-10	-2.30807	1.7666e-20	-7.39038e-10	-2.30576
55847022	chr1:55847022:A:G	1.67221e-22	-2.15635	-2.33078	1.92856e-21	-2.19821	-2.32241
55847120	chr1:55847120:G:A	1.4772e-21	-7.39038e-10	-2.30855	1.7656e-20	-7.39038e-10	-2.30632
55847178	chr1:55847178:T:C	1.46544e-21	-7.39038e-10	-2.31654	1.72284e-20	-7.39038e-10	-2.33083
55847319	chr1:55847319:A:T	1.66803e-22	-2.21256	-2.27707	3.47959e-21	-2.16711	-1.76337
55847379	chr1:55847379:C:T	1.76834e-21	-7.39038e-10	-2.12865	1.7674e-20	-7.39038e-10	-2.3053
55847500	chr1:55847500:A:T	2.58587e-22	-1.90609	-2.14513	2.61335e-21	-1.96578	-2.25098
55849085	chr1:55849085:C:T	1.44594e-21	-7.39038e-10	-2.32993	1.73303e-20	-7.39038e-10	-2.32494
55849984	chr1:55849984:A:G	1.68986e-22	-2.20442	-2.27221	3.24464e-21	-2.14468	-1.85571
55850027	chr1:55850027:C:A	1.45063e-21	-7.39038e-10	-2.32669	1.76227e-20	-7.39038e-10	-2.30821
55850236	chr1:55850236:A:G	1.77264e-22	-2.10179	-2.32702	1.88755e-21	-2.21442	-2.3277
55850285	chr1:55850285:A:G	1.28937e-21	-2.20768	-0.236859	8.92977e-21	-2.18153	-0.806474
55850288	chr1:55850288:G:C	1.92778e-22	-2.21095	-2.13396	2.0696e-21	-2.20162	-2.24842
55850505	chr1:55850505:C:G	1.54112e-21	-7.39038e-10	-2.26618	2.28604e-20	-7.39038e-10	-2.04799
55851262	chr1:55851262:A:G	1.45176e-21	-7.39038e-10	-2.32592	1.78244e-20	-7.39038e-10	-2.29683
55851418	chr1:55851418:A:T	1.47877e-21	-7.39038e-10	-2.30748	1.9412e-20	-7.39038e-10	-2.21151
55852048	chr1:55852048:T:A	1.623e-21	-2.21441	-4.84864e-09	1.93559e-20	-2.2144	-4.84864e-09
55852161	chr1:55852161:G:A	1.0342e-21	-2.12529	-0.539776	1.70857e-20	-2.19692	-0.142234
55852201	chr1:55852201:C:T	1.89184e-22	-2.19071	-2.17301	2.04924e-21	-2.20146	-2.25847
55852297	chr1:55852297:T:C	1.79869e-21	-7.39038e-10	-2.11163	1.77789e-20	-7.39038e-10	-2.29939
55852345	chr1:55852345:T:C	1.7771e-21	-2.12371	-4.84864e-09	1.99283e-20	-2.18526	-4.84864e-09
55852385	chr1:55852385:G:T	1.53114e-21	-7.39038e-10	-2.27268	1.7372e-20	-7.39038e-10	-2.32253
55852441	chr1:55852441:G:A	1.4521e-21	-7.39038e-10	-2.32568	1.78357e-20	-7.39038e-10	-2.29619
55853584	chr1:55853584:G:C	2.39456e-22	-2.18533	-1.94274	7.08292e-21	-2.06182	-1.15789
55854546	chr1:55854546:C:T	1.5292e-21	-7.39038e-10	-2.27395	1.73642e-20	-7.39038e-10	-2.32299
55854618	chr1:55854618:G:A	1.736e-22	-2.20404	-2.24566	1.91441e-21	-2.19742	-2.33056
55855086	chr1:55855086:T:C	1.53148e-21	-7.39038e-10	-2.27246	1.73741e-20	-7.39038e-10	-2.32242
55855200	chr1:55855200:A:C	1.07574e-21	-2.13266	-0.493024	1.7822e-20	-2.19344	-0.10352
55855379	chr1:55855379:A:G	1.53203e-21	-7.39038e-10	-2.2721	1.7376e-20	-7.39038e-10	-2.32231
55855401	chr1:55855401:A:G	1.77107e-22	-2.20671	-2.22298	1.91311e-21	-2.20127	-2.3274
55855596	chr1:55855596:C:T	1.53114e-21	-7.39038e-10	-2.27268	1.7372e-20	-7.39038e-10	-2.32253
55856116	chr1:55856116:A:G	2.97143e-22	-2.10613	-1.80611	9.92213e-21	-1.88056	-1.00207
55856315	chr1:55856315:C:T	1.53114e-21	-7.39038e-10	-2.27268	1.7372e-20	-7.39038e-10	-2.32253
55856381	chr1:55856381:G:A	3.0622e-22	-2.0892	-1.79295	1.04365e-20	-1.85162	-0.980466
55856385	chr1:55856385:G:T	1.61911e-21	-7.39038e-10	-2.21682	1.79009e-20	-7.39038e-10	-2.29254
55856423	chr1:55856423:A:G	1.53114e-21	-7.39038e-10	-2.27268	1.7372e-20	-7.39038e-10	-2.32253
55856524	chr1:55856524:G:A	1.89881e-22	-2.21419	-2.14586	2.0308e-21	-2.20956	-2.2594
55856641	chr1:55856641:C:A	1.6009e-22	-2.2141	-2.31661	1.89527e-21	-2.21439	-2.32364
55856648	chr1:55856648:G:A	1.89036e-22	-2.21323	-2.15128	2.02964e-21	-2.20671	-2.26282
55856865	chr1:55856865:G:A	1.5321e-21	-7.39038e-10	-2.27205	1.84253e-20	-7.39038e-10	-2.26367
55856972	chr1:55856972:A:C	1.12413e-21	-2.13521	-0.446476	1.89831e-20	-2.19171	-0.0421423
55857026	chr1:55857026:C:A	1.77605e-22	-2.20709	-2.21979	1.9136e-21	-2.20164	-2.32677
55857288	chr1:55857288:G:T	1.66238e-21	-7.39038e-10	-2.19044	1.75777e-20	-7.39038e-10	-2.31076
55857468	chr1:55857468:G:C	1.77107e-22	-2.10268	-2.32702	1.88746e-21	-2.21447	-2.3277
55857846	chr1:55857846:C:A	1.61911e-21	-7.39038e-10	-2.21682	1.79009e-20	-7.39038e-10	-2.29254
55857903	chr1:55857903:C:G	1.60447e-22	-2.21077	-2.31772	1.90873e-21	-2.20576	-2.3252
55858121	chr1:55858121:G:A	1.68151e-22	-2.15215	-2.32944	1.91887e-21	-2.19465	-2.33101
55858207	chr1:55858207:A:G	1.49527e-21	-2.20734	-0.0890487	1.01054e-20	-2.18131	-0.683018
55858797	chr1:55858797:G:A	3.20834e-21	-1.53294	-4.84864e-09	3.93978e-20	-1.50369	-4.84864e-09
55858978	chr1:55858978:A:C	2.44254e-20	-7.39038e-10	0.496931	2.97634e-20	-7.39038e-10	-1.78412
55859103	chr1:55859103:A:T	1.64512e-21	-2.20088	-4.84864e-09	1.94013e-20	-2.21206	-4.84864e-09
55859503	chr1:55859503:C:T	2.98131e-22	-2.11551	-1.79341	9.93588e-21	-1.90131	-0.979932
55859557	chr1:55859557:G:A	1.76695e-21	-2.21415	0.0847095	5.91372e-20	-2.11775	1.02022
55860284	chr1:55860284:A:C	1.88973e-22	-2.21332	-2.15153	2.01463e-21	-2.21434	-2.26262
55860492	chr1:55860492:C:G	1.7548e-21	-2.20392	0.0675793	1.14489e-20	-2.1721	-0.567406
55860533	chr1:55860533:T:C	1.64329e-21	-7.39038e-10	-2.20199	1.87454e-20	-7.39038e-10	-2.24645
55860620	chr1:55860620:G:A	3.90746e-21	-2.21052	0.874716	1.1844e-19	-2.14159	1.7386
55860803	chr1:55860803:A:G	9.16125e-22	-2.2104	-0.575892	8.06798e-21	-2.19036	-0.899137
55861362	chr1:55861362:T:C	2.37555e-21	-2.20806	0.374598	7.90499e-20	-2.15242	1.3451
55861480	chr1:55861480:G:A	1.81104e-21	-2.21231	0.107523	5.99214e-20	-2.13411	1.04975
55861568	chr1:55861568:G:T	2.80932e-22	-2.12121	-1.84712	9.84067e-21	-1.90689	-0.98398
55861724	chr1:55861724:T:G	1.72403e-22	-2.12721	-2.32941	1.93979e-21	-2.21373	-2.30109
55862565	chr1:55862565:G:T	2.64955e-22	-2.19704	-1.82985	8.05254e-21	-2.03962	-1.05179
55862795	chr1:55862795:C:T	1.64006e-21	-7.39038e-10	-2.20396	1.80685e-20	-7.39038e-10	-2.28322
55862923	chr1:55862923:G:T	1.87199e-22	-2.21112	-2.16315	2.02948e-21	-2.21425	-2.25537
55863129	chr1:55863129:G:T	9.25976e-22	-2.20921	-0.566391	8.18538e-21	-2.18738	-0.887663
55863149	chr1:55863149:C:T	1.84097e-21	-2.20166	0.113258	1.196e-20	-2.16762	-0.528207
55863271	chr1:55863271:T:C	1.55749e-21	-7.39038e-10	-2.25562	1.72364e-20	-7.39038e-10	-2.33038
55863334	chr1:55863334:G:A	5.78664e-21	-7.39038e-10	-0.943142	3.94068e-20	-7.39038e-10	-1.50346
55863364	chr1:55863364:G:A	1.45477e-21	-7.39038e-10	-2.32385	1.76635e-20	-7.39038e-10	-2.3059
55863692	chr1:55863692:G:A	3.9607e-21	-2.21108	0.888808	1.20825e-19	-2.13928	1.75622
55864213	chr1:55864213:A:T	1.47815e-21	-7.39038e-10	-2.3079	1.93936e-20	-7.39038e-10	-2.21245
55864681	chr1:55864681:G:T	1.92762e-21	-7.39038e-10	-2.04241	2.27873e-20	-7.39038e-10	-2.05119
55864816	chr1:55864816:A:G	1.44499e-21	-7.39038e-10	-2.33059	1.75475e-20	-7.39038e-10	-2.31249
55865199	chr1:55865199:T:C	8.06622e-22	-2.21344	-0.700156	7.16852e-21	-2.19904	-1.00866
55865275	chr1:55865275:T:G	3.61688e-21	-2.20918	0.796096	1.08418e-19	-2.14722	1.65581
55865962	chr1:55865962:A:G	3.43028e-22	-2.2139	-1.55474	3.02392e-21	-2.21074	-1.8601
55865993	chr1:55865993:G:A	1.80979e-22	-2.07866	-2.32941	1.9425e-21	-2.21233	-2.30109
55866401	chr1:55866401:A:G	1.76391e-21	-2.13116	-4.84864e-09	1.97943e-20	-2.192	-4.84864e-09
55866411	chr1:55866411:T:TC	3.00727e-22	-2.11863	-1.78162	1.10996e-20	-1.90071	-0.869773
55867119	chr1:55867119:G:T	1.85912e-21	-2.07859	-4.84864e-09	2.04815e-20	-2.15787	-4.84864e-09
55867514	chr1:55867514:A:T	1.82585e-22	-2.20798	-2.19126	2.00178e-21	-2.21305	-2.27031
55867517	chr1:55867517:C:T	4.50239e-22	-2.21251	-1.28416	4.25288e-21	-2.19526	-1.53454
55867748	chr1:55867748:G:A	1.93312e-21	-2.03956	-4.84864e-09	2.46609e-20	-1.97218	-4.84864e-09
55867975	chr1:55867975:T:C	2.89796e-22	-2.13085	-1.80642	9.44225e-21	-1.92924	-1.00296
55868742	chr1:55868742:TAGAC:T	2.90852e-22	-2.11914	-1.8145	9.50477e-21	-1.91077	-1.01483
55868853	chr1:55868853:A:T	2.42904e-21	-1.8112	-4.84864e-09	4.17144e-20	-1.44655	-4.84864e-09
55869135	chr1:55869135:T:A	4.53034e-22	-2.20695	-1.28353	4.31222e-21	-2.18195	-1.53399
55869547	chr1:55869547:A:G	1.44653e-21	-7.39038e-10	-2.32952	1.74555e-20	-7.39038e-10	-2.31774
55869571	chr1:55869571:A:G	1.71541e-22	-2.15118	-2.31044	2.0015e-21	-2.19806	-2.28544
55869759	chr1:55869759:C:G	3.01705e-22	-2.10726	-1.78974	1.01061e-20	-1.88928	-0.974985
55869812	chr1:55869812:T:C	2.2814e-22	-2.11659	-2.0599	2.75853e-21	-2.21443	-1.94827
55869863	chr1:55869863:T:A	2.67768e-21	-1.71374	-4.84864e-09	2.37481e-20	-2.00989	-4.84864e-09
55870936	chr1:55870936:G:A	2.92676e-22	-2.13698	-1.7904	1.05162e-20	-1.9342	-0.890272
55871267	chr1:55871267:C:A	1.46064e-21	-7.39038e-10	-2.31982	1.72322e-20	-7.39038e-10	-2.33062
55871419	chr1:55871419:G:A	1.49544e-21	-7.39038e-10	-2.29627	2.00979e-20	-7.39038e-10	-2.17678
55871915	chr1:55871915:A:G	2.93162e-22	-2.21076	-1.71496	2.89294e-21	-2.19081	-1.92431
55871996	chr1:55871996:G:A	1.94172e-22	-2.1865	-2.1512	2.19126e-21	-2.15486	-2.23806
55872056	chr1:55872056:AAG:A	1.4456e-21	-7.39038e-10	-2.33017	1.73319e-20	-7.39038e-10	-2.32485
55872475	chr1:55872475:T:A	8.34515e-19	-7.39038e-10	4.02816	1.9382e-18	-7.39038e-10	2.39212
55873027	chr1:55873027:A:C	5.4478e-22	-2.21424	-1.09183	4.90301e-21	-2.20533	-1.38221
55873285	chr1:55873285:G:C	8.29637e-19	-7.39038e-10	4.0223	1.92744e-18	-7.39038e-10	2.38655
55873625	chr1:55873625:C:T	5.61979e-22	-2.18557	-1.08941	3.97508e-21	-2.20631	-1.59104
55873854	chr1:55873854:A:G	3.20174e-21	-2.16774	0.632746	1.02139e-19	-1.9779	1.42684
55874155	chr1:55874155:G:A	4.81868e-22	-2.21216	-1.21662	4.4192e-21	-2.19813	-1.49331
55874242	chr1:55874242:T:C	1.45036e-21	-7.39038e-10	-2.32688	1.72253e-20	-7.39038e-10	-2.33101
55874249	chr1:55874249:A:G	3.39241e-21	-2.15726	0.680109	1.0989e-19	-1.95263	1.47471
55874313	chr1:55874313:A:T	5.34574e-21	-2.08496	1.06257	1.31207e-19	-1.78149	1.48087
55874483	chr1:55874483:T:C	2.82396e-22	-2.09118	-1.87196	3.43859e-21	-2.2136	-1.72873
55874713	chr1:55874713:G:A	1.45221e-21	-7.39038e-10	-2.32561	1.72271e-20	-7.39038e-10	-2.33091
55874822	chr1:55874822:C:A	5.48268e-22	-2.19247	-1.10721	3.94772e-21	-2.20902	-1.59523
55874854	chr1:55874854:G:A	1.76273e-21	-7.39038e-10	-2.13183	2.08122e-20	-7.39038e-10	-2.14186
55876207	chr1:55876207:C:A	2.57246e-21	-2.09631	0.342478	1.44574e-19	-1.66542	1.46182
55876335	chr1:55876335:C:T	4.88844e-22	-2.21227	-1.20214	4.45759e-21	-2.1986	-1.48419
55876379	chr1:55876379:G:T	4.16901e-22	-2.21244	-1.36116	3.11423e-21	-2.21217	-1.82925
55876495	chr1:55876495:G:C	5.00479e-22	-2.2136	-1.17728	4.53887e-21	-2.20258	-1.46213
55876724	chr1:55876724:A:C	5.27343e-22	-2.17924	-1.15936	9.03452e-21	-2.19612	-0.780227
55876760	chr1:55876760:C:T	6.60087e-22	-2.21034	-0.903737	4.34901e-21	-2.21355	-1.49389
55876936	chr1:55876936:C:CAG	5.25582e-22	-1.99723	-1.34472	4.4683e-21	-2.08093	-1.59946
55876945	chr1:55876945:G:A	2.35683e-22	-1.84275	-2.30121	2.51463e-21	-2.07771	-2.17756
55876952	chr1:55876952:T:G	5.28277e-22	-1.99381	-1.34302	4.48742e-21	-2.07812	-1.598
55876971	chr1:55876971:A:G	1.61637e-21	-7.39038e-10	-2.21851	1.75107e-20	-7.39038e-10	-2.31458
55876991	chr1:55876991:A:G	1.56342e-21	-7.39038e-10	-2.25182	1.72306e-20	-7.39038e-10	-2.33071
55877157	chr1:55877157:CT:C	2.30709e-22	-1.83613	-2.32916	2.27384e-21	-2.10367	-2.25225
55877205	chr1:55877205:T:C	2.74398e-22	-1.67304	-2.31883	2.36518e-21	-2.00237	-2.31417
55877617	chr1:55877617:A:C	4.168e-22	-1.66792	-1.90593	2.71878e-20	-1.19236	-0.682271
55877914	chr1:55877914:A:G	1.59009e-21	-7.39038e-10	-2.2349	1.72777e-20	-7.39038e-10	-2.32798
55877984	chr1:55877984:T:C	3.33023e-21	-7.39038e-10	-1.49565	3.05478e-20	-7.39038e-10	-1.7581
55878002	chr1:55878002:T:C	2.26831e-22	-2.09437	-2.08787	2.70048e-21	-2.21385	-1.97011
55878188	chr1:55878188:T:C	1.94519e-21	-2.03334	-4.84864e-09	2.10097e-20	-2.13241	-4.84864e-09
55878329	chr1:55878329:A:T	2.13737e-21	-7.39038e-10	-1.93912	3.68684e-20	-7.39038e-10	-1.57004
55878407	chr1:55878407:G:A	1.62281e-21	-2.21453	-4.84864e-09	2.12719e-20	-2.12001	-4.84864e-09
55878501	chr1:55878501:G:A	2.44478e-20	-7.39038e-10	0.497848	3.35463e-19	-7.39038e-10	0.638116
55878855	chr1:55878855:G:A	2.31382e-21	-2.09273	0.232941	1.72222e-19	-1.71053	1.68192
55879046	chr1:55879046:C:T	1.08403e-21	-2.1872	-0.430815	1.82693e-20	-2.04564	-0.226534
55879803	chr1:55879803:T:C	2.18214e-21	-1.91839	-4.84864e-09	2.89677e-20	-1.81121	-4.84864e-09
55880344	chr1:55880344:G:A	2.84199e-21	-7.39038e-10	-1.65419	3.39362e-20	-7.39038e-10	-1.65291
55880466	chr1:55880466:T:C	2.72178e-21	-7.39038e-10	-1.69741	3.24995e-20	-7.39038e-10	-1.69617
55880535	chr1:55880535:AG:A	2.49876e-21	-7.39038e-10	-1.7829	2.10776e-20	-7.39038e-10	-2.12918
55881051	chr1:55881051:T:TG	2.04627e-21	-2.07461	0.0919327	5.01624e-20	-1.91143	0.649302
55881120	chr1:55881120:A:G	1.44432e-21	-7.39038e-10	-2.33105	1.83501e-20	-7.39038e-10	-2.26776
55881800	chr1:55881800:T:C	9.89213e-22	-2.19671	-0.512828	4.48615e-21	-2.21454	-1.46186
55881816	chr1:55881816:CT:C	1.74263e-21	-2.1433	-4.84864e-09	1.95119e-20	-2.20637	-4.84864e-09
55881943	chr1:55881943:A:G	1.39692e-21	-2.18779	-0.176634	8.7474e-21	-2.15724	-0.851402
55882023	chr1:55882023:C:T	2.57778e-21	-2.18059	0.428831	1.55408e-20	-2.15021	-0.283724
55882110	chr1:55882110:C:G	5.29106e-21	-7.39038e-10	-1.03267	2.06934e-20	-7.39038e-10	-2.14758
55882149	chr1:55882149:C:T	1.51713e-21	-7.39038e-10	-2.28187	1.74598e-20	-7.39038e-10	-2.3175
55882176	chr1:55882176:C:T	1.83684e-21	-7.39038e-10	-2.09065	1.7606e-20	-7.39038e-10	-2.30916
55882240	chr1:55882240:C:T	3.43006e-21	-7.39038e-10	-1.46612	4.30056e-20	-7.39038e-10	-1.41606
55882427	chr1:55882427:T:G	2.2941e-21	-7.39038e-10	-1.86835	2.72515e-20	-7.39038e-10	-1.87229
55882653	chr1:55882653:G:A	6.35665e-21	-7.39038e-10	-0.849191	3.99148e-20	-7.39038e-10	-1.49065
55882816	chr1:55882816:G:T	3.63424e-21	-7.39038e-10	-1.40829	4.39387e-20	-7.39038e-10	-1.3946
55882893	chr1:55882893:T:A	2.11988e-21	-7.39038e-10	-1.94733	2.02525e-20	-7.39038e-10	-2.16912
55883231	chr1:55883231:G:A	3.61639e-22	-2.12166	-1.59414	1.78048e-20	-1.90519	-0.392736
55883735	chr1:55883735:C:G	4.49535e-22	-2.18345	-1.31478	3.33646e-21	-2.2027	-1.76978
55883828	chr1:55883828:T:C	1.67311e-21	-7.39038e-10	-2.18401	1.84054e-20	-7.39038e-10	-2.26475
55884070	chr1:55884070:TA:T	1.56922e-21	-7.39038e-10	-2.24812	2.00457e-20	-7.39038e-10	-2.17938
55884091	chr1:55884091:G:A	4.42917e-22	-2.06019	-1.45287	2.55907e-20	-1.81091	-0.124259
55884242	chr1:55884242:C:G	6.57417e-22	-2.17292	-0.945212	4.44132e-21	-2.19525	-1.49119
55884477	chr1:55884477:C:T	1.7225e-21	-7.39038e-10	-2.15492	1.87683e-20	-7.39038e-10	-2.24523
55884729	chr1:55884729:A:T	1.47801e-21	-7.39038e-10	-2.308	1.74539e-20	-7.39038e-10	-2.31783
55885342	chr1:55885342:A:G	2.43246e-21	-1.80979	-4.84864e-09	2.4769e-20	-1.9678	-4.84864e-09
55885410	chr1:55885410:T:A	1.55695e-21	-7.39038e-10	-2.25596	1.78599e-20	-7.39038e-10	-2.29484
55886673	chr1:55886673:G:A	1.68033e-21	-7.39038e-10	-2.1797	1.84215e-20	-7.39038e-10	-2.26387
55886700	chr1:55886700:T:G	8.84546e-21	-7.39038e-10	-0.518789	7.63265e-20	-7.39038e-10	-0.842376
55886843	chr1:55886843:A:G	5.51479e-21	-7.39038e-10	-0.99126	5.17088e-20	-7.39038e-10	-1.23177
55887078	chr1:55887078:C:T	1.47459e-21	-7.39038e-10	-2.31031	1.74243e-20	-7.39038e-10	-2.31953
55887423	chr1:55887423:G:T	3.86879e-21	-2.20442	0.858664	2.13645e-20	-2.17891	0.0632395
55887525	chr1:55887525:C:G	1.48411e-21	-7.39038e-10	-2.30388	1.96438e-20	-7.39038e-10	-2.19964
55887715	chr1:55887715:G:A	3.66947e-21	-1.39864	-4.84864e-09	5.95016e-20	-1.09139	-4.84864e-09
55887773	chr1:55887773:T:C	2.26082e-21	-7.39038e-10	-1.88297	2.11051e-20	-7.39038e-10	-2.12788
55887905	chr1:55887905:T:C	2.37788e-22	-1.82317	-2.3119	2.24529e-21	-2.1212	-2.24736
55888837	chr1:55888837:G:A	1.4981e-21	-7.39038e-10	-2.2945	1.72558e-20	-7.39038e-10	-2.32925
55889572	chr1:55889572:G:A	1.44505e-21	-7.39038e-10	-2.33055	1.72796e-20	-7.39038e-10	-2.32787
55889680	chr1:55889680:A:T	1.2496e-21	-2.18052	-0.295351	1.64763e-20	-1.9953	-0.380175
55889703	chr1:55889703:G:A	1.89934e-21	-7.39038e-10	-2.05719	2.73913e-20	-7.39038e-10	-1.86717
55890045	chr1:55890045:AC:A	2.44221e-21	-1.80579	-4.84864e-09	2.48244e-20	-1.96557	-4.84864e-09
55890183	chr1:55890183:C:T	2.00511e-21	-7.39038e-10	-2.003	2.27497e-20	-7.39038e-10	-2.05284
55890184	chr1:55890184:G:A	1.4791e-21	-7.39038e-10	-2.30726	1.7252e-20	-7.39038e-10	-2.32947
55890254	chr1:55890254:A:G	1.44432e-21	-7.39038e-10	-2.33106	1.72541e-20	-7.39038e-10	-2.32935
55890327	chr1:55890327:T:C	1.49478e-21	-7.39038e-10	-2.29672	1.76136e-20	-7.39038e-10	-2.30872
55890510	chr1:55890510:G:T	1.50171e-21	-7.39038e-10	-2.29209	1.76803e-20	-7.39038e-10	-2.30494
55890815	chr1:55890815:T:C	1.75847e-21	-2.13425	-4.84864e-09	1.99564e-20	-2.18385	-4.84864e-09
55890966	chr1:55890966:C:T	1.50088e-21	-7.39038e-10	-2.29264	1.76723e-20	-7.39038e-10	-2.3054
55891347	chr1:55891347:G:T	2.25911e-21	-7.39038e-10	-1.88372	2.10944e-20	-7.39038e-10	-2.12839
55891573	chr1:55891573:TC:T	1.49024e-21	-7.39038e-10	-2.29975	1.75686e-20	-7.39038e-10	-2.31128
55891576	chr1:55891576:A:G	1.49899e-21	-7.39038e-10	-2.2939	1.76541e-20	-7.39038e-10	-2.30643
55891632	chr1:55891632:A:G	1.25938e-20	-7.39038e-10	-0.165491	2.48011e-20	-7.39038e-10	-1.96651
55891850	chr1:55891850:T:TTTCTCTC	1.49325e-21	-7.39038e-10	-2.29774	1.75959e-20	-7.39038e-10	-2.30973
55892131	chr1:55892131:TA:T	1.3164e-20	-7.39038e-10	-0.121208	2.50691e-20	-7.39038e-10	-1.95576
55892278	chr1:55892278:C:T	1.48284e-21	-7.39038e-10	-2.30474	1.74994e-20	-7.39038e-10	-2.31523
55892324	chr1:55892324:A:G	1.75756e-21	-2.13477	-4.84864e-09	1.99506e-20	-2.18414	-4.84864e-09
55892377	chr1:55892377:G:A	1.3422e-20	-7.39038e-10	-0.101796	2.53075e-20	-7.39038e-10	-1.94629
55892402	chr1:55892402:G:C	1.62299e-21	-2.21442	-4.84864e-09	2.55963e-20	-1.93495	-4.84864e-09
55892431	chr1:55892431:C:T	1.52741e-21	-7.39038e-10	-2.27512	1.79249e-20	-7.39038e-10	-2.29121
55892714	chr1:55892714:A:G	5.45214e-21	-7.39038e-10	-1.00268	5.07231e-20	-7.39038e-10	-1.25101
55892724	chr1:55892724:C:T	3.24379e-22	-2.17812	-1.64642	6.8317e-21	-2.21312	-1.0427
55892755	chr1:55892755:G:A	4.16822e-21	-7.39038e-10	-1.2712	3.51362e-20	-7.39038e-10	-1.61816
55893008	chr1:55893008:T:C	1.46104e-21	-7.39038e-10	-2.31954	1.80321e-20	-7.39038e-10	-2.28524
55893267	chr1:55893267:G:A	1.46136e-21	-7.39038e-10	-2.31933	1.80398e-20	-7.39038e-10	-2.28482
55893573	chr1:55893573:G:A	4.27215e-22	-2.19548	-1.35368	3.1709e-21	-2.20952	-1.81386
55893834	chr1:55893834:A:G	1.4442e-21	-7.39038e-10	-2.33114	1.72459e-20	-7.39038e-10	-2.32982
55893924	chr1:55893924:A:G	4.23642e-22	-2.15851	-1.39905	1.04454e-20	-2.21454	-0.61669
55893996	chr1:55893996:T:C	2.31643e-22	-2.13866	-2.02259	4.2614e-21	-2.21414	-1.51366
55894053	chr1:55894053:T:C	3.70643e-22	-2.20824	-1.48297	2.05281e-20	-2.02392	-0.131678
55894081	chr1:55894081:C:T	2.44119e-21	-1.80621	-4.84864e-09	2.4817e-20	-1.96587	-4.84864e-09
55894140	chr1:55894140:T:A	3.70677e-22	-2.20815	-1.48297	2.05432e-20	-2.02319	-0.131678
55894279	chr1:55894279:C:T	1.4891e-21	-7.39038e-10	-2.30052	2.00248e-20	-7.39038e-10	-2.18042
55894373	chr1:55894373:A:ATG	1.44432e-21	-7.39038e-10	-2.33106	1.72541e-20	-7.39038e-10	-2.32935
55894448	chr1:55894448:C:T	1.50355e-21	-7.39038e-10	-2.29087	1.7698e-20	-7.39038e-10	-2.30394
55894709	chr1:55894709:A:T	2.41286e-22	-1.80309	-2.31737	2.24393e-21	-2.11003	-2.25914
55895020	chr1:55895020:G:C	2.16049e-21	-7.39038e-10	-1.92836	3.26092e-20	-7.39038e-10	-1.6928
55895483	chr1:55895483:G:GATTC	2.26164e-21	-7.39038e-10	-1.8826	2.111e-20	-7.39038e-10	-2.12765
55895484	chr1:55895484:G:A	1.44423e-21	-7.39038e-10	-2.33112	1.72482e-20	-7.39038e-10	-2.32969
55895550	chr1:55895550:A:G	5.68477e-22	-2.17781	-1.08568	1.64456e-20	-2.21271	-0.164631
55895650	chr1:55895650:A:G	1.58678e-21	-7.39038e-10	-2.23699	1.81041e-20	-7.39038e-10	-2.28126
55895828	chr1:55895828:C:T	1.80251e-21	-2.10951	-4.84864e-09	1.94156e-20	-2.21132	-4.84864e-09
55895928	chr1:55895928:A:G	1.48115e-21	-7.39038e-10	-2.30588	1.74877e-20	-7.39038e-10	-2.3159
55896329	chr1:55896329:C:T	1.45712e-21	-2.16137	-0.160855	4.91809e-20	-1.98455	0.702656
55896338	chr1:55896338:A:C	1.49729e-21	-7.39038e-10	-2.29503	1.76297e-20	-7.39038e-10	-2.30781
55896505	chr1:55896505:G:A	5.66829e-21	-7.39038e-10	-0.963805	5.19809e-20	-7.39038e-10	-1.22652
55897005	chr1:55897005:A:G	2.26164e-21	-7.39038e-10	-1.8826	2.111e-20	-7.39038e-10	-2.12765
55897121	chr1:55897121:T:G	1.48137e-21	-7.39038e-10	-2.30573	1.74899e-20	-7.39038e-10	-2.31577
55897221	chr1:55897221:C:T	1.50409e-21	-7.39038e-10	-2.29051	1.77033e-20	-7.39038e-10	-2.30365
55897254	chr1:55897254:T:A	1.49322e-21	-7.39038e-10	-2.29776	1.75991e-20	-7.39038e-10	-2.30955
55897332	chr1:55897332:A:G	1.52847e-21	-7.39038e-10	-2.27443	1.77464e-20	-7.39038e-10	-2.30121
55897347	chr1:55897347:G:A	1.65076e-21	-2.19746	-4.84864e-09	2.05306e-20	-2.15548	-4.84864e-09
55898023	chr1:55898023:A:G	1.94591e-21	-2.03296	-4.84864e-09	1.9502e-20	-2.20688	-4.84864e-09
55898205	chr1:55898205:C:A	4.42839e-22	-2.19029	-1.32295	3.25279e-21	-2.20672	-1.79117
55898270	chr1:55898270:T:G	3.90183e-22	-2.16439	-1.47544	9.4919e-21	-2.21443	-0.712523
55898741	chr1:55898741:A:G	3.89947e-22	-2.12062	-1.51982	1.99664e-20	-1.90436	-0.278989
55898855	chr1:55898855:T:C	4.16592e-22	-2.07732	-1.49702	2.22676e-20	-1.83048	-0.243778
55898875	chr1:55898875:A:G	1.67697e-21	-7.39038e-10	-2.18171	1.82791e-20	-7.39038e-10	-2.27164
55898975	chr1:55898975:C:T	2.51399e-22	-1.76768	-2.31173	2.31724e-21	-2.08997	-2.24705
55899249	chr1:55899249:A:T	1.44699e-21	-7.39038e-10	-2.32921	1.72238e-20	-7.39038e-10	-2.33111
55899789	chr1:55899789:T:A	8.37724e-22	-2.2073	-0.668457	5.0459e-21	-2.18811	-1.37071
55899790	chr1:55899790:T:G	2.56836e-22	-1.74617	-2.31184	2.34131e-21	-2.0794	-2.24729
55900223	chr1:55900223:T:A	1.48624e-21	-7.39038e-10	-2.30244	1.75416e-20	-7.39038e-10	-2.31282
55900409	chr1:55900409:A:G	2.55139e-22	-1.75262	-2.31202	2.3332e-21	-2.08244	-2.24772
55900435	chr1:55900435:G:A	3.4924e-21	-7.39038e-10	-1.4481	3.37097e-20	-7.39038e-10	-1.65961
55900500	chr1:55900500:A:G	3.82812e-22	-2.20348	-1.45542	2.20367e-20	-2.00055	-0.0841328
55900536	chr1:55900536:T:C	1.33843e-21	-2.21427	-0.192931	4.60597e-20	-2.09852	0.751062
55900698	chr1:55900698:A:G	1.71637e-21	-7.39038e-10	-2.15848	2.35698e-20	-7.39038e-10	-2.01743
55901280	chr1:55901280:G:A	5.36901e-19	-7.39038e-10	3.58712	3.1537e-19	-7.39038e-10	0.576352
55901629	chr1:55901629:T:C	3.258e-21	-7.39038e-10	-1.51758	4.73846e-20	-7.39038e-10	-1.3191
55901711	chr1:55901711:C:T	3.90869e-22	-2.14223	-1.49585	1.99161e-20	-1.94415	-0.241718
55901712	chr1:55901712:G:A	2.96017e-20	-7.39038e-10	0.689139	1.88886e-19	-7.39038e-10	0.0637461
55902098	chr1:55902098:G:A	4.46824e-22	-2.19394	-1.31034	3.31971e-21	-2.20882	-1.7687
55902102	chr1:55902102:G:A	2.21984e-21	-7.39038e-10	-1.90126	3.1824e-20	-7.39038e-10	-1.71718
55902133	chr1:55902133:T:A	1.96057e-21	-2.02546	-4.84864e-09	2.07125e-20	-2.14666	-4.84864e-09
55902369	chr1:55902369:G:A	1.48303e-21	-7.39038e-10	-2.3046	1.74493e-20	-7.39038e-10	-2.31809
55902606	chr1:55902606:A:G	1.48302e-21	-7.39038e-10	-2.30461	1.74434e-20	-7.39038e-10	-2.31843
55903024	chr1:55903024:A:C	1.45042e-21	-7.39038e-10	-2.32684	1.74369e-20	-7.39038e-10	-2.31881
55903522	chr1:55903522:T:C	2.93435e-21	-1.62221	-4.84864e-09	2.45558e-20	-1.97645	-4.84864e-09
55903782	chr1:55903782:A:C	1.47069e-21	-7.39038e-10	-2.31296	1.73537e-20	-7.39038e-10	-2.32359
55904004	chr1:55904004:A:G	3.28146e-21	-7.39038e-10	-1.5104	4.77052e-20	-7.39038e-10	-1.31236
55904129	chr1:55904129:G:A	1.46884e-21	-7.39038e-10	-2.31422	1.73337e-20	-7.39038e-10	-2.32474
55904233	chr1:55904233:T:A	3.22437e-22	-2.14986	-1.68069	1.52667e-20	-1.96572	-0.486004
55904248	chr1:55904248:T:C	1.47195e-21	-7.39038e-10	-2.3121	1.73612e-20	-7.39038e-10	-2.32316
55904801	chr1:55904801:G:A	4.01811e-22	-2.11415	-1.49631	2.09282e-20	-1.89249	-0.243812
55904883	chr1:55904883:T:C	3.96513e-22	-2.10742	-1.51632	2.05222e-20	-1.88037	-0.275518
55905053	chr1:55905053:T:C	2.86238e-21	-7.39038e-10	-1.64704	3.74941e-20	-7.39038e-10	-1.55321
55905674	chr1:55905674:T:C	2.27515e-21	-7.39038e-10	-1.87665	3.28345e-20	-7.39038e-10	-1.68592
55906039	chr1:55906039:T:A	1.65444e-22	-2.20434	-2.29347	1.96922e-21	-2.19285	-2.3069
55906433	chr1:55906433:T:C	1.71925e-21	-7.39038e-10	-2.15681	2.10833e-20	-7.39038e-10	-2.12892
55906595	chr1:55906595:T:C	6.94084e-21	-7.39038e-10	-0.761271	6.15591e-20	-7.39038e-10	-1.0574
55906603	chr1:55906603:T:C	3.99885e-21	-7.39038e-10	-1.31269	3.38314e-20	-7.39038e-10	-1.65601
55906797	chr1:55906797:G:A	2.14772e-21	-1.93428	-4.84864e-09	2.35766e-20	-2.01714	-4.84864e-09
55906850	chr1:55906850:C:T	2.25716e-21	-7.39038e-10	-1.88458	3.26557e-20	-7.39038e-10	-1.69138
55906857	chr1:55906857:A:G	2.70495e-22	-1.72563	-2.28057	2.49697e-21	-2.06785	-2.19447
55907049	chr1:55907049:G:A	1.60938e-21	-7.39038e-10	-2.22285	1.82799e-20	-7.39038e-10	-2.27159
55907150	chr1:55907150:G:A	1.48628e-21	-7.39038e-10	-2.30242	1.98258e-20	-7.39038e-10	-2.19041
55907191	chr1:55907191:G:C	3.86477e-22	-2.19518	-1.45419	2.99975e-21	-2.20933	-1.86953
55907651	chr1:55907651:T:C	2.48461e-22	-1.80926	-2.2819	2.3807e-21	-2.11327	-2.19673
55907699	chr1:55907699:A:G	2.00096e-21	-7.39038e-10	-2.00506	2.31801e-20	-7.39038e-10	-2.0341
55907766	chr1:55907766:G:C	2.06282e-21	-7.39038e-10	-1.97462	2.19613e-20	-7.39038e-10	-2.08811
55907788	chr1:55907788:G:C	1.51239e-21	-7.39038e-10	-2.28501	1.77217e-20	-7.39038e-10	-2.3026
55907899	chr1:55907899:A:C	2.45879e-21	-1.79902	-4.84864e-09	2.49172e-20	-1.96184	-4.84864e-09
55907931	chr1:55907931:TA:T	1.1719e-21	-2.21454	-0.325526	3.98072e-20	-2.08774	0.594391
55908139	chr1:55908139:T:A	1.48713e-21	-7.39038e-10	-2.30185	1.74961e-20	-7.39038e-10	-2.31542
55908155	chr1:55908155:A:T	4.12252e-21	-7.39038e-10	-1.28223	3.46743e-20	-7.39038e-10	-1.6314
55908638	chr1:55908638:G:T	3.94821e-22	-2.10358	-1.52443	2.03881e-20	-1.87332	-0.289122
55908703	chr1:55908703:C:A	5.42371e-21	-7.39038e-10	-1.00791	4.94635e-20	-7.39038e-10	-1.27616
55909478	chr1:55909478:A:T	1.64501e-21	-2.20095	-4.84864e-09	2.29904e-20	-2.04232	-4.84864e-09
55909607	chr1:55909607:C:T	3.81812e-22	-2.09866	-1.56286	1.91804e-20	-1.87146	-0.352049
55909661	chr1:55909661:A:G	2.26395e-21	-1.88158	-4.84864e-09	2.18121e-20	-2.09493	-4.84864e-09
55909801	chr1:55909801:G:A	1.49722e-21	-7.39038e-10	-2.29508	1.75825e-20	-7.39038e-10	-2.31049
55910246	chr1:55910246:C:T	1.56569e-21	-7.39038e-10	-2.25037	1.82398e-20	-7.39038e-10	-2.27379
55910536	chr1:55910536:G:C	1.48628e-21	-7.39038e-10	-2.30242	1.98258e-20	-7.39038e-10	-2.19041
55910750	chr1:55910750:G:A	4.1129e-21	-1.28456	-4.84864e-09	3.49307e-20	-1.62403	-4.84864e-09
55911163	chr1:55911163:TC:T	1.94176e-21	-2.0351	-4.84864e-09	2.10862e-20	-2.12877	-4.84864e-09
55911372	chr1:55911372:C:T	1.4447e-21	-7.39038e-10	-2.33079	1.72618e-20	-7.39038e-10	-2.3289
55911561	chr1:55911561:C:T	1.86448e-21	-2.07571	-4.84864e-09	2.62093e-20	-1.91128	-4.84864e-09
55912388	chr1:55912388:C:T	1.23156e-21	-2.10513	-0.385284	8.18125e-21	-2.07095	-1.0046
55912697	chr1:55912697:A:G	1.66292e-21	-7.39038e-10	-2.19012	1.87313e-20	-7.39038e-10	-2.2472
55912927	chr1:55912927:A:G	1.85566e-21	-2.17497	0.0945144	1.11271e-20	-2.19157	-0.576447
55913380	chr1:55913380:G:A	1.66292e-21	-7.39038e-10	-2.19012	1.87313e-20	-7.39038e-10	-2.2472
55913432	chr1:55913432:G:A	4.48989e-21	-7.39038e-10	-1.19686	3.11428e-20	-7.39038e-10	-1.73881
55913577	chr1:55913577:C:T	4.89474e-21	-1.11053	-4.84864e-09	6.07981e-20	-1.06984	-4.84864e-09
55913750	chr1:55913750:G:A	1.66292e-21	-7.39038e-10	-2.19012	1.87313e-20	-7.39038e-10	-2.2472
55913814	chr1:55913814:T:C	1.88512e-21	-2.0647	-4.84864e-09	2.26339e-20	-2.05795	-4.84864e-09
55913872	chr1:55913872:A:T	1.8889e-21	-2.16868	0.105979	1.12932e-20	-2.1865	-0.566693
55913891	chr1:55913891:C:T	1.84474e-21	-7.39038e-10	-2.08636	2.45453e-20	-7.39038e-10	-1.97687
55913973	chr1:55913973:T:C	1.63437e-21	-7.39038e-10	-2.20743	2.24708e-20	-7.39038e-10	-2.06518
55914064	chr1:55914064:C:T	2.10382e-21	-7.39038e-10	-1.95494	2.87866e-20	-7.39038e-10	-1.81748
55914172	chr1:55914172:C:A	1.67885e-21	-7.39038e-10	-2.18058	1.93747e-20	-7.39038e-10	-2.21343
55914556	chr1:55914556:T:C	3.50087e-21	-2.19986	0.754178	2.29158e-20	-2.21454	0.168973
55915007	chr1:55915007:A:G	2.96007e-22	-1.63351	-2.28255	2.58278e-21	-2.01849	-2.21004
55915327	chr1:55915327:C:T	1.52098e-21	-7.39038e-10	-2.27934	1.81046e-20	-7.39038e-10	-2.28123
55915727	chr1:55915727:C:T	1.48445e-21	-7.39038e-10	-2.30365	1.72433e-20	-7.39038e-10	-2.32997
55916017	chr1:55916017:G:T	1.49625e-21	-7.39038e-10	-2.29573	1.72255e-20	-7.39038e-10	-2.331
55917169	chr1:55917169:G:T	1.67572e-21	-7.39038e-10	-2.18245	1.88013e-20	-7.39038e-10	-2.24347
55917302	chr1:55917302:T:C	2.29534e-21	-2.16412	0.296313	1.24544e-20	-2.18562	-0.469708
55917365	chr1:55917365:TA:T	3.32375e-21	-7.39038e-10	-1.4976	2.85314e-20	-7.39038e-10	-1.82639
55917614	chr1:55917614:C:T	4.05772e-21	-2.1325	0.834433	2.07301e-20	-2.1618	0.0159963
55917721	chr1:55917721:A:G	1.66409e-22	-2.21078	-2.28122	3.30708e-21	-2.14696	-1.83437
55918309	chr1:55918309:T:C	2.21895e-21	-2.16996	0.268306	1.20991e-20	-2.19001	-0.494252
55918313	chr1:55918313:T:C	1.18075e-21	-2.11274	-0.419803	7.89722e-21	-2.07966	-1.03123
55918494	chr1:55918494:G:C	1.31852e-21	-2.15047	-0.271713	9.22769e-21	-2.17671	-0.778481
55919236	chr1:55919236:G:A	3.43284e-21	-1.4653	-4.84864e-09	2.52824e-20	-1.94729	-4.84864e-09
55919510	chr1:55919510:A:AC	1.93894e-21	-2.03655	-4.84864e-09	2.09935e-20	-2.13318	-4.84864e-09
55919825	chr1:55919825:G:A	2.14103e-21	-2.16391	0.226504	1.1693e-20	-2.18514	-0.533263
55920068	chr1:55920068:A:G	1.79631e-21	-2.11296	-4.84864e-09	2.39389e-20	-2.00189	-4.84864e-09
55920347	chr1:55920347:C:T	3.00454e-21	-1.59857	-4.84864e-09	4.46316e-20	-1.37895	-4.84864e-09
55920478	chr1:55920478:T:C	3.21702e-21	-7.39038e-10	-1.53024	4.02867e-20	-7.39038e-10	-1.48138
55920548	chr1:55920548:C:T	1.94369e-21	-2.16811	0.134011	1.07396e-20	-2.18822	-0.615239
55920614	chr1:55920614:T:C	2.75517e-22	-1.66824	-2.31956	2.80978e-21	-1.90605	-2.23824
55920708	chr1:55920708:C:T	1.97317e-20	-7.39038e-10	0.283535	1.67472e-19	-7.39038e-10	-0.0565789
55921082	chr1:55921082:A:G	3.3227e-22	-1.76899	-2.03151	3.75754e-21	-1.82073	-2.0329
55921569	chr1:55921569:C:T	1.4858e-21	-2.13529	-0.167454	9.45155e-21	-2.10591	-0.825309
55921612	chr1:55921612:G:A	3.17098e-22	-1.93937	-1.90787	3.44262e-21	-2.00824	-1.93292
55921622	chr1:55921622:T:C	1.47885e-21	-7.39038e-10	-2.30743	1.72467e-20	-7.39038e-10	-2.32978
55921952	chr1:55921952:G:A	1.62795e-21	-2.21137	-4.84864e-09	2.01562e-20	-2.17388	-4.84864e-09
55922507	chr1:55922507:G:A	2.02459e-20	-7.39038e-10	0.309259	1.77434e-19	-7.39038e-10	0.00120403
55922705	chr1:55922705:T:C	1.69716e-21	-7.39038e-10	-2.16974	2.24384e-20	-7.39038e-10	-2.06662
55922851	chr1:55922851:T:A	1.29966e-21	-2.12258	-0.314007	2.02786e-20	-2.19086	0.0230295
55923499	chr1:55923499:A:G	6.24682e-21	-0.86662	-4.84864e-09	5.96191e-20	-1.08942	-4.84864e-09
55923521	chr1:55923521:T:C	3.41718e-22	-1.71844	-2.05402	3.81668e-21	-2.01118	-1.82683
55923663	chr1:55923663:T:C	1.69631e-21	-7.39038e-10	-2.17024	2.24282e-20	-7.39038e-10	-2.06708
55924192	chr1:55924192:T:C	2.06703e-21	-7.39038e-10	-1.97258	2.03772e-20	-7.39038e-10	-2.16298
55924268	chr1:55924268:T:C	1.2146e-21	-2.12262	-0.381663	8.1013e-21	-2.09006	-0.995316
55924483	chr1:55924483:G:T	7.95736e-21	-2.20982	1.58522	1.83589e-19	-2.18236	2.21766
55924517	chr1:55924517:T:C	3.5758e-22	-1.46044	-2.26665	3.58156e-21	-1.77209	-2.12951
55924763	chr1:55924763:G:A	2.86766e-21	-7.39038e-10	-1.6452	4.17902e-20	-7.39038e-10	-1.44473
55924914	chr1:55924914:A:G	1.85879e-21	-7.39038e-10	-2.07877	2.52197e-20	-7.39038e-10	-1.94977
55925315	chr1:55925315:C:T	1.72353e-21	-7.39038e-10	-2.15432	2.28963e-20	-7.39038e-10	-2.04642
55925377	chr1:55925377:T:G	1.45693e-20	-7.39038e-10	-0.0197767	1.41327e-19	-7.39038e-10	-0.226319
55926337	chr1:55926337:G:A	5.88348e-21	-2.20554	1.279	1.71704e-19	-2.17378	2.14215
55926984	chr1:55926984:G:A	1.89337e-22	-2.06781	-2.29511	2.28843e-21	-2.15235	-2.19718
55927725	chr1:55927725:TA:T	3.31895e-21	-7.39038e-10	-1.49905	4.12238e-20	-7.39038e-10	-1.45838
55928094	chr1:55928094:A:G	1.73701e-21	-7.39038e-10	-2.14653	1.87077e-20	-7.39038e-10	-2.24846
55928449	chr1:55928449:G:A	2.04108e-21	-7.39038e-10	-1.98521	3.64366e-20	-7.39038e-10	-1.58182
55928450	chr1:55928450:C:A	2.08812e-21	-7.39038e-10	-1.96243	3.76641e-20	-7.39038e-10	-1.54869
55928558	chr1:55928558:A:G	5.42301e-21	-2.21051	1.20246	1.5504e-19	-2.18545	2.05173
55929010	chr1:55929010:G:A	5.4531e-22	-2.21176	-1.09333	2.47298e-20	-2.20412	0.234732
55929665	chr1:55929665:A:T	1.69728e-21	-7.39038e-10	-2.16967	1.92277e-20	-7.39038e-10	-2.22104
55930098	chr1:55930098:C:T	1.28654e-21	-2.00269	-0.444043	2.11393e-20	-1.77473	-0.351535
55930411	chr1:55930411:A:G	6.14923e-21	-2.20113	1.31876	1.80145e-19	-2.16479	2.18116
55930637	chr1:55930637:CA:C	2.83604e-21	-7.39038e-10	-1.65629	1.92679e-20	-7.39038e-10	-2.21896
55930828	chr1:55930828:A:G	9.44966e-22	-2.13627	-0.619028	1.46478e-20	-2.19711	-0.295991
55930891	chr1:55930891:A:G	9.42892e-22	-2.13952	-0.617979	1.46488e-20	-2.19851	-0.29453
55930964	chr1:55930964:T:C	1.05217e-21	-2.01914	-0.6287	1.87662e-20	-2.16421	-0.0811305
55931048	chr1:55931048:C:T	1.45358e-21	-7.39038e-10	-2.32466	1.77512e-20	-7.39038e-10	-2.30094
55931208	chr1:55931208:C:T	3.24513e-21	-1.52154	-4.84864e-09	2.45403e-20	-1.97708	-4.84864e-09
55932516	chr1:55932516:T:C	1.00162e-21	-0.89675	-1.80032	1.10214e-20	-1.17569	-1.60187
55932602	chr1:55932602:G:A	1.44876e-21	-7.39038e-10	-2.32798	1.73962e-20	-7.39038e-10	-2.32114
55932905	chr1:55932905:T:A	2.05345e-21	-7.39038e-10	-1.97917	2.02895e-20	-7.39038e-10	-2.16729
55933057	chr1:55933057:T:C	1.46665e-21	-7.39038e-10	-2.31571	1.77571e-20	-7.39038e-10	-2.30061
55933164	chr1:55933164:C:T	1.1758e-21	-0.656243	-1.8805	1.28329e-20	-0.948845	-1.67654
55933193	chr1:55933193:G:A	1.03959e-21	-0.89675	-1.76312	1.15114e-20	-1.17569	-1.55837
55933504	chr1:55933504:A:C	1.26322e-20	-7.39038e-10	-0.162446	1.23651e-19	-7.39038e-10	-0.359929
55933624	chr1:55933624:G:A	1.0491e-21	-0.881886	-1.76887	1.15863e-20	-1.16249	-1.56508
55933881	chr1:55933881:G:C	8.01404e-21	-2.21447	1.59697	1.60317e-19	-2.2021	2.10186
55933938	chr1:55933938:A:G	2.34487e-21	-7.39038e-10	-1.84646	4.39092e-20	-7.39038e-10	-1.39527
55934089	chr1:55934089:T:C	1.03363e-21	-0.89675	-1.76887	1.14344e-20	-1.17569	-1.56508
55934240	chr1:55934240:T:C	1.49277e-21	-7.39038e-10	-2.29806	1.73282e-20	-7.39038e-10	-2.32506
55934424	chr1:55934424:G:T	1.00524e-21	-0.89675	-1.79672	1.11092e-20	-1.17569	-1.59393
55935087	chr1:55935087:C:T	1.55135e-21	-7.39038e-10	-2.25957	1.99669e-20	-7.39038e-10	-2.18332
55935093	chr1:55935093:G:A	9.40519e-22	-0.991145	-1.76887	1.05372e-20	-1.2574	-1.56508
55935448	chr1:55935448:T:C	1.90965e-22	-2.05357	-2.30079	2.27586e-21	-2.14335	-2.21169
55935997	chr1:55935997:G:A	1.10819e-21	-0.953117	-1.64285	1.2747e-20	-1.22713	-1.40497
55936623	chr1:55936623:T:C	9.95896e-22	-0.928054	-1.77475	1.0998e-20	-1.20773	-1.57195
55937094	chr1:55937094:C:A	7.0633e-21	-7.39038e-10	-0.743781	6.55204e-20	-7.39038e-10	-0.995034
55937283	chr1:55937283:A:G	6.96466e-21	-2.21442	1.45657	1.38326e-19	-2.20288	1.95509
55937364	chr1:55937364:A:T	1.79181e-21	-7.39038e-10	-2.11547	1.88976e-20	-7.39038e-10	-2.23836
55937406	chr1:55937406:C:T	7.13145e-21	-7.39038e-10	-0.734178	2.42039e-20	-7.39038e-10	-1.99088
55937458	chr1:55937458:A:T	3.92284e-21	-2.14588	0.814003	4.31552e-20	-2.15421	0.741622
55938017	chr1:55938017:A:G	3.24481e-22	-1.88829	-1.93594	3.62645e-21	-1.96819	-1.92096
55938032	chr1:55938032:G:GCC	2.43893e-21	-1.80713	-4.84864e-09	2.10776e-20	-2.12918	-4.84864e-09
55938159	chr1:55938159:A:G	1.44644e-21	-7.39038e-10	-2.32959	1.75563e-20	-7.39038e-10	-2.31198
55938798	chr1:55938798:G:A	3.05047e-22	-2.20976	-1.67622	3.0833e-21	-2.18967	-1.86172
55939052	chr1:55939052:T:G	3.06174e-22	-2.20775	-1.67454	3.10202e-21	-2.1852	-1.86015
55939107	chr1:55939107:T:C	3.40083e-22	-2.05209	-1.72517	3.32353e-21	-2.03639	-1.93997
55939124	chr1:55939124:T:C	2.98206e-22	-2.0231	-1.88557	3.92573e-21	-2.17809	-1.63176
55939222	chr1:55939222:C:T	4.1473e-21	-1.27624	-4.84864e-09	3.91743e-20	-1.50937	-4.84864e-09
55939246	chr1:55939246:T:C	3.0377e-22	-2.20585	-1.68433	3.08871e-21	-2.18122	-1.86843
55939254	chr1:55939254:C:G	3.175e-22	-2.00688	-1.83909	4.18913e-21	-2.17073	-1.57418
55939367	chr1:55939367:T:C	3.08642e-22	-2.20026	-1.67401	3.14817e-21	-2.17094	-1.85964
55939503	chr1:55939503:T:C	2.23287e-21	-1.89541	-4.84864e-09	2.03325e-20	-2.16518	-4.84864e-09
55939875	chr1:55939875:G:A	3.61273e-22	-2.20844	-1.50837	3.59058e-21	-2.18733	-1.71175
55940072	chr1:55940072:A:G	3.08321e-22	-2.20962	-1.66569	3.11889e-21	-2.18969	-1.85023
55940498	chr1:55940498:A:T	3.19184e-22	-2.21146	-1.62922	3.20851e-21	-2.19428	-1.81731
55940721	chr1:55940721:C:T	3.15565e-22	-2.2106	-1.64148	3.17795e-21	-2.19215	-1.82902
55940776	chr1:55940776:A:G	3.12925e-22	-2.20826	-1.65222	3.165e-21	-2.18698	-1.83826
55940851	chr1:55940851:C:T	3.72037e-22	-2.21359	-1.47386	3.65092e-21	-2.16677	-1.71564
55940860	chr1:55940860:A:G	3.1699e-22	-2.21379	-1.63379	3.16073e-21	-2.20118	-1.82542
55941033	chr1:55941033:C:T	3.26158e-22	-2.21332	-1.60575	3.26372e-21	-2.19889	-1.79564
55941114	chr1:55941114:G:C	3.07401e-22	-2.21064	-1.66766	3.1073e-21	-2.19224	-1.8514
55941138	chr1:55941138:A:G	3.54381e-22	-2.06162	-1.67446	3.44271e-21	-2.047	-1.89413
55941162	chr1:55941162:A:G	3.15108e-22	-2.21129	-1.64225	3.17055e-21	-2.19382	-1.82967
55941347	chr1:55941347:G:A	2.38412e-22	-2.20382	-1.92863	5.63574e-21	-2.21134	-1.23693
55941554	chr1:55941554:A:G	2.55248e-22	-2.20284	-1.86137	6.24426e-21	-2.21195	-1.13378
55941565	chr1:55941565:G:A	3.14585e-22	-2.21196	-1.64324	3.16813e-21	-2.1956	-1.82866
55941840	chr1:55941840:T:C	1.66886e-22	-2.1638	-2.32533	1.92507e-21	-2.21435	-2.30808
55941849	chr1:55941849:T:A	3.00976e-22	-2.21088	-1.68854	3.04665e-21	-2.19297	-1.87038
55941850	chr1:55941850:T:A	2.84758e-22	-2.21269	-1.74212	2.90099e-21	-2.19731	-1.91503
55941864	chr1:55941864:T:C	2.80969e-21	-1.66562	-4.84864e-09	2.76894e-20	-1.85635	-4.84864e-09
55941977	chr1:55941977:T:C	2.29649e-21	-7.39038e-10	-1.86731	4.52812e-20	-7.39038e-10	-1.3645
55942635	chr1:55942635:G:A	2.00573e-21	-7.39038e-10	-2.00269	1.99176e-20	-7.39038e-10	-2.18579
55943205	chr1:55943205:C:A	1.85886e-21	-2.07873	-4.84864e-09	3.52774e-20	-1.61415	-4.84864e-09
55943454	chr1:55943454:T:C	2.95048e-22	-2.2089	-1.71041	2.97235e-21	-2.18879	-1.89926
55943472	chr1:55943472:A:G	1.62538e-21	-2.21295	-4.84864e-09	2.50803e-20	-1.95532	-4.84864e-09
55943913	chr1:55943913:G:T	2.95736e-22	-2.04426	-1.87272	3.95037e-21	-2.18684	-1.61674
55943980	chr1:55943980:G:C	1.98703e-21	-1.83066	-0.181398	2.04021e-20	-1.98852	-0.173242
55944050	chr1:55944050:A:G	2.91372e-22	-2.20957	-1.72228	2.93564e-21	-2.19013	-1.91034
55944156	chr1:55944156:G:A	2.83966e-21	-1.83499	0.17998	2.89266e-20	-1.99184	0.179205
55944231	chr1:55944231:A:G	2.91416e-22	-2.20909	-1.72261	2.93788e-21	-2.18917	-1.91053
55944363	chr1:55944363:G:A	2.78994e-22	-2.20818	-1.76708	2.80259e-21	-2.18727	-1.95958
55944393	chr1:55944393:A:G	1.77972e-21	-7.39038e-10	-2.12224	1.91136e-20	-7.39038e-10	-2.227
55944642	chr1:55944642:G:A	2.9142e-22	-2.20328	-1.72841	2.95713e-21	-2.17782	-1.91535
55944866	chr1:55944866:TA:T	1.9556e-21	-2.028	-4.84864e-09	2.30484e-20	-2.0398	-4.84864e-09
55946408	chr1:55946408:T:C	2.67399e-22	-1.91444	-2.10327	3.00479e-21	-2.09691	-1.98028
55946416	chr1:55946416:A:T	1.97461e-22	-1.99873	-2.32218	2.00697e-21	-2.16804	-2.31273
55946547	chr1:55946547:A:G	3.09116e-22	-2.20134	-1.67139	8.81245e-21	-2.21256	-0.788674
55947452	chr1:55947452:A:G	1.73874e-21	-2.14553	-4.84864e-09	2.37724e-20	-2.00887	-4.84864e-09
55947512	chr1:55947512:T:C	1.44495e-21	-7.39038e-10	-2.33062	1.76153e-20	-7.39038e-10	-2.30863
55947664	chr1:55947664:T:C	1.49784e-21	-7.39038e-10	-2.29467	1.86701e-20	-7.39038e-10	-2.25047
55947699	chr1:55947699:A:G	1.51882e-21	-7.39038e-10	-2.28076	1.73534e-20	-7.39038e-10	-2.32361
55947745	chr1:55947745:A:C	1.45367e-21	-7.39038e-10	-2.3246	1.82905e-20	-7.39038e-10	-2.27101
55947846	chr1:55947846:C:T	1.70038e-22	-2.14465	-2.32578	1.95461e-21	-2.20296	-2.30424
55948157	chr1:55948157:G:A	1.55323e-21	-7.39038e-10	-2.25836	1.76614e-20	-7.39038e-10	-2.30601
55948380	chr1:55948380:G:A	1.78083e-21	-2.12161	-4.84864e-09	2.28359e-20	-2.04906	-4.84864e-09
55948614	chr1:55948614:G:T	1.45047e-21	-7.39038e-10	-2.3268	1.79184e-20	-7.39038e-10	-2.29157
55948683	chr1:55948683:T:C	1.47906e-21	-7.39038e-10	-2.30729	1.75867e-20	-7.39038e-10	-2.31025
55948785	chr1:55948785:G:A	1.89021e-22	-2.07821	-2.28638	2.43373e-21	-2.00561	-2.28236
55948897	chr1:55948897:T:C	1.71322e-21	-2.16032	-4.84864e-09	2.16677e-20	-2.10157	-4.84864e-09
55948908	chr1:55948908:T:A	1.85609e-22	-2.09659	-2.28622	2.38429e-21	-2.02626	-2.28223
55949099	chr1:55949099:G:A	1.93591e-21	-2.03811	-4.84864e-09	2.22282e-20	-2.07604	-4.84864e-09
55949210	chr1:55949210:A:G	2.67844e-22	-1.83266	-2.18338	5.46967e-21	-1.40338	-2.07479
55949314	chr1:55949314:C:T	1.88671e-21	-0.292229	-1.77163	8.83347e-21	-0.966137	-2.03271
55949539	chr1:55949539:T:A	1.87127e-22	-2.08827	-2.28639	2.40893e-21	-2.01581	-2.2824
55949674	chr1:55949674:A:G	2.11875e-22	-2.06783	-2.18262	2.12127e-21	-2.17486	-2.25053
55949699	chr1:55949699:A:T	6.10607e-22	-0.909934	-2.28206	4.90053e-20	1.00092	-2.28639
55949828	chr1:55949828:G:A	2.6558e-22	-1.70712	-2.31741	3.31135e-21	-1.67519	-2.30486
55949841	chr1:55949841:G:T	1.97939e-22	-2.08789	-2.2306	2.56069e-21	-2.01501	-2.22211
55949922	chr1:55949922:C:T	1.53192e-21	-7.39038e-10	-2.27217	1.75552e-20	-7.39038e-10	-2.31205
55951062	chr1:55951062:A:G	1.71383e-21	-7.39038e-10	-2.15996	2.03592e-20	-7.39038e-10	-2.16386
55951065	chr1:55951065:A:G	3.43845e-22	-1.4706	-2.29566	5.88216e-21	-1.12996	-2.27552
55951332	chr1:55951332:T:G	1.96251e-22	-2.00567	-2.32138	1.95133e-21	-2.19098	-2.31791
55951617	chr1:55951617:T:G	1.61397e-21	-7.39038e-10	-2.21999	1.85285e-20	-7.39038e-10	-2.25809
55951815	chr1:55951815:G:A	6.97357e-21	1.30847	-2.06503	7.57455e-19	3.37298	-1.92041
55951986	chr1:55951986:G:A	1.60491e-21	-0.48726	-1.73836	9.90697e-21	-1.10117	-1.78299
55952004	chr1:55952004:T:C	1.90133e-22	-2.07312	-2.2856	2.45256e-21	-1.99895	-2.28132
55952035	chr1:55952035:A:G	6.03285e-22	-1.06998	-2.13408	4.0805e-21	-1.5441	-2.22707
55952268	chr1:55952268:G:A	1.91238e-22	-2.06619	-2.28674	2.46994e-21	-1.99039	-2.28281
55952380	chr1:55952380:C:T	1.52753e-21	-7.39038e-10	-2.27504	1.75397e-20	-7.39038e-10	-2.31293
55952579	chr1:55952579:G:A	1.9053e-22	-2.10562	-2.25101	1.95896e-21	-2.20429	-2.3007
55952653	chr1:55952653:A:G	1.34419e-21	-0.630826	-1.77208	6.71445e-21	-1.23684	-2.03629
55952809	chr1:55952809:T:TACTG	4.47778e-22	-2.11718	-1.38497	4.8058e-21	-2.20526	-1.40231
55952928	chr1:55952928:A:G	1.88366e-22	-2.08184	-2.28622	2.42567e-21	-2.00906	-2.28223
55953712	chr1:55953712:T:C	1.79104e-21	-7.39038e-10	-2.1159	1.9323e-20	-7.39038e-10	-2.2161
55953725	chr1:55953725:A:T	1.44512e-21	-7.39038e-10	-2.3305	1.77364e-20	-7.39038e-10	-2.30178
55953858	chr1:55953858:G:A	1.2189e-21	-0.732154	-1.76859	6.19266e-21	-1.31851	-2.03553
55954079	chr1:55954079:G:A	2.30445e-22	-2.11582	-2.05062	2.97824e-21	-2.04894	-2.03712
55954154	chr1:55954154:T:C	7.33696e-21	1.16508	-1.87084	7.48752e-19	3.13256	-1.69154
55954221	chr1:55954221:C:T	1.44543e-21	-7.39038e-10	-2.33029	1.7761e-20	-7.39038e-10	-2.30039
55954250	chr1:55954250:C:T	1.52644e-21	-7.39038e-10	-2.27576	1.75309e-20	-7.39038e-10	-2.31343
55954425	chr1:55954425:A:C	1.75398e-21	-2.1368	-4.84864e-09	2.23676e-20	-2.06978	-4.84864e-09
55954520	chr1:55954520:T:G	6.03713e-21	1.03438	-1.93514	5.90967e-19	2.96744	-1.76308
55954854	chr1:55954854:T:G	1.27936e-21	-0.786973	-1.66536	8.22135e-21	-1.35127	-1.71939
55954883	chr1:55954883:G:A	1.44421e-21	-7.39038e-10	-2.33113	1.7734e-20	-7.39038e-10	-2.30191
55955349	chr1:55955349:C:T	1.81692e-21	-7.39038e-10	-2.10155	2.23313e-20	-7.39038e-10	-2.07141
55955464	chr1:55955464:T:C	4.3763e-22	-2.10566	-1.41941	4.23277e-21	-2.21109	-1.52345
55955640	chr1:55955640:A:T	1.70086e-21	-7.39038e-10	-2.16756	2.10491e-20	-7.39038e-10	-2.13054
55955726	chr1:55955726:C:T	6.04356e-21	0.997061	-1.89676	5.90921e-19	2.92423	-1.71994
55956106	chr1:55956106:C:T	2.98776e-21	-7.39038e-10	-1.60417	4.34618e-20	-7.39038e-10	-1.40551
55956519	chr1:55956519:G:A	1.64512e-21	-7.39038e-10	-2.20088	2.03519e-20	-7.39038e-10	-2.16422
55956589	chr1:55956589:T:C	1.65763e-21	-7.39038e-10	-2.1933	2.47335e-20	-7.39038e-10	-1.96924
55956721	chr1:55956721:C:T	2.37252e-22	-2.03158	-2.10574	2.19026e-21	-2.17521	-2.21816
55956788	chr1:55956788:G:T	1.4449e-21	-7.39038e-10	-2.33066	1.77169e-20	-7.39038e-10	-2.30288
55957100	chr1:55957100:TTG:T	2.06888e-22	-2.09288	-2.18139	2.06443e-21	-2.19828	-2.25427
55957392	chr1:55957392:T:C	1.72699e-21	-2.15231	-4.84864e-09	2.18942e-20	-2.09117	-4.84864e-09
55957495	chr1:55957495:C:T	1.26402e-21	-0.606279	-1.85812	6.3924e-21	-1.22173	-2.10056
55958238	chr1:55958238:CA:C	1.64187e-21	-7.39038e-10	-2.20286	1.80209e-20	-7.39038e-10	-2.28586
55958298	chr1:55958298:A:G	4.45763e-21	-7.39038e-10	-1.20408	9.15693e-20	-7.39038e-10	-0.6603
55959806	chr1:55959806:C:A	1.53429e-21	-7.39038e-10	-2.27062	1.75867e-20	-7.39038e-10	-2.31025
55960510	chr1:55960510:A:G	1.44503e-21	-7.39038e-10	-2.33056	1.7729e-20	-7.39038e-10	-2.30219
55960892	chr1:55960892:C:G	1.87281e-21	-7.39038e-10	-2.07125	1.91976e-20	-7.39038e-10	-2.22261
55961165	chr1:55961165:G:A	8.63848e-22	-2.17674	-0.668313	8.21116e-21	-2.16907	-0.902835
55961486	chr1:55961486:T:C	1.44553e-21	-7.39038e-10	-2.33022	1.73748e-20	-7.39038e-10	-2.32238
55961700	chr1:55961700:C:G	6.06017e-21	1.03466	-1.93161	5.94156e-19	2.97182	-1.76207
55961727	chr1:55961727:G:A	8.80798e-22	-2.16906	-0.65656	8.24975e-21	-2.17702	-0.890192
55961753	chr1:55961753:C:T	1.88508e-21	-2.06472	-4.84864e-09	2.01108e-20	-2.17614	-4.84864e-09
55962100	chr1:55962100:C:T	2.22357e-21	-0.682285	-1.21729	1.25531e-20	-1.3014	-1.34603
55962621	chr1:55962621:A:G	1.44424e-21	-7.39038e-10	-2.33111	1.73106e-20	-7.39038e-10	-2.32608
55962887	chr1:55962887:G:T	1.45429e-21	-7.39038e-10	-2.32418	1.81535e-20	-7.39038e-10	-2.27853
55963261	chr1:55963261:C:A	4.96031e-22	-1.19038	-2.20943	9.16432e-21	-0.779725	-2.18235
55963291	chr1:55963291:C:T	1.48568e-21	-7.39038e-10	-2.30282	1.81882e-20	-7.39038e-10	-2.27663
55963301	chr1:55963301:C:T	1.76041e-21	-7.39038e-10	-2.13314	2.60379e-20	-7.39038e-10	-1.91784
55963302	chr1:55963302:A:G	9.36799e-22	-1.0341	-1.72988	5.09298e-21	-1.5616	-1.98793
55963834	chr1:55963834:G:A	4.95407e-21	-1.09848	-4.84864e-09	5.34754e-20	-1.19817	-4.84864e-09
55963996	chr1:55963996:C:T	1.73645e-21	-2.14685	-4.84864e-09	2.20549e-20	-2.08386	-4.84864e-09
55964456	chr1:55964456:A:G	2.42328e-22	-1.97068	-2.14548	2.35095e-21	-2.15215	-2.17043
55964520	chr1:55964520:A:G	1.85151e-21	-0.342554	-1.74014	1.14767e-19	1.13975	-1.57424
55965003	chr1:55965003:A:G	3.27751e-20	-7.39038e-10	0.790975	8.3739e-20	-7.39038e-10	-0.749691
55965069	chr1:55965069:T:C	1.97405e-22	-2.07475	-2.24645	2.12793e-21	-2.12602	-2.29622
55965476	chr1:55965476:C:T	1.73944e-21	-2.14513	-4.84864e-09	2.2107e-20	-2.0815	-4.84864e-09
55965675	chr1:55965675:T:C	1.63648e-21	-2.20614	-4.84864e-09	1.99285e-20	-2.18524	-4.84864e-09
55966183	chr1:55966183:C:G	1.98188e-21	-7.39038e-10	-2.01465	2.20069e-20	-7.39038e-10	-2.08604
55966282	chr1:55966282:G:A	1.46107e-21	-7.39038e-10	-2.31952	1.7382e-20	-7.39038e-10	-2.32196
55966476	chr1:55966476:C:T	1.74836e-21	-2.14001	-4.84864e-09	2.22526e-20	-2.07494	-4.84864e-09
55966481	chr1:55966481:T:C	3.9006e-22	-2.21351	-1.42664	6.90408e-21	-2.08822	-1.15706
55966511	chr1:55966511:G:A	2.97017e-22	-1.63905	-2.27361	2.57247e-21	-1.94407	-2.28846
55966542	chr1:55966542:T:C	6.06401e-22	-1.06835	-2.13055	4.81707e-21	-1.57084	-2.03439
55966734	chr1:55966734:G:A	1.52318e-21	-7.39038e-10	-2.27789	1.91188e-20	-7.39038e-10	-2.22672
55966851	chr1:55966851:T:C	1.44565e-21	-7.39038e-10	-2.33013	1.77491e-20	-7.39038e-10	-2.30106
55966915	chr1:55966915:C:T	4.47165e-22	-1.92413	-1.57939	7.86503e-21	-1.69922	-1.41575
55967070	chr1:55967070:A:T	1.52032e-20	-0.129003	0.151818	1.54011e-19	-0.741954	0.601585
55968019	chr1:55968019:C:G	1.44514e-21	-7.39038e-10	-2.33049	1.77376e-20	-7.39038e-10	-2.30171
55968212	chr1:55968212:G:A	1.63331e-21	-7.39038e-10	-2.20809	1.87341e-20	-7.39038e-10	-2.24705
55968560	chr1:55968560:G:A	7.41063e-22	-0.957797	-2.04057	5.79346e-21	-1.47634	-1.94433
55969019	chr1:55969019:C:T	1.49712e-21	-7.39038e-10	-2.29515	1.86538e-20	-7.39038e-10	-2.25134
55969038	chr1:55969038:G:A	5.80675e-22	-1.3828	-1.85946	5.89941e-21	-1.55984	-1.8427
55969377	chr1:55969377:A:G	1.81274e-21	-2.10385	-4.84864e-09	2.20515e-20	-2.08402	-4.84864e-09
55969669	chr1:55969669:G:A	2.67677e-21	-0.742567	-0.971517	3.77632e-20	-1.38288	-0.163183
55970114	chr1:55970114:C:A	6.89244e-22	-0.90998	-2.16087	5.1764e-21	-1.45934	-2.07395
55970769	chr1:55970769:G:A	1.44503e-21	-7.39038e-10	-2.33056	1.77262e-20	-7.39038e-10	-2.30235
55971460	chr1:55971460:A:G	1.49407e-21	-7.39038e-10	-2.29719	1.73393e-20	-7.39038e-10	-2.32442
55971544	chr1:55971544:A:T	1.8064e-21	-2.10736	-4.84864e-09	2.21594e-20	-2.07913	-4.84864e-09
55971648	chr1:55971648:A:T	1.47995e-21	-7.39038e-10	-2.30668	1.72417e-20	-7.39038e-10	-2.33006
55971857	chr1:55971857:G:A	1.57932e-21	-7.39038e-10	-2.2417	1.79493e-20	-7.39038e-10	-2.28985
55971947	chr1:55971947:C:T	1.53968e-21	-7.39038e-10	-2.26712	1.76529e-20	-7.39038e-10	-2.3065
55972012	chr1:55972012:G:A	2.96444e-21	-7.39038e-10	-1.61201	1.85365e-20	-7.39038e-10	-2.25765
55972068	chr1:55972068:G:A	3.54877e-22	-1.63824	-2.09643	2.30927e-21	-2.04696	-2.29351
55972271	chr1:55972271:G:T	2.10469e-22	-1.92901	-2.3281	2.10753e-21	-2.10123	-2.33065
55972299	chr1:55972299:T:C	2.70173e-22	-1.90363	-2.10376	3.56561e-21	-1.76897	-2.13709
55972341	chr1:55972341:C:T	2.26263e-21	-0.337221	-1.54495	1.25437e-20	-1.01518	-1.633
55972434	chr1:55972434:G:C	3.19534e-21	-7.39038e-10	-1.537	3.68387e-20	-7.39038e-10	-1.57085
55973510	chr1:55973510:C:G	1.57183e-21	-7.39038e-10	-2.24645	2.17893e-20	-7.39038e-10	-2.09598
55973571	chr1:55973571:C:T	6.77601e-22	-1.43742	-1.65047	7.0475e-21	-1.51666	-1.70807
55973683	chr1:55973683:C:T	1.7939e-21	-7.39038e-10	-2.1143	1.91626e-20	-7.39038e-10	-2.22443
55973687	chr1:55973687:T:C	1.77724e-22	-2.10259	-2.32363	2.43841e-21	-1.96363	-2.32242
55973753	chr1:55973753:A:G	6.922e-22	-1.44136	-1.62521	7.19683e-21	-1.51922	-1.68454
55973792	chr1:55973792:G:A	2.08217e-22	-2.15028	-2.11759	2.28295e-21	-2.18115	-2.17077
55973900	chr1:55973900:A:G	2.01943e-21	-1.99588	-4.84864e-09	2.00281e-20	-2.18026	-4.84864e-09
55974032	chr1:55974032:C:A	1.4987e-21	-7.39038e-10	-2.2941	2.00095e-20	-7.39038e-10	-2.18119
55974163	chr1:55974163:T:C	7.87593e-22	-1.66178	-1.27569	5.88927e-21	-2.01036	-1.39391
55974274	chr1:55974274:T:C	2.37742e-22	-1.91977	-2.21549	4.55683e-21	-1.58916	-2.0716
55974529	chr1:55974529:G:A	6.92757e-22	-1.44056	-1.62521	7.19947e-21	-1.51885	-1.68454
55974788	chr1:55974788:A:C	2.08442e-22	-1.98735	-2.27943	3.95255e-21	-1.6254	-2.17764
55974870	chr1:55974870:C:A	2.44694e-22	-1.88379	-2.22265	4.75807e-21	-1.53692	-2.08063
55974945	chr1:55974945:C:T	1.79722e-21	-2.11245	-4.84864e-09	2.1846e-20	-2.09338	-4.84864e-09
55975122	chr1:55975122:G:T	3.09771e-21	-7.39038e-10	-1.56803	2.94768e-20	-7.39038e-10	-1.79379
55975208	chr1:55975208:G:A	2.06632e-21	-1.97292	-4.84864e-09	2.57358e-20	-1.92951	-4.84864e-09
55975764	chr1:55975764:A:C	1.95876e-21	-7.39038e-10	-2.02638	2.33846e-20	-7.39038e-10	-2.02532
55976049	chr1:55976049:A:G	7.11385e-22	-1.4176	-1.62164	7.38952e-21	-1.49686	-1.68047
55976499	chr1:55976499:A:C	1.4625e-21	-7.39038e-10	-2.31855	1.84093e-20	-7.39038e-10	-2.26454
55976947	chr1:55976947:G:A	1.78054e-21	-2.12178	-4.84864e-09	2.16252e-20	-2.10353	-4.84864e-09
55977028	chr1:55977028:T:A	4.82623e-22	-1.39043	-2.03678	4.38628e-21	-1.52723	-2.17168
55977176	chr1:55977176:A:G	2.86477e-21	-1.64621	-4.84864e-09	2.88202e-20	-1.81632	-4.84864e-09
55977242	chr1:55977242:A:T	6.48932e-22	-1.40238	-1.72874	6.82619e-21	-1.45287	-1.80376
55977591	chr1:55977591:C:G	7.86512e-22	-1.68531	-1.25353	5.91777e-21	-2.02483	-1.37461
55977615	chr1:55977615:T:A	1.50936e-21	-7.39038e-10	-2.28701	1.72944e-20	-7.39038e-10	-2.32701
55977643	chr1:55977643:A:T	1.53392e-21	-7.39038e-10	-2.27087	2.18371e-20	-7.39038e-10	-2.09379
55977692	chr1:55977692:A:G	8.56193e-22	-1.6462	-1.20775	6.32396e-21	-2.0016	-1.33146
55977827	chr1:55977827:A:G	2.19436e-22	-2.14376	-2.07163	2.38754e-21	-2.17648	-2.13065
55978510	chr1:55978510:C:G	5.11844e-22	-1.3277	-2.04073	4.6333e-21	-1.47181	-2.17232
55978611	chr1:55978611:C:T	5.41073e-22	-1.11409	-2.19881	4.66958e-21	-1.43824	-2.19809
55978776	chr1:55978776:C:T	2.89186e-22	-1.84848	-2.0909	6.17688e-21	-1.47914	-1.87744
55978872	chr1:55978872:TG:T	6.37995e-22	-1.92582	-1.2223	1.40134e-20	-1.1503	-1.38708
55979903	chr1:55979903:G:T	2.28064e-21	-7.39038e-10	-1.87424	2.54245e-20	-7.39038e-10	-1.94168
55980112	chr1:55980112:C:T	1.76118e-21	-7.39038e-10	-2.13271	2.13457e-20	-7.39038e-10	-2.11654
55980499	chr1:55980499:T:C	8.4189e-21	-0.568214	-4.84864e-09	7.3739e-20	-0.876864	-4.84864e-09
55980623	chr1:55980623:G:A	1.77833e-22	-2.16545	-2.26015	2.21856e-21	-2.20746	-2.17308
55980920	chr1:55980920:A:G	6.36039e-22	-1.02406	-2.12712	4.96737e-21	-1.39934	-2.17516
55981320	chr1:55981320:C:T	6.11869e-22	-1.06426	-2.12567	4.80719e-21	-1.43332	-2.17396
55982598	chr1:55982598:C:T	2.15489e-21	-7.39038e-10	-1.93095	2.64971e-20	-7.39038e-10	-1.90036
55982646	chr1:55982646:A:G	4.84919e-21	-7.39038e-10	-1.11988	8.0885e-20	-7.39038e-10	-0.784368
55982682	chr1:55982682:A:G	3.1335e-22	-2.20806	-1.65106	4.54221e-21	-2.19882	-1.46517
55982737	chr1:55982737:T:C	4.32686e-22	-2.08781	-1.44863	1.07621e-20	-1.66192	-1.13945
55982827	chr1:55982827:T:C	2.66248e-22	-2.0756	-1.94642	5.17798e-21	-1.84506	-1.68792
55983673	chr1:55983673:G:A	6.26095e-22	-2.21403	-0.952912	9.1288e-21	-2.18612	-0.779837
55983827	chr1:55983827:T:C	1.44766e-21	-7.39038e-10	-2.32875	1.72344e-20	-7.39038e-10	-2.33049
55983839	chr1:55983839:A:C	1.51805e-21	-7.39038e-10	-2.28127	1.73026e-20	-7.39038e-10	-2.32654
55983924	chr1:55983924:T:A	2.64417e-21	-1.72633	-4.84864e-09	2.59871e-20	-1.9198	-4.84864e-09
55983925	chr1:55983925:G:A	1.44431e-21	-7.39038e-10	-2.33106	1.75803e-20	-7.39038e-10	-2.31062
55983993	chr1:55983993:T:A	3.59591e-22	-1.70561	-2.01587	3.40777e-21	-1.91591	-2.03543
55984294	chr1:55984294:T:C	1.77383e-21	-7.39038e-10	-2.12555	2.04534e-20	-7.39038e-10	-2.15925
55984315	chr1:55984315:A:G	1.4443e-21	-7.39038e-10	-2.33107	1.75789e-20	-7.39038e-10	-2.3107
55984572	chr1:55984572:C:T	1.4635e-21	-7.39038e-10	-2.31786	1.7309e-20	-7.39038e-10	-2.32617
55984657	chr1:55984657:C:T	1.45405e-21	-7.39038e-10	-2.32434	1.80756e-20	-7.39038e-10	-2.28284
55984659	chr1:55984659:C:T	1.53987e-20	-7.39038e-10	0.0355893	2.76567e-19	-7.39038e-10	0.445056
55984833	chr1:55984833:T:C	2.77872e-21	-1.6767	-4.84864e-09	2.64098e-20	-1.90366	-4.84864e-09
55985231	chr1:55985231:C:T	2.27878e-21	-7.39038e-10	-1.87505	2.53977e-20	-7.39038e-10	-1.94274
55985332	chr1:55985332:T:C	1.46951e-21	-7.39038e-10	-2.31376	1.74556e-20	-7.39038e-10	-2.31774
55985379	chr1:55985379:T:C	1.44579e-21	-7.39038e-10	-2.33004	1.76333e-20	-7.39038e-10	-2.30761
55985656	chr1:55985656:T:C	5.08268e-22	-2.05144	-1.32399	1.26273e-20	-1.62564	-1.0159
55985931	chr1:55985931:G:A	2.86439e-21	-1.64634	-4.84864e-09	2.78692e-20	-1.84987	-4.84864e-09
55986119	chr1:55986119:A:G	9.82128e-21	-7.39038e-10	-0.414142	9.07178e-20	-7.39038e-10	-0.669643
55986269	chr1:55986269:T:G	2.66337e-21	-1.7191	-4.84864e-09	2.61434e-20	-1.9138	-4.84864e-09
55986378	chr1:55986378:T:G	5.13355e-21	-7.39038e-10	-1.0629	4.36515e-20	-7.39038e-10	-1.40116
55986639	chr1:55986639:C:T	2.72131e-21	-1.69758	-4.84864e-09	2.65931e-20	-1.89674	-4.84864e-09
55986804	chr1:55986804:A:G	1.4547e-21	-7.39038e-10	-2.3239	1.80977e-20	-7.39038e-10	-2.28161
55987594	chr1:55987594:A:G	1.81235e-21	-7.39038e-10	-2.10407	2.1654e-20	-7.39038e-10	-2.1022
55987724	chr1:55987724:G:A	3.356e-22	-2.19236	-1.59816	5.62543e-21	-2.13799	-1.31211
55987840	chr1:55987840:G:A	2.27917e-21	-7.39038e-10	-1.87488	2.54045e-20	-7.39038e-10	-1.94247
55988219	chr1:55988219:A:G	4.66551e-22	-2.10482	-1.35626	1.133e-20	-1.70365	-1.04629
55988338	chr1:55988338:A:T	1.44589e-21	-7.39038e-10	-2.32997	1.7353e-20	-7.39038e-10	-2.32363
55988478	chr1:55988478:C:T	2.67204e-21	-1.71585	-4.84864e-09	2.56057e-20	-1.93458	-4.84864e-09
55988507	chr1:55988507:A:G	1.68358e-21	-7.39038e-10	-2.17777	2.04637e-20	-7.39038e-10	-2.15874
55988693	chr1:55988693:A:G	5.10334e-22	-2.2134	-1.15799	7.55216e-21	-2.16422	-0.991341
55989198	chr1:55989198:C:T	1.44427e-21	-7.39038e-10	-2.33109	1.75727e-20	-7.39038e-10	-2.31105
55989394	chr1:55989394:T:C	1.67321e-21	-7.39038e-10	-2.18395	2.00609e-20	-7.39038e-10	-2.17862
55989679	chr1:55989679:A:G	2.80812e-21	-1.66618	-4.84864e-09	2.72553e-20	-1.87215	-4.84864e-09
55990561	chr1:55990561:G:A	2.11928e-21	-7.39038e-10	-1.94762	2.3979e-20	-7.39038e-10	-2.00022
55990709	chr1:55990709:G:A	1.46665e-21	-7.39038e-10	-2.31571	1.73358e-20	-7.39038e-10	-2.32462
55990999	chr1:55990999:AAAC:A	4.15884e-22	-2.13825	-1.43779	9.47309e-21	-1.78045	-1.14849
55991259	chr1:55991259:T:C	5.28674e-21	-7.39038e-10	-1.03349	8.65469e-20	-7.39038e-10	-0.71671
55991958	chr1:55991958:T:C	1.47373e-21	-7.39038e-10	-2.3109	1.73422e-20	-7.39038e-10	-2.32425
55992194	chr1:55992194:A:G	1.66961e-21	-7.39038e-10	-2.1861	1.83868e-20	-7.39038e-10	-2.26576
55992221	chr1:55992221:C:T	1.6938e-22	-2.18119	-2.29311	2.45433e-21	-2.09766	-2.18189
55992595	chr1:55992595:T:C	1.44484e-21	-7.39038e-10	-2.3307	1.72373e-20	-7.39038e-10	-2.33032
55992607	chr1:55992607:C:T	1.95293e-21	-2.02936	-4.84864e-09	2.05719e-20	-2.15347	-4.84864e-09
55992782	chr1:55992782:C:A	2.11046e-21	-7.39038e-10	-1.95179	2.48778e-20	-7.39038e-10	-1.96342
55993264	chr1:55993264:A:G	1.61739e-22	-2.18979	-2.33067	1.88885e-21	-2.21365	-2.32777
55993269	chr1:55993269:C:T	3.30027e-21	-1.50469	-4.84864e-09	4.43447e-20	-1.3854	-4.84864e-09
55993418	chr1:55993418:C:A	1.46893e-21	-7.39038e-10	-2.31416	1.73512e-20	-7.39038e-10	-2.32373
55993516	chr1:55993516:T:G	1.63972e-22	-2.17587	-2.33088	1.89649e-21	-2.21027	-2.32713
55993686	chr1:55993686:T:C	1.47106e-21	-7.39038e-10	-2.31271	1.86453e-20	-7.39038e-10	-2.2518
55993891	chr1:55993891:G:T	1.49186e-21	-7.39038e-10	-2.29867	1.75159e-20	-7.39038e-10	-2.31429
55994014	chr1:55994014:C:T	1.12425e-20	-0.278988	-4.84864e-09	1.2509e-19	-0.34836	-4.84864e-09
55994063	chr1:55994063:G:A	1.65627e-21	-7.39038e-10	-2.19413	2.23902e-20	-7.39038e-10	-2.06877
55994493	chr1:55994493:T:C	1.45405e-21	-7.39038e-10	-2.32434	1.80756e-20	-7.39038e-10	-2.28284
55994518	chr1:55994518:CT:C	1.95778e-21	-2.02688	-4.84864e-09	2.19449e-20	-2.08886	-4.84864e-09
55994520	chr1:55994520:T:C	1.95732e-21	-2.02712	-4.84864e-09	2.19403e-20	-2.08907	-4.84864e-09
55994756	chr1:55994756:C:T	1.44907e-21	-7.39038e-10	-2.32777	1.72239e-20	-7.39038e-10	-2.3311
55994779	chr1:55994779:T:C	1.73532e-22	-2.12291	-2.32717	1.94043e-21	-2.18365	-2.33084
55994872	chr1:55994872:G:A	1.4477e-21	-7.39038e-10	-2.32872	1.72234e-20	-7.39038e-10	-2.33113
55995017	chr1:55995017:C:T	1.90302e-21	-7.39038e-10	-2.05525	3.00156e-20	-7.39038e-10	-1.77568
55995224	chr1:55995224:C:T	1.44609e-21	-7.39038e-10	-2.32983	1.72271e-20	-7.39038e-10	-2.33091
55995708	chr1:55995708:C:T	1.56744e-21	-7.39038e-10	-2.24925	1.77118e-20	-7.39038e-10	-2.30317
55995811	chr1:55995811:C:T	1.88011e-22	-2.05863	-2.31131	2.03782e-21	-2.14278	-2.32273
55995812	chr1:55995812:G:A	3.94522e-22	-2.15448	-1.4743	6.67989e-21	-2.06705	-1.21124
55995855	chr1:55995855:C:T	1.9676e-21	-2.02188	-4.84864e-09	2.19945e-20	-2.0866	-4.84864e-09
55995913	chr1:55995913:G:A	3.08908e-22	-1.74141	-2.132	4.83114e-21	-1.59007	-2.01224
55996137	chr1:55996137:C:T	1.56565e-21	-7.39038e-10	-2.25039	1.72233e-20	-7.39038e-10	-2.33113
55996138	chr1:55996138:G:A	1.61693e-22	-2.21309	-2.30766	2.0736e-21	-2.12521	-2.3229
55996284	chr1:55996284:C:T	2.90043e-22	-2.07248	-1.86394	5.73447e-21	-1.84804	-1.58286
55996307	chr1:55996307:G:A	1.58052e-22	-2.21421	-2.32931	1.9175e-21	-2.20511	-2.32126
55996605	chr1:55996605:C:T	1.44451e-21	-7.39038e-10	-2.33092	1.7303e-20	-7.39038e-10	-2.32652
55996714	chr1:55996714:A:C	2.07425e-21	-1.96909	-4.84864e-09	2.29565e-20	-2.04379	-4.84864e-09
55996780	chr1:55996780:T:C	1.44677e-21	-7.39038e-10	-2.32936	1.7224e-20	-7.39038e-10	-2.33109
55997584	chr1:55997584:C:T	2.23496e-21	-1.89447	-4.84864e-09	2.80683e-20	-1.84275	-4.84864e-09
55997705	chr1:55997705:T:C	1.63102e-22	-2.18305	-2.32902	1.91855e-21	-2.21237	-2.31346
55997791	chr1:55997791:C:A	1.82858e-21	-2.09515	-4.84864e-09	2.06082e-20	-2.15171	-4.84864e-09
55997981	chr1:55997981:T:C	1.59071e-22	-2.21426	-2.32284	1.94146e-21	-2.2047	-2.30925
55998149	chr1:55998149:T:C	1.44701e-21	-7.39038e-10	-2.32919	1.72237e-20	-7.39038e-10	-2.33111
55998241	chr1:55998241:T:C	2.04189e-21	-1.98482	-4.84864e-09	2.39325e-20	-2.00216	-4.84864e-09
55998370	chr1:55998370:C:T	1.92323e-22	-2.03596	-2.31131	2.07128e-21	-2.1265	-2.32273
55998860	chr1:55998860:C:T	1.67036e-21	-7.39038e-10	-2.18565	1.81618e-20	-7.39038e-10	-2.27807
55999204	chr1:55999204:A:G	1.56367e-21	-7.39038e-10	-2.25166	1.72231e-20	-7.39038e-10	-2.33114
55999374	chr1:55999374:T:C	1.45129e-21	-7.39038e-10	-2.32624	1.79813e-20	-7.39038e-10	-2.28806
55999411	chr1:55999411:T:C	1.44599e-21	-7.39038e-10	-2.3299	1.72277e-20	-7.39038e-10	-2.33088
55999530	chr1:55999530:A:T	4.95124e-21	-7.39038e-10	-1.09905	9.33881e-20	-7.39038e-10	-0.640632
55999714	chr1:55999714:G:T	1.53258e-21	-7.39038e-10	-2.27174	1.74935e-20	-7.39038e-10	-2.31556
55999804	chr1:55999804:A:G	1.50367e-21	-7.39038e-10	-2.29078	2.17787e-20	-7.39038e-10	-2.09647
55999864	chr1:55999864:AG:A	1.58935e-21	-7.39038e-10	-2.23537	2.02167e-20	-7.39038e-10	-2.17089
56000149	chr1:56000149:T:C	1.45492e-21	-7.39038e-10	-2.32374	1.73528e-20	-7.39038e-10	-2.32364
56000165	chr1:56000165:T:C	1.63794e-21	-2.20525	-4.84864e-09	1.966e-20	-2.19881	-4.84864e-09
56000600	chr1:56000600:T:A	2.29131e-22	-2.17919	-1.99297	2.34728e-21	-2.21419	-2.10995
56000656	chr1:56000656:T:C	1.45264e-21	-7.39038e-10	-2.32531	1.81141e-20	-7.39038e-10	-2.28071
56000772	chr1:56000772:T:C	4.38996e-21	-7.39038e-10	-1.21937	3.28629e-20	-7.39038e-10	-1.68505
56000826	chr1:56000826:C:A	3.6886e-22	-2.20607	-1.48996	5.48786e-21	-2.15287	-1.32199
56000882	chr1:56000882:C:A	2.73322e-22	-2.20795	-1.78785	4.10639e-21	-2.15793	-1.60692
56001052	chr1:56001052:G:A	2.72557e-22	-2.20734	-1.79126	4.09785e-21	-2.15605	-1.61089
56001236	chr1:56001236:G:A	1.60725e-22	-2.19595	-2.33081	1.88782e-21	-2.21453	-2.32744
56001323	chr1:56001323:G:T	1.61359e-22	-2.19213	-2.33068	1.88758e-21	-2.21425	-2.32785
56001973	chr1:56001973:A:G	1.6901e-21	-7.39038e-10	-2.17391	1.88906e-20	-7.39038e-10	-2.23873
56002130	chr1:56002130:A:G	1.61461e-21	-7.39038e-10	-2.2196	2.11251e-20	-7.39038e-10	-2.12694
56002631	chr1:56002631:G:A	1.58318e-22	-2.21454	-2.3273	1.91845e-21	-2.20823	-2.31765
56002913	chr1:56002913:A:G	2.11044e-21	-7.39038e-10	-1.95179	2.48755e-20	-7.39038e-10	-1.96351
56002977	chr1:56002977:G:A	1.44484e-21	-7.39038e-10	-2.3307	1.7237e-20	-7.39038e-10	-2.33034
56003000	chr1:56003000:T:C	1.48045e-21	-7.39038e-10	-2.30635	1.74775e-20	-7.39038e-10	-2.31648
56004384	chr1:56004384:C:T	2.10781e-21	-7.39038e-10	-1.95304	2.48466e-20	-7.39038e-10	-1.96467
56004613	chr1:56004613:T:C	1.6319e-22	-2.18041	-2.33112	1.89783e-21	-2.21253	-2.32415
56004624	chr1:56004624:T:G	2.42462e-21	-1.81302	-4.84864e-09	3.53905e-20	-1.61095	-4.84864e-09
56004927	chr1:56004927:G:A	2.43438e-22	-2.17134	-1.94024	2.44922e-21	-2.2145	-2.06713
56005074	chr1:56005074:G:A	1.69632e-21	-7.39038e-10	-2.17023	1.88897e-20	-7.39038e-10	-2.23878
56006510	chr1:56006510:A:G	1.49236e-21	-7.39038e-10	-2.29834	1.75203e-20	-7.39038e-10	-2.31404
56006653	chr1:56006653:T:A	1.44424e-21	-7.39038e-10	-2.33111	1.72506e-20	-7.39038e-10	-2.32955
56006943	chr1:56006943:G:A	1.44774e-21	-7.39038e-10	-2.32869	1.76296e-20	-7.39038e-10	-2.30782
56007194	chr1:56007194:A:G	1.44431e-21	-7.39038e-10	-2.33106	1.72507e-20	-7.39038e-10	-2.32954
56007360	chr1:56007360:C:T	2.21011e-21	-1.90565	-4.84864e-09	2.11669e-20	-2.12496	-4.84864e-09
56007361	chr1:56007361:C:T	1.89258e-21	-2.06075	-4.84864e-09	2.11304e-20	-2.12668	-4.84864e-09
56007667	chr1:56007667:T:C	1.49287e-21	-7.39038e-10	-2.29799	1.80039e-20	-7.39038e-10	-2.28681
56008081	chr1:56008081:T:G	1.61962e-22	-2.18816	-2.33093	1.89865e-21	-2.214	-2.32226
56008544	chr1:56008544:C:A	1.64187e-22	-2.17432	-2.33112	1.89798e-21	-2.21088	-2.32573
56008663	chr1:56008663:T:C	1.6373e-21	-2.20565	-4.84864e-09	1.9648e-20	-2.19942	-4.84864e-09
56008842	chr1:56008842:G:A	4.98454e-21	-7.39038e-10	-1.09235	4.02174e-20	-7.39038e-10	-1.4831
56009008	chr1:56009008:A:ACAT	1.63341e-22	-2.18016	-2.33045	1.90483e-21	-2.21252	-2.32048
56009553	chr1:56009553:A:T	2.94361e-22	-2.05591	-1.86573	5.86626e-21	-1.8128	-1.59538
56009645	chr1:56009645:G:A	1.58644e-21	-7.39038e-10	-2.2372	2.01691e-20	-7.39038e-10	-2.17325
56010312	chr1:56010312:T:C	1.64672e-22	-2.17153	-2.33096	1.90533e-21	-2.21009	-2.32265
56010379	chr1:56010379:C:A	1.58684e-21	-7.39038e-10	-2.23695	2.01401e-20	-7.39038e-10	-2.17468
56010499	chr1:56010499:G:A	3.09082e-21	-7.39038e-10	-1.57026	3.7723e-20	-7.39038e-10	-1.54713
56011510	chr1:56011510:G:A	4.24477e-21	-7.39038e-10	-1.253	6.50749e-20	-7.39038e-10	-1.00186
56011567	chr1:56011567:A:G	1.58165e-22	-2.21444	-2.32837	1.91325e-21	-2.20837	-2.32023
56011720	chr1:56011720:G:A	1.58288e-22	-2.21446	-2.32758	1.91644e-21	-2.20826	-2.31867
56011723	chr1:56011723:G:T	2.98211e-22	-2.04798	-1.86066	5.95161e-21	-1.8004	-1.59333
56011796	chr1:56011796:A:G	2.99977e-22	-2.03558	-1.86717	6.0539e-21	-1.77914	-1.59755
56011846	chr1:56011846:A:T	1.46455e-21	-7.39038e-10	-2.31714	1.85519e-20	-7.39038e-10	-2.25683
56012144	chr1:56012144:C:A	1.62154e-21	-7.39038e-10	-2.21531	1.80318e-20	-7.39038e-10	-2.28526
56012369	chr1:56012369:G:A	2.57985e-22	-2.19626	-1.85728	3.87566e-21	-2.13375	-1.68893
56012610	chr1:56012610:G:A	1.61105e-21	-7.39038e-10	-2.22181	1.93284e-20	-7.39038e-10	-2.21582
56012894	chr1:56012894:T:G	5.00328e-21	-7.39038e-10	-1.0886	4.03498e-20	-7.39038e-10	-1.47981
56012901	chr1:56012901:G:A	1.44484e-21	-7.39038e-10	-2.3307	1.7237e-20	-7.39038e-10	-2.33034
56014614	chr1:56014614:C:T	2.4513e-21	-7.39038e-10	-1.80207	3.01237e-20	-7.39038e-10	-1.77208
56014943	chr1:56014943:T:A	1.6004e-21	-7.39038e-10	-2.22844	1.72519e-20	-7.39038e-10	-2.32947
56015091	chr1:56015091:C:A	1.93956e-21	-2.03623	-4.84864e-09	2.17518e-20	-2.0977	-4.84864e-09
56015239	chr1:56015239:A:G	1.92515e-21	-2.04369	-4.84864e-09	2.1623e-20	-2.10364	-4.84864e-09
56015367	chr1:56015367:G:C	1.88233e-21	-2.06618	-4.84864e-09	2.10535e-20	-2.13033	-4.84864e-09
56015604	chr1:56015604:G:T	1.58459e-22	-2.21348	-2.32747	1.91108e-21	-2.21144	-2.31829
56015655	chr1:56015655:A:G	1.45543e-21	-7.39038e-10	-2.32339	1.82472e-20	-7.39038e-10	-2.27338
56016174	chr1:56016174:G:C	1.60642e-21	-7.39038e-10	-2.22468	1.92805e-20	-7.39038e-10	-2.2183
56016496	chr1:56016496:T:C	4.89417e-22	-2.13642	-1.27681	6.51884e-21	-2.07929	-1.22341
56016841	chr1:56016841:A:G	6.09411e-22	-2.14078	-1.05318	9.03769e-21	-2.06774	-0.908247
56016903	chr1:56016903:T:C	1.44488e-21	-7.39038e-10	-2.33067	1.72365e-20	-7.39038e-10	-2.33037
56017067	chr1:56017067:A:G	1.44484e-21	-7.39038e-10	-2.3307	1.7237e-20	-7.39038e-10	-2.33034
56017073	chr1:56017073:T:C	1.44515e-21	-7.39038e-10	-2.33048	1.72331e-20	-7.39038e-10	-2.33056
56017128	chr1:56017128:G:A	4.99637e-21	-7.39038e-10	-1.08998	9.49957e-20	-7.39038e-10	-0.623565
56017257	chr1:56017257:A:T	1.61115e-21	-7.39038e-10	-2.22174	1.93369e-20	-7.39038e-10	-2.21538
56017322	chr1:56017322:G:C	2.0642e-21	-7.39038e-10	-1.97395	1.96363e-20	-7.39038e-10	-2.20001
56018098	chr1:56018098:G:T	1.45882e-21	-7.39038e-10	-2.32107	1.81792e-20	-7.39038e-10	-2.27712
56018099	chr1:56018099:C:T	2.74173e-21	-7.39038e-10	-1.6901	2.66395e-20	-7.39038e-10	-1.895
56018596	chr1:56018596:A:G	1.81356e-22	-2.08143	-2.32456	2.01715e-21	-2.15718	-2.31853
56018933	chr1:56018933:T:A	3.76019e-22	-2.2064	-1.47041	5.60175e-21	-2.15706	-1.29725
56019004	chr1:56019004:A:G	1.87063e-22	-2.05211	-2.3229	2.06379e-21	-2.1368	-2.31606
56019419	chr1:56019419:G:A	2.17854e-21	-1.92004	-4.84864e-09	2.06452e-20	-2.14991	-4.84864e-09
56019449	chr1:56019449:A:C	1.69632e-21	-7.39038e-10	-2.17023	1.88897e-20	-7.39038e-10	-2.23878
56019740	chr1:56019740:T:C	3.65022e-21	-7.39038e-10	-1.40391	3.07362e-20	-7.39038e-10	-1.75196
56019952	chr1:56019952:T:C	1.83658e-22	-2.07033	-2.32305	2.03628e-21	-2.15001	-2.31626
56020144	chr1:56020144:T:C	1.82728e-22	-2.06964	-2.32881	2.01948e-21	-2.14961	-2.32495
56021078	chr1:56021078:G:C	1.48941e-21	-7.39038e-10	-2.30031	1.75213e-20	-7.39038e-10	-2.31398
56021366	chr1:56021366:A:G	5.58528e-22	-2.05667	-1.22448	7.90952e-21	-1.9853	-1.12403
56021996	chr1:56021996:T:C	1.85273e-22	-2.05457	-2.33005	2.03774e-21	-2.13898	-2.32658
56022050	chr1:56022050:TTGAG:T	2.39498e-21	-7.39038e-10	-1.82532	2.76508e-20	-7.39038e-10	-1.85774
56022101	chr1:56022101:A:G	1.44815e-21	-7.39038e-10	-2.3284	1.76126e-20	-7.39038e-10	-2.30878
56022128	chr1:56022128:C:T	2.48521e-21	-7.39038e-10	-1.78834	3.05431e-20	-7.39038e-10	-1.75826
56022406	chr1:56022406:C:T	1.44484e-21	-7.39038e-10	-2.3307	1.7237e-20	-7.39038e-10	-2.33034
56023140	chr1:56023140:T:C	2.42917e-22	-2.02656	-2.08717	2.1306e-21	-2.15755	-2.26344
56023241	chr1:56023241:G:A	1.44484e-21	-7.39038e-10	-2.3307	1.7237e-20	-7.39038e-10	-2.33034
56023286	chr1:56023286:C:T	3.09082e-21	-7.39038e-10	-1.57026	3.7723e-20	-7.39038e-10	-1.54713
56023421	chr1:56023421:A:G	1.81284e-22	-2.09009	-2.3163	2.03125e-21	-2.16194	-2.3068
56023698	chr1:56023698:T:C	1.67729e-21	-7.39038e-10	-2.18151	1.96028e-20	-7.39038e-10	-2.20172
56024402	chr1:56024402:A:C	2.76004e-22	-2.02787	-1.95817	3.69338e-21	-2.02828	-1.84258
56024449	chr1:56024449:T:A	2.46953e-21	-7.39038e-10	-1.79467	2.68672e-20	-7.39038e-10	-1.88649
56024886	chr1:56024886:G:A	1.88221e-21	-2.06624	-4.84864e-09	2.10521e-20	-2.1304	-4.84864e-09
56025105	chr1:56025105:C:T	4.13871e-22	-2.03766	-1.54323	5.78272e-21	-1.98731	-1.43521
56025637	chr1:56025637:A:T	1.44418e-21	-7.39038e-10	-2.33115	1.7223e-20	-7.39038e-10	-2.33115
56025717	chr1:56025717:T:C	1.78164e-22	-2.21241	-2.21134	2.53819e-21	-2.14949	-2.09645
56025828	chr1:56025828:G:C	1.90697e-22	-2.07033	-2.28543	2.14555e-21	-2.14971	-2.26429
56026489	chr1:56026489:C:T	2.41887e-22	-2.05407	-2.06391	3.53684e-21	-2.0568	-1.85736
56027280	chr1:56027280:T:C	1.92816e-21	-7.39038e-10	-2.04213	1.98533e-20	-7.39038e-10	-2.18902
56027306	chr1:56027306:G:A	1.913e-22	-2.07218	-2.28042	2.12348e-21	-2.1216	-2.30274
56027433	chr1:56027433:G:A	2.41078e-22	-2.05808	-2.06325	3.52573e-21	-2.06082	-1.85649
56027523	chr1:56027523:T:C	1.94925e-21	-7.39038e-10	-2.03125	1.99611e-20	-7.39038e-10	-2.18361
56027588	chr1:56027588:G:A	1.49076e-21	-7.39038e-10	-2.29941	1.75238e-20	-7.39038e-10	-2.31383
56027702	chr1:56027702:T:A	1.45563e-21	-7.39038e-10	-2.32326	1.82541e-20	-7.39038e-10	-2.27301
56027763	chr1:56027763:G:C	2.18201e-21	-2.10094	0.182496	3.54189e-20	-2.20393	0.593775
56028255	chr1:56028255:G:A	1.61115e-21	-7.39038e-10	-2.22174	1.93369e-20	-7.39038e-10	-2.21538
56028346	chr1:56028346:C:T	4.01941e-22	-2.12449	-1.48565	6.28091e-21	-2.00674	-1.33315
56028597	chr1:56028597:T:C	1.70799e-21	-2.16337	-4.84864e-09	2.21613e-20	-2.07905	-4.84864e-09
56028790	chr1:56028790:A:G	1.49829e-21	-7.39038e-10	-2.29437	1.759e-20	-7.39038e-10	-2.31006
56028850	chr1:56028850:A:G	1.65319e-21	-7.39038e-10	-2.19599	1.78656e-20	-7.39038e-10	-2.29452
56029097	chr1:56029097:C:T	1.63713e-21	-7.39038e-10	-2.20575	1.77706e-20	-7.39038e-10	-2.29985
56029281	chr1:56029281:A:G	1.63935e-21	-2.20439	-4.84864e-09	2.02898e-20	-2.16728	-4.84864e-09
56029344	chr1:56029344:C:T	1.61185e-21	-7.39038e-10	-2.22131	2.48724e-20	-7.39038e-10	-1.96364
56029694	chr1:56029694:CTGAG:C	1.66473e-22	-2.21366	-2.27795	2.3085e-21	-2.1433	-2.1975
56029897	chr1:56029897:G:A	1.67262e-21	-7.39038e-10	-2.1843	1.79319e-20	-7.39038e-10	-2.29082
56029907	chr1:56029907:C:T	1.81959e-21	-7.39038e-10	-2.10008	1.88148e-20	-7.39038e-10	-2.24275
56030573	chr1:56030573:C:T	1.91022e-22	-2.03687	-2.31719	2.13099e-21	-2.09297	-2.32783
56030861	chr1:56030861:A:G	1.46882e-21	-7.39038e-10	-2.31423	1.72745e-20	-7.39038e-10	-2.32816
56031106	chr1:56031106:T:C	1.71945e-21	-7.39038e-10	-2.15669	1.76763e-20	-7.39038e-10	-2.30517
56031447	chr1:56031447:T:C	2.08817e-21	-7.39038e-10	-1.96241	2.17073e-20	-7.39038e-10	-2.09975
56031612	chr1:56031612:G:A	1.69755e-21	-7.39038e-10	-2.16951	2.65182e-20	-7.39038e-10	-1.89956
56032117	chr1:56032117:C:T	2.22554e-22	-2.08565	-2.11562	3.31647e-21	-2.07033	-1.90817
56032179	chr1:56032179:T:G	1.85226e-21	-2.08229	-4.84864e-09	1.9853e-20	-2.18904	-4.84864e-09
56032214	chr1:56032214:A:G	1.63762e-21	-2.20545	-4.84864e-09	2.12891e-20	-2.1192	-4.84864e-09
56032631	chr1:56032631:A:T	1.45563e-21	-7.39038e-10	-2.32326	1.82541e-20	-7.39038e-10	-2.27301
56032859	chr1:56032859:G:A	1.46776e-21	-7.39038e-10	-2.31495	1.75129e-20	-7.39038e-10	-2.31446
56033133	chr1:56033133:C:T	3.83292e-21	-0.806131	-0.548934	4.08373e-20	-1.26629	-0.201507
56033244	chr1:56033244:C:T	1.74925e-22	-2.20679	-2.2353	2.52809e-21	-2.12568	-2.12425
56033365	chr1:56033365:C:A	1.59833e-21	-7.39038e-10	-2.22974	1.75759e-20	-7.39038e-10	-2.31087
56033366	chr1:56033366:C:A	2.31918e-21	-7.39038e-10	-1.85748	2.46768e-20	-7.39038e-10	-1.97153
56033586	chr1:56033586:G:A	1.46187e-21	-7.39038e-10	-2.31898	1.72692e-20	-7.39038e-10	-2.32847
56033805	chr1:56033805:C:T	1.75813e-21	-7.39038e-10	-2.13444	1.84496e-20	-7.39038e-10	-2.26235
56033863	chr1:56033863:G:A	4.89279e-22	-2.13304	-1.28048	7.69177e-21	-2.01991	-1.11734
56035077	chr1:56035077:G:A	1.8615e-22	-2.07982	-2.30007	2.0619e-21	-2.15837	-2.2954
56035356	chr1:56035356:T:C	5.15192e-22	-2.12753	-1.23438	8.16189e-21	-2.01082	-1.0671
56035777	chr1:56035777:C:T	1.78299e-21	-7.39038e-10	-2.1204	1.8626e-20	-7.39038e-10	-2.25284
56036211	chr1:56036211:G:A	1.46483e-21	-7.39038e-10	-2.31696	1.74662e-20	-7.39038e-10	-2.31713
56036554	chr1:56036554:G:A	5.60266e-22	-2.15403	-1.124	8.69225e-21	-2.05481	-0.960155
56036567	chr1:56036567:G:C	2.40525e-22	-2.10603	-2.0176	3.69777e-21	-2.09374	-1.77593
56036802	chr1:56036802:A:C	4.96547e-21	-7.39038e-10	-1.09619	7.54311e-20	-7.39038e-10	-0.854176
56036855	chr1:56036855:A:C	2.1078e-22	-2.20826	-2.04737	3.19353e-21	-2.17519	-1.84108
56037353	chr1:56037353:T:C	2.27786e-21	-7.39038e-10	-1.87546	2.35015e-20	-7.39038e-10	-2.02033
56037372	chr1:56037372:C:T	1.46595e-21	-7.39038e-10	-2.31619	1.74833e-20	-7.39038e-10	-2.31615
56037582	chr1:56037582:A:G	2.38154e-21	-7.39038e-10	-1.83095	2.44911e-20	-7.39038e-10	-1.97909
56038200	chr1:56038200:C:T	1.44418e-21	-7.39038e-10	-2.33115	1.74882e-20	-7.39038e-10	-2.31587
56038355	chr1:56038355:T:A	2.04899e-22	-2.19506	-2.08887	3.12306e-21	-2.146	-1.89258
56038437	chr1:56038437:T:C	2.07719e-22	-2.19714	-2.07312	3.17903e-21	-2.14979	-1.87103
56038559	chr1:56038559:T:C	1.72774e-21	-7.39038e-10	-2.15188	1.8391e-20	-7.39038e-10	-2.26553
56039051	chr1:56039051:G:A	3.47604e-22	-2.21235	-1.54303	5.11998e-21	-2.12231	-1.42193
56039056	chr1:56039056:A:G	1.64804e-21	-2.19911	-4.84864e-09	1.94085e-20	-2.21169	-4.84864e-09
56039263	chr1:56039263:ACT:A	2.18662e-21	-7.39038e-10	-1.91633	3.19722e-20	-7.39038e-10	-1.71253
56039465	chr1:56039465:C:T	1.45687e-21	-7.39038e-10	-2.3224	1.83027e-20	-7.39038e-10	-2.27035
56039628	chr1:56039628:G:A	2.03272e-22	-2.18494	-2.10696	2.03834e-21	-2.20809	-2.25717
56040453	chr1:56040453:G:A	2.33875e-22	-2.18291	-1.96875	3.85102e-21	-2.12412	-1.70494
56040828	chr1:56040828:G:A	1.67097e-21	-7.39038e-10	-2.18529	1.80698e-20	-7.39038e-10	-2.28315
56040891	chr1:56040891:C:A	3.22986e-22	-2.18425	-1.64459	6.08084e-21	-2.12413	-1.24813
56040893	chr1:56040893:T:C	3.00274e-21	-7.39038e-10	-1.59917	3.34613e-20	-7.39038e-10	-1.66701
56041326	chr1:56041326:T:C	1.46134e-21	-7.39038e-10	-2.31934	1.74816e-20	-7.39038e-10	-2.31625
56041430	chr1:56041430:C:G	2.03613e-21	-7.39038e-10	-1.98764	2.91609e-20	-7.39038e-10	-1.80457
56041687	chr1:56041687:C:G	1.45666e-21	-7.39038e-10	-2.32255	1.7278e-20	-7.39038e-10	-2.32796
56041742	chr1:56041742:G:A	1.70612e-21	-7.39038e-10	-2.16447	1.83103e-20	-7.39038e-10	-2.26993
56042368	chr1:56042368:G:A	3.65869e-22	-2.21416	-1.49001	5.31713e-21	-2.14021	-1.36625
56042388	chr1:56042388:CT:C	1.78556e-22	-2.20708	-2.21447	2.58109e-21	-2.10799	-2.1212
56042391	chr1:56042391:G:A	1.78624e-22	-2.2067	-2.21447	2.58419e-21	-2.10679	-2.1212
56042613	chr1:56042613:A:G	1.45644e-21	-7.39038e-10	-2.3227	1.82897e-20	-7.39038e-10	-2.27106
56042691	chr1:56042691:A:G	1.54598e-21	-7.39038e-10	-2.26303	1.74071e-20	-7.39038e-10	-2.32052
56042888	chr1:56042888:A:G	7.67555e-21	-7.39038e-10	-0.660654	6.80012e-20	-7.39038e-10	-0.957871
56043216	chr1:56043216:A:G	1.74029e-21	-7.39038e-10	-2.14464	2.35917e-20	-7.39038e-10	-2.0165
56043250	chr1:56043250:A:T	3.08832e-22	-2.19162	-1.68203	5.72199e-21	-2.13731	-1.29577
56043375	chr1:56043375:C:T	3.1968e-22	-2.19464	-1.64449	5.95999e-21	-2.14314	-1.24919
56043508	chr1:56043508:G:A	1.93326e-21	-2.03948	-4.84864e-09	1.93553e-20	-2.21443	-4.84864e-09
56044291	chr1:56044291:T:A	2.37665e-22	-2.20118	-1.93441	3.88073e-21	-2.15783	-1.66354
56044412	chr1:56044412:G:A	1.46901e-21	-7.39038e-10	-2.3141	1.72571e-20	-7.39038e-10	-2.32917
56044892	chr1:56044892:T:A	1.83541e-21	-7.39038e-10	-2.09143	2.41757e-20	-7.39038e-10	-1.99205
56045121	chr1:56045121:A:G	1.64345e-21	-2.20189	-4.84864e-09	2.0399e-20	-2.16191	-4.84864e-09
56045212	chr1:56045212:A:C	1.68184e-21	-2.1788	-4.84864e-09	2.12378e-20	-2.12161	-4.84864e-09
56045810	chr1:56045810:C:T	6.60643e-22	-2.1875	-0.925731	1.12611e-20	-2.09055	-0.665495
56046086	chr1:56046086:A:G	2.04168e-21	-7.39038e-10	-1.98492	2.92773e-20	-7.39038e-10	-1.80058
56047140	chr1:56047140:G:A	1.63808e-21	-2.20517	-4.84864e-09	2.02573e-20	-2.16888	-4.84864e-09
56047186	chr1:56047186:C:T	1.45167e-21	-7.39038e-10	-2.32598	1.73405e-20	-7.39038e-10	-2.32435
56047225	chr1:56047225:G:A	6.7674e-22	-2.19376	-0.895398	1.15181e-20	-2.10431	-0.629167
56047305	chr1:56047305:A:G	3.59455e-22	-2.21349	-1.50837	5.26858e-21	-2.1309	-1.38473
56047344	chr1:56047344:G:A	1.72234e-21	-7.39038e-10	-2.15501	2.23331e-20	-7.39038e-10	-2.07133
56047981	chr1:56047981:G:T	3.0787e-22	-2.18126	-1.69551	5.74133e-21	-2.11944	-1.31026
56048003	chr1:56048003:T:C	1.63767e-21	-2.20542	-4.84864e-09	2.02421e-20	-2.16963	-4.84864e-09
56048272	chr1:56048272:A:T	3.18274e-22	-2.18954	-1.65399	5.91601e-21	-2.13485	-1.26488
56048326	chr1:56048326:T:A	3.03165e-22	-2.20066	-1.69151	5.59184e-21	-2.15538	-1.30071
56048658	chr1:56048658:T:C	1.58765e-21	-7.39038e-10	-2.23644	2.22207e-20	-7.39038e-10	-2.07637
56048872	chr1:56048872:G:T	1.82091e-21	-7.39038e-10	-2.09936	2.48793e-20	-7.39038e-10	-1.96336
56049078	chr1:56049078:G:C	2.27543e-21	-7.39038e-10	-1.87652	2.46214e-20	-7.39038e-10	-1.97378
56049671	chr1:56049671:T:A	3.12769e-22	-2.19245	-1.66854	5.81535e-21	-2.13957	-1.27733
56049702	chr1:56049702:A:G	7.14321e-22	-2.19525	-0.839866	1.22056e-20	-2.10851	-0.566986
56049826	chr1:56049826:C:T	3.22046e-22	-2.19414	-1.63762	6.03479e-21	-2.14247	-1.23738
56049906	chr1:56049906:C:T	1.91681e-21	-7.39038e-10	-2.04803	2.70566e-20	-7.39038e-10	-1.87947
56049957	chr1:56049957:C:A	3.31228e-22	-2.18361	-1.62004	6.2926e-21	-2.12345	-1.21457
56050063	chr1:56050063:G:A	9.18523e-21	-0.481096	-4.84864e-09	1.06427e-19	-0.509939	-4.84864e-09
56050193	chr1:56050193:A:G	1.45687e-21	-7.39038e-10	-2.3224	1.83027e-20	-7.39038e-10	-2.27035
56050563	chr1:56050563:T:A	1.60387e-22	-2.19872	-2.33014	1.92798e-21	-2.18982	-2.3311
56050707	chr1:56050707:A:G	3.62723e-22	-2.21405	-1.49875	5.30895e-21	-2.13733	-1.37067
56050751	chr1:56050751:T:C	1.70064e-21	-7.39038e-10	-2.16769	2.20179e-20	-7.39038e-10	-2.08554
56050863	chr1:56050863:C:T	1.99201e-21	-7.39038e-10	-2.00955	1.99192e-20	-7.39038e-10	-2.18571
56051062	chr1:56051062:T:G	1.96303e-22	-2.18064	-2.14615	2.00665e-21	-2.20656	-2.27437
56051075	chr1:56051075:T:C	2.40772e-21	-7.39038e-10	-1.82001	2.56034e-20	-7.39038e-10	-1.93467
56051255	chr1:56051255:A:G	2.24773e-22	-2.19593	-1.99543	3.63152e-21	-2.14848	-1.73926
56051598	chr1:56051598:T:C	2.38783e-22	-2.18494	-1.94595	3.97439e-21	-2.12786	-1.66966
56051903	chr1:56051903:C:A	1.46283e-21	-7.39038e-10	-2.31832	1.72403e-20	-7.39038e-10	-2.33015
56052277	chr1:56052277:G:A	3.0392e-22	-2.18698	-1.7027	5.64384e-21	-2.12943	-1.3174
56052484	chr1:56052484:G:A	3.6868e-21	-1.39394	-4.84864e-09	2.82845e-20	-1.83508	-4.84864e-09
56052718	chr1:56052718:T:A	1.45091e-21	-7.39038e-10	-2.3265	1.73696e-20	-7.39038e-10	-2.32267
56053016	chr1:56053016:C:A	2.25901e-22	-2.18633	-2.00002	3.68297e-21	-2.13026	-1.74342
56053261	chr1:56053261:G:T	2.27373e-22	-2.1833	-1.99656	3.7171e-21	-2.12554	-1.73891
56053350	chr1:56053350:T:C	3.81582e-22	-2.19866	-1.46346	5.75702e-21	-2.11862	-1.30835
56053430	chr1:56053430:C:A	1.45539e-21	-7.39038e-10	-2.32342	1.81203e-20	-7.39038e-10	-2.28037
56053508	chr1:56053508:T:C	3.79798e-22	-2.19753	-1.46928	5.7119e-21	-2.11593	-1.31891
56054096	chr1:56054096:T:C	2.01625e-21	-7.39038e-10	-1.99745	1.93328e-20	-7.39038e-10	-2.21559
56054168	chr1:56054168:G:A	1.68572e-21	-7.39038e-10	-2.1765	2.13092e-20	-7.39038e-10	-2.11825
56054178	chr1:56054178:T:C	1.62639e-22	-2.21407	-2.30085	2.19719e-21	-2.14566	-2.24456
56054568	chr1:56054568:C:T	1.94047e-21	-2.03576	-4.84864e-09	1.98813e-20	-2.18762	-4.84864e-09
56055464	chr1:56055464:A:G	1.46278e-21	-7.39038e-10	-2.31835	1.84566e-20	-7.39038e-10	-2.26197
56056114	chr1:56056114:T:A	1.64203e-21	-2.20276	-4.84864e-09	1.97313e-20	-2.19519	-4.84864e-09
56056554	chr1:56056554:C:T	2.0599e-21	-7.39038e-10	-1.97604	1.9975e-20	-7.39038e-10	-2.18291
56056898	chr1:56056898:C:T	3.03535e-22	-1.56705	-2.3239	4.3739e-21	-1.3717	-2.33004
56057228	chr1:56057228:G:C	1.85053e-21	-2.08322	-4.84864e-09	2.65648e-20	-1.89781	-4.84864e-09
56057950	chr1:56057950:T:C	1.46278e-21	-7.39038e-10	-2.31835	1.84566e-20	-7.39038e-10	-2.26197
56057960	chr1:56057960:T:G	1.44427e-21	-7.39038e-10	-2.33109	1.72241e-20	-7.39038e-10	-2.33108
56058800	chr1:56058800:C:T	1.50822e-21	-7.39038e-10	-2.28777	2.17528e-20	-7.39038e-10	-2.09765
56058815	chr1:56058815:G:A	1.48955e-21	-7.39038e-10	-2.30022	1.90261e-20	-7.39038e-10	-2.23158
56058879	chr1:56058879:G:A	4.98294e-22	-2.08022	-1.31504	6.74859e-21	-2.17474	-1.09333
56058888	chr1:56058888:C:T	2.88281e-21	-1.63993	-4.84864e-09	2.35867e-20	-2.01671	-4.84864e-09
56059833	chr1:56059833:T:C	1.64258e-21	-7.39038e-10	-2.20242	2.15473e-20	-7.39038e-10	-2.10715
56059980	chr1:56059980:T:C	1.23761e-21	-2.18632	-0.299186	2.14629e-20	-2.21008	0.0990125
56060236	chr1:56060236:C:T	1.87621e-21	-7.39038e-10	-2.06944	3.19299e-20	-7.39038e-10	-1.71385
56060374	chr1:56060374:G:A	8.19375e-22	-2.0684	-0.829502	1.09101e-20	-2.16521	-0.6225
56060534	chr1:56060534:A:C	1.65999e-21	-7.39038e-10	-2.19188	2.09338e-20	-7.39038e-10	-2.13603
56060637	chr1:56060637:G:A	2.64447e-22	-1.83825	-2.19056	2.81023e-21	-2.01246	-2.13167
56060758	chr1:56060758:G:A	1.94544e-21	-7.39038e-10	-2.03321	2.13777e-20	-7.39038e-10	-2.11505
56061340	chr1:56061340:A:G	1.64284e-21	-2.20227	-4.84864e-09	1.93812e-20	-2.21309	-4.84864e-09
56061404	chr1:56061404:GA:G	5.42867e-21	-7.39038e-10	-1.007	5.51261e-20	-7.39038e-10	-1.16777
56061993	chr1:56061993:C:T	1.59232e-22	-2.2059	-2.33019	2.04171e-21	-2.15411	-2.3095
56062179	chr1:56062179:A:G	1.64239e-21	-2.20254	-4.84864e-09	1.93832e-20	-2.21299	-4.84864e-09
56062426	chr1:56062426:A:G	2.54437e-22	-2.15426	-1.91313	3.07572e-21	-2.14388	-1.90998
56062498	chr1:56062498:A:G	2.06483e-21	-7.39038e-10	-1.97365	2.2061e-20	-7.39038e-10	-2.08358
56062549	chr1:56062549:T:G	2.32081e-22	-2.17135	-1.98802	2.81325e-21	-2.16888	-1.97418
56062627	chr1:56062627:T:C	2.0002e-22	-1.97764	-2.33039	2.37407e-21	-2.00399	-2.3088
56063667	chr1:56063667:G:A	1.45607e-21	-7.39038e-10	-2.32295	1.72237e-20	-7.39038e-10	-2.33111
56064090	chr1:56064090:A:G	9.99637e-21	-7.39038e-10	-0.396471	2.09953e-19	-7.39038e-10	0.169489
56064566	chr1:56064566:G:A	4.31995e-21	-1.23545	-4.84864e-09	3.45941e-20	-1.63371	-4.84864e-09
56065471	chr1:56065471:T:G	2.99033e-21	-7.39038e-10	-1.60331	1.79603e-20	-7.39038e-10	-2.28923
56065687	chr1:56065687:C:T	5.61846e-21	-7.39038e-10	-0.972636	1.04691e-19	-7.39038e-10	-0.526386
56065750	chr1:56065750:G:A	4.84005e-22	-2.04787	-1.37648	6.46954e-21	-2.15855	-1.15174
56065902	chr1:56065902:C:T	1.69822e-20	-7.39038e-10	0.133471	3.29155e-19	-7.39038e-10	0.619134
56066109	chr1:56066109:CATAAG:C	1.83225e-21	-7.39038e-10	-2.09315	2.0144e-20	-7.39038e-10	-2.17449
56066216	chr1:56066216:C:T	1.8424e-22	-2.15017	-2.24004	1.97411e-21	-2.17521	-2.32206
56066662	chr1:56066662:A:T	1.44503e-21	-7.39038e-10	-2.33056	1.72275e-20	-7.39038e-10	-2.33089
56066894	chr1:56066894:T:C	1.67463e-21	-2.1831	-4.84864e-09	1.94253e-20	-2.21082	-4.84864e-09
56067323	chr1:56067323:G:A	2.2962e-21	-7.39038e-10	-1.86744	3.57378e-20	-7.39038e-10	-1.60119
56068054	chr1:56068054:G:A	1.44533e-21	-7.39038e-10	-2.33035	1.72312e-20	-7.39038e-10	-2.33067
56068664	chr1:56068664:C:T	1.6705e-21	-2.18557	-4.84864e-09	1.93622e-20	-2.21407	-4.84864e-09
56068898	chr1:56068898:G:A	2.96788e-21	-7.39038e-10	-1.61084	3.21429e-20	-7.39038e-10	-1.7072
56069196	chr1:56069196:T:C	1.44533e-21	-7.39038e-10	-2.33035	1.72312e-20	-7.39038e-10	-2.33067
56069289	chr1:56069289:A:G	1.47513e-21	-7.39038e-10	-2.30995	1.72835e-20	-7.39038e-10	-2.32765
56069389	chr1:56069389:A:G	1.82582e-21	-7.39038e-10	-2.09666	2.02905e-20	-7.39038e-10	-2.16724
56069629	chr1:56069629:G:A	1.59505e-22	-2.20654	-2.32783	2.03387e-21	-2.15083	-2.31663
56070185	chr1:56070185:T:A	2.16965e-21	-1.92413	-4.84864e-09	2.25733e-20	-2.06063	-4.84864e-09
56071251	chr1:56071251:T:A	2.90857e-21	-7.39038e-10	-1.63103	1.8009e-20	-7.39038e-10	-2.28653
56071281	chr1:56071281:G:C	2.27985e-21	-7.39038e-10	-1.87458	2.57533e-20	-7.39038e-10	-1.92883
56071514	chr1:56071514:T:C	1.67944e-21	-7.39038e-10	-2.18023	2.2882e-20	-7.39038e-10	-2.04704
56072347	chr1:56072347:T:G	1.63277e-21	-2.20842	-4.84864e-09	2.15061e-20	-2.10906	-4.84864e-09
56072848	chr1:56072848:C:A	2.54551e-22	-1.73587	-2.33107	3.63636e-21	-1.55804	-2.32837
56072970	chr1:56072970:T:C	2.17293e-21	-7.39038e-10	-1.92261	3.09516e-20	-7.39038e-10	-1.74497
56073411	chr1:56073411:G:A	1.7202e-21	-7.39038e-10	-2.15625	1.88801e-20	-7.39038e-10	-2.23929
56073566	chr1:56073566:C:T	2.55464e-21	-1.76078	-4.84864e-09	2.42948e-20	-1.98713	-4.84864e-09
56073946	chr1:56073946:C:T	1.44498e-21	-7.39038e-10	-2.3306	1.78685e-20	-7.39038e-10	-2.29436
56073969	chr1:56073969:A:T	2.26971e-21	-7.39038e-10	-1.87904	3.13941e-20	-7.39038e-10	-1.73077
56075579	chr1:56075579:C:T	1.6518e-21	-2.19683	-4.84864e-09	1.93569e-20	-2.21435	-4.84864e-09
56075997	chr1:56075997:C:T	2.65416e-22	-1.88256	-2.14259	2.43581e-21	-2.21274	-2.07438
56076033	chr1:56076033:A:G	2.04341e-22	-1.95826	-2.3284	2.42804e-21	-1.98801	-2.3023
56077174	chr1:56077174:C:A	1.63433e-21	-7.39038e-10	-2.20746	1.99294e-20	-7.39038e-10	-2.1852
56077202	chr1:56077202:T:G	2.2426e-22	-2.18645	-2.00719	2.75501e-21	-2.18421	-1.97976
56078078	chr1:56078078:C:T	1.74041e-21	-7.39038e-10	-2.14457	1.87806e-20	-7.39038e-10	-2.24457
56078401	chr1:56078401:T:C	2.35366e-22	-2.17353	-1.97178	2.83219e-21	-2.16479	-1.97156
56078424	chr1:56078424:T:C	2.05347e-22	-1.97633	-2.30542	2.5568e-21	-1.93319	-2.30545
56078530	chr1:56078530:C:T	1.64977e-21	-2.19806	-4.84864e-09	1.95301e-20	-2.20544	-4.84864e-09
56079411	chr1:56079411:T:C	1.48289e-21	-7.39038e-10	-2.3047	1.7244e-20	-7.39038e-10	-2.32993
56080004	chr1:56080004:T:C	1.58388e-22	-2.21331	-2.32809	2.09639e-21	-2.12063	-2.31655
56080240	chr1:56080240:G:A	3.60968e-21	-1.41508	-4.84864e-09	4.16299e-20	-1.44858	-4.84864e-09
56080556	chr1:56080556:C:A	1.71991e-21	-7.39038e-10	-2.15642	1.94203e-20	-7.39038e-10	-2.21108
56080876	chr1:56080876:T:C	1.6502e-21	-2.1978	-4.84864e-09	1.93544e-20	-2.21448	-4.84864e-09
56081401	chr1:56081401:C:G	1.49298e-21	-7.39038e-10	-2.29792	1.83664e-20	-7.39038e-10	-2.26688
56081469	chr1:56081469:C:T	1.47021e-21	-7.39038e-10	-2.31329	1.7324e-20	-7.39038e-10	-2.3253
56081483	chr1:56081483:C:T	1.5371e-21	-7.39038e-10	-2.2688	2.02799e-20	-7.39038e-10	-2.16777
56082594	chr1:56082594:T:C	1.87186e-21	-7.39038e-10	-2.07176	1.95246e-20	-7.39038e-10	-2.20572
56082739	chr1:56082739:T:C	4.07694e-21	-7.39038e-10	-1.29335	2.55286e-20	-7.39038e-10	-1.93759
56083213	chr1:56083213:A:T	1.57632e-21	-2.201	-0.0426015	2.83232e-20	-2.2141	0.380381
56083226	chr1:56083226:A:G	1.45147e-21	-7.39038e-10	-2.32612	1.72261e-20	-7.39038e-10	-2.33097
56083451	chr1:56083451:C:T	2.35764e-21	-1.84103	-4.84864e-09	2.69147e-20	-1.88472	-4.84864e-09
56083780	chr1:56083780:G:A	1.86249e-21	-7.39038e-10	-2.07678	1.96069e-20	-7.39038e-10	-2.20151
56083818	chr1:56083818:G:A	1.6622e-21	-2.19055	-4.84864e-09	1.93746e-20	-2.21343	-4.84864e-09
56083962	chr1:56083962:G:A	1.87389e-21	-7.39038e-10	-2.07068	1.97001e-20	-7.39038e-10	-2.19677
56084018	chr1:56084018:G:A	1.45219e-21	-7.39038e-10	-2.32562	1.72279e-20	-7.39038e-10	-2.33086
56084174	chr1:56084174:GT:G	1.48471e-21	-7.39038e-10	-2.30347	1.72532e-20	-7.39038e-10	-2.3294
56084994	chr1:56084994:C:A	1.45309e-21	-7.39038e-10	-2.325	1.72296e-20	-7.39038e-10	-2.33077
56085365	chr1:56085365:C:T	1.64983e-21	-2.19802	-4.84864e-09	1.93536e-20	-2.21452	-4.84864e-09
56085564	chr1:56085564:C:G	1.72945e-21	-2.15089	-4.84864e-09	1.93709e-20	-2.21363	-4.84864e-09
56086305	chr1:56086305:A:G	1.45408e-21	-7.39038e-10	-2.32432	1.73053e-20	-7.39038e-10	-2.32638
56086650	chr1:56086650:AC:A	3.57899e-21	-1.42361	-4.84864e-09	3.54617e-20	-1.60894	-4.84864e-09
56086966	chr1:56086966:T:A	2.32349e-22	-2.01174	-2.14646	2.07843e-21	-2.19631	-2.24947
56088067	chr1:56088067:T:C	1.49787e-21	-7.39038e-10	-2.29465	1.85591e-20	-7.39038e-10	-2.25644
56088163	chr1:56088163:T:C	1.80287e-21	-7.39038e-10	-2.10931	1.91594e-20	-7.39038e-10	-2.2246
56088413	chr1:56088413:C:A	1.53561e-21	-7.39038e-10	-2.26977	2.02509e-20	-7.39038e-10	-2.16919
56089148	chr1:56089148:G:A	2.17584e-21	-7.39038e-10	-1.92128	3.10011e-20	-7.39038e-10	-1.74337
56089240	chr1:56089240:T:TC	2.04987e-21	-7.39038e-10	-1.98092	2.28595e-20	-7.39038e-10	-2.04803
56089245	chr1:56089245:A:C	3.11191e-22	-1.62833	-2.23771	2.91e-21	-1.81274	-2.2965
56089274	chr1:56089274:C:T	3.73946e-21	-7.39038e-10	-1.37975	4.64633e-20	-7.39038e-10	-1.33873
56089376	chr1:56089376:C:T	3.11585e-20	-7.39038e-10	0.740395	3.21983e-19	-7.39038e-10	0.597104
56089384	chr1:56089384:G:A	4.30764e-22	-2.04444	-1.49645	5.65028e-21	-2.15524	-1.29045
56089531	chr1:56089531:G:A	4.37275e-22	-2.20569	-1.3202	1.40646e-20	-2.21453	-0.319203
56089819	chr1:56089819:G:A	1.49802e-21	-7.39038e-10	-2.29455	1.72985e-20	-7.39038e-10	-2.32678
56089964	chr1:56089964:C:T	5.69772e-21	-7.39038e-10	-0.958628	6.0148e-20	-7.39038e-10	-1.08059
56090935	chr1:56090935:G:T	2.60758e-22	-1.7633	-2.27955	3.76356e-21	-1.57853	-2.2735
56091178	chr1:56091178:C:T	1.64258e-21	-2.20243	-4.84864e-09	2.00978e-20	-2.17678	-4.84864e-09
56091304	chr1:56091304:C:T	1.77571e-21	-7.39038e-10	-2.12449	1.89638e-20	-7.39038e-10	-2.23487
56091518	chr1:56091518:T:C	3.74069e-21	-7.39038e-10	-1.37942	6.3663e-20	-7.39038e-10	-1.02379
56091643	chr1:56091643:C:A	2.00999e-21	-7.39038e-10	-2.00056	2.23535e-20	-7.39038e-10	-2.07041
56092070	chr1:56092070:T:A	1.63459e-21	-2.2073	-4.84864e-09	1.94269e-20	-2.21074	-4.84864e-09
56092217	chr1:56092217:AC:A	2.55706e-21	-7.39038e-10	-1.75983	3.28968e-20	-7.39038e-10	-1.68402
56092291	chr1:56092291:A:G	1.73347e-21	-7.39038e-10	-2.14857	1.95517e-20	-7.39038e-10	-2.20434
56092522	chr1:56092522:G:A	1.44834e-21	-7.39038e-10	-2.32828	1.72543e-20	-7.39038e-10	-2.32933
56092587	chr1:56092587:A:G	1.62889e-21	-7.39038e-10	-2.21079	1.80244e-20	-7.39038e-10	-2.28567
56093080	chr1:56093080:C:A	1.59166e-21	-7.39038e-10	-2.23392	1.74824e-20	-7.39038e-10	-2.3162
56093110	chr1:56093110:A:G	1.71555e-21	-7.39038e-10	-2.15896	2.08585e-20	-7.39038e-10	-2.13963
56093281	chr1:56093281:A:C	1.65314e-21	-2.19602	-4.84864e-09	1.95018e-20	-2.20689	-4.84864e-09
56093564	chr1:56093564:C:A	1.55547e-21	-7.39038e-10	-2.25691	1.8585e-20	-7.39038e-10	-2.25504
56093759	chr1:56093759:A:G	2.13158e-22	-1.93254	-2.31187	1.93733e-21	-2.18593	-2.33016
56094354	chr1:56094354:G:T	1.83336e-21	-7.39038e-10	-2.09254	2.66973e-20	-7.39038e-10	-1.89283
56094444	chr1:56094444:G:A	2.20888e-22	-2.04982	-2.15897	2.04035e-21	-2.20618	-2.25809
56094711	chr1:56094711:A:G	1.77397e-21	-7.39038e-10	-2.12547	1.89457e-20	-7.39038e-10	-2.23582
56094817	chr1:56094817:G:A	2.37859e-21	-7.39038e-10	-1.83218	2.24425e-20	-7.39038e-10	-2.06644
56095281	chr1:56095281:G:C	2.1918e-21	-7.39038e-10	-1.91397	2.45587e-20	-7.39038e-10	-1.97633
56095469	chr1:56095469:T:C	4.77179e-21	-1.13597	-4.84864e-09	3.73831e-20	-1.55618	-4.84864e-09
56095478	chr1:56095478:A:G	4.84951e-21	-1.11982	-4.84864e-09	3.78355e-20	-1.54415	-4.84864e-09
56095661	chr1:56095661:C:A	1.81924e-21	-7.39038e-10	-2.10027	1.92794e-20	-7.39038e-10	-2.21836
56095785	chr1:56095785:T:C	1.84328e-21	-7.39038e-10	-2.08714	1.9479e-20	-7.39038e-10	-2.20806
56096179	chr1:56096179:G:A	2.12703e-21	-7.39038e-10	-1.94397	2.35569e-20	-7.39038e-10	-2.01798
56096400	chr1:56096400:G:A	1.44422e-21	-7.39038e-10	-2.33113	1.72237e-20	-7.39038e-10	-2.33111
56097249	chr1:56097249:G:A	2.19613e-22	-2.17461	-2.03998	2.62638e-21	-2.17043	-2.04136
56097370	chr1:56097370:A:G	1.51076e-21	-7.39038e-10	-2.28608	1.96005e-20	-7.39038e-10	-2.20184
56097497	chr1:56097497:G:A	1.62572e-21	-2.21274	-4.84864e-09	1.95541e-20	-2.20421	-4.84864e-09
56098244	chr1:56098244:G:A	1.51189e-21	-7.39038e-10	-2.28533	1.96277e-20	-7.39038e-10	-2.20045
56098357	chr1:56098357:A:G	1.78823e-21	-7.39038e-10	-2.11747	2.97517e-20	-7.39038e-10	-1.78451
56098673	chr1:56098673:G:A	1.51105e-21	-7.39038e-10	-2.28589	1.88225e-20	-7.39038e-10	-2.24234
56098723	chr1:56098723:G:A	2.17074e-21	-7.39038e-10	-1.92363	2.73669e-20	-7.39038e-10	-1.86806
56099009	chr1:56099009:T:C	1.79153e-21	-7.39038e-10	-2.11562	2.01441e-20	-7.39038e-10	-2.17449
56099044	chr1:56099044:A:G	3.84963e-22	-2.213	-1.4403	1.17919e-20	-2.21204	-0.497946
56099204	chr1:56099204:AC:A	1.45004e-21	-7.39038e-10	-2.32711	1.756e-20	-7.39038e-10	-2.31177
56099375	chr1:56099375:T:G	1.45083e-21	-7.39038e-10	-2.32656	1.74951e-20	-7.39038e-10	-2.31548
56099493	chr1:56099493:T:A	1.51699e-21	-7.39038e-10	-2.28197	1.88912e-20	-7.39038e-10	-2.2387
56100544	chr1:56100544:A:G	1.15389e-20	-7.39038e-10	-0.252972	2.24839e-19	-7.39038e-10	0.23799
56100659	chr1:56100659:A:G	3.13484e-21	-7.39038e-10	-1.55612	3.12197e-20	-7.39038e-10	-1.73635
56100680	chr1:56100680:G:A	4.29286e-21	-0.628969	-0.61277	4.45583e-20	-1.11612	-0.264478
56100758	chr1:56100758:T:A	1.63314e-21	-7.39038e-10	-2.20819	2.00891e-20	-7.39038e-10	-2.17722
56101106	chr1:56101106:A:G	1.62289e-21	-2.21448	-4.84864e-09	1.95403e-20	-2.20492	-4.84864e-09
56101422	chr1:56101422:A:G	2.23286e-21	-7.39038e-10	-1.89541	2.50969e-20	-7.39038e-10	-1.95465
56101669	chr1:56101669:T:C	1.7987e-21	-7.39038e-10	-2.11163	2.02148e-20	-7.39038e-10	-2.17098
56102845	chr1:56102845:C:A	1.44839e-21	-7.39038e-10	-2.32824	1.73194e-20	-7.39038e-10	-2.32557
56102864	chr1:56102864:A:G	2.54403e-21	-7.39038e-10	-1.76495	2.5381e-20	-7.39038e-10	-1.9434
56102991	chr1:56102991:CT:C	1.44794e-21	-7.39038e-10	-2.32855	1.72589e-20	-7.39038e-10	-2.32907
56103195	chr1:56103195:T:G	1.63814e-21	-2.20513	-4.84864e-09	1.9364e-20	-2.21398	-4.84864e-09
56103407	chr1:56103407:T:A	1.63785e-22	-2.19839	-2.30951	1.94459e-21	-2.20856	-2.30378
56103537	chr1:56103537:G:A	6.45763e-22	-2.01123	-1.12478	8.21266e-21	-2.13606	-0.935659
56103692	chr1:56103692:T:C	2.76519e-22	-1.66969	-2.31448	4.12973e-21	-1.45394	-2.30524
56103722	chr1:56103722:T:C	2.0285e-21	-7.39038e-10	-1.9914	2.2529e-20	-7.39038e-10	-2.06259
56103765	chr1:56103765:C:T	1.54439e-21	-7.39038e-10	-2.26406	1.84782e-20	-7.39038e-10	-2.2608
56103935	chr1:56103935:A:G	3.58239e-21	-7.39038e-10	-1.42266	3.58054e-20	-7.39038e-10	-1.5993
56103950	chr1:56103950:A:G	2.34477e-22	-1.91491	-2.23418	2.03457e-21	-2.17893	-2.28818
56104068	chr1:56104068:G:A	1.98979e-22	-2.05337	-2.25988	2.12405e-21	-2.1006	-2.32347
56104111	chr1:56104111:A:G	1.63009e-21	-7.39038e-10	-2.21006	1.75812e-20	-7.39038e-10	-2.31057
56104629	chr1:56104629:T:C	2.06345e-22	-1.9509	-2.326	2.69721e-21	-1.85405	-2.33113
56104809	chr1:56104809:G:A	1.7483e-21	-7.39038e-10	-2.14005	1.97299e-20	-7.39038e-10	-2.19526
56104956	chr1:56104956:C:T	1.49156e-21	-7.39038e-10	-2.29887	1.84073e-20	-7.39038e-10	-2.26465
56105559	chr1:56105559:A:G	1.78859e-22	-2.18996	-2.22989	2.16255e-21	-2.19163	-2.21448
56106064	chr1:56106064:G:T	2.37619e-21	-7.39038e-10	-1.83319	2.36575e-20	-7.39038e-10	-2.01372
56106166	chr1:56106166:C:A	2.88109e-22	-1.90177	-2.04134	2.94207e-21	-2.04959	-2.0487
56106334	chr1:56106334:C:A	1.49613e-21	-7.39038e-10	-2.29581	2.1607e-20	-7.39038e-10	-2.10438
56106347	chr1:56106347:C:G	2.34113e-21	-7.39038e-10	-1.84806	2.33653e-20	-7.39038e-10	-2.02614
56106527	chr1:56106527:G:A	1.63978e-21	-2.20413	-4.84864e-09	1.93599e-20	-2.21419	-4.84864e-09
56106561	chr1:56106561:G:A	8.6915e-21	-0.536348	-4.84864e-09	1.00796e-19	-0.5643	-4.84864e-09
56106655	chr1:56106655:G:A	2.02644e-21	-7.39038e-10	-1.99241	2.25161e-20	-7.39038e-10	-2.06317
56106956	chr1:56106956:T:C	1.63791e-21	-2.20527	-4.84864e-09	1.93652e-20	-2.21392	-4.84864e-09
56107420	chr1:56107420:CT:C	1.63558e-21	-2.20669	-4.84864e-09	1.93721e-20	-2.21356	-4.84864e-09
56107423	chr1:56107423:T:C	1.63569e-21	-2.20663	-4.84864e-09	1.93728e-20	-2.21353	-4.84864e-09
56107650	chr1:56107650:T:A	4.09756e-22	-2.01069	-1.5802	5.24842e-21	-2.13237	-1.38709
56108244	chr1:56108244:T:C	1.79701e-21	-7.39038e-10	-2.11257	2.44513e-20	-7.39038e-10	-1.98071
56108312	chr1:56108312:G:A	1.64645e-21	-2.20007	-4.84864e-09	1.93534e-20	-2.21453	-4.84864e-09
56108494	chr1:56108494:G:A	3.84902e-22	-2.03925	-1.61422	4.96573e-21	-2.15261	-1.42222
56108548	chr1:56108548:A:C	1.62703e-21	-2.21194	-4.84864e-09	1.94444e-20	-2.20984	-4.84864e-09
56108679	chr1:56108679:G:A	1.62504e-21	-2.21316	-4.84864e-09	1.98509e-20	-2.18914	-4.84864e-09
56108684	chr1:56108684:T:C	1.69202e-22	-2.15212	-2.32324	1.94474e-21	-2.19188	-2.32039
56108723	chr1:56108723:C:T	2.02672e-22	-2.07011	-2.22475	2.68289e-21	-2.04963	-2.14087
56108776	chr1:56108776:G:T	1.44757e-21	-7.39038e-10	-2.32881	1.72582e-20	-7.39038e-10	-2.32911
56108906	chr1:56108906:T:C	2.66212e-21	-1.71957	-4.84864e-09	3.33851e-20	-1.66929	-4.84864e-09
56108967	chr1:56108967:C:T	1.6254e-21	-7.39038e-10	-2.21294	2.25541e-20	-7.39038e-10	-2.06148
56109376	chr1:56109376:C:T	1.89518e-21	-7.39038e-10	-2.05938	2.1121e-20	-7.39038e-10	-2.12713
56109542	chr1:56109542:C:T	1.45225e-21	-7.39038e-10	-2.32558	1.76112e-20	-7.39038e-10	-2.30886
56109647	chr1:56109647:T:G	2.70906e-22	-2.00522	-1.99945	3.20992e-21	-2.04615	-1.965
56109717	chr1:56109717:G:A	1.44483e-21	-7.39038e-10	-2.3307	1.73819e-20	-7.39038e-10	-2.32196
56109727	chr1:56109727:C:T	1.46468e-21	-7.39038e-10	-2.31706	1.92408e-20	-7.39038e-10	-2.22037
56109973	chr1:56109973:A:G	2.24472e-21	-1.89011	-4.84864e-09	2.22775e-20	-2.07382	-4.84864e-09
56110013	chr1:56110013:C:T	1.45568e-21	-7.39038e-10	-2.32322	1.73744e-20	-7.39038e-10	-2.3224
56110034	chr1:56110034:A:G	2.17538e-22	-1.8941	-2.32997	2.55953e-21	-1.91528	-2.3223
56110280	chr1:56110280:C:T	1.68573e-21	-7.39038e-10	-2.17649	1.94844e-20	-7.39038e-10	-2.20778
56110949	chr1:56110949:C:A	1.44491e-21	-7.39038e-10	-2.33065	1.73778e-20	-7.39038e-10	-2.3222
56111313	chr1:56111313:TG:T	1.60256e-21	-7.39038e-10	-2.22709	1.88505e-20	-7.39038e-10	-2.24086
56111398	chr1:56111398:C:T	1.44436e-21	-7.39038e-10	-2.33103	1.7232e-20	-7.39038e-10	-2.33063
56111585	chr1:56111585:G:A	1.90655e-22	-2.02595	-2.33004	2.4539e-21	-1.97007	-2.30964
56111740	chr1:56111740:A:C	5.70793e-22	-2.15789	-1.10153	8.0749e-21	-2.19583	-0.892805
56111793	chr1:56111793:G:A	1.67978e-21	-7.39038e-10	-2.18003	1.9415e-20	-7.39038e-10	-2.21135
56112769	chr1:56112769:A:G	1.49618e-21	-7.39038e-10	-2.29578	1.84584e-20	-7.39038e-10	-2.26187
56113136	chr1:56113136:G:A	2.71725e-22	-2.03682	-1.96484	3.21234e-21	-2.07368	-1.93672
56113536	chr1:56113536:C:A	2.7322e-22	-2.03716	-1.95901	3.22763e-21	-2.07368	-1.93197
56113658	chr1:56113658:A:G	5.96207e-22	-2.16476	-1.0511	8.49883e-21	-2.19922	-0.83825
56113681	chr1:56113681:C:T	1.14273e-20	-7.39038e-10	-0.262686	1.27371e-19	-7.39038e-10	-0.330295
56113785	chr1:56113785:C:T	5.03002e-21	-1.08327	-4.84864e-09	4.45397e-20	-1.38101	-4.84864e-09
56113832	chr1:56113832:A:T	1.92241e-21	-7.39038e-10	-2.04512	2.13899e-20	-7.39038e-10	-2.11448
56113911	chr1:56113911:G:A	1.62748e-22	-2.18336	-2.33088	1.91351e-21	-2.19749	-2.33097
56114531	chr1:56114531:T:G	1.76363e-22	-2.10427	-2.32963	2.24008e-21	-2.06291	-2.30797
56114815	chr1:56114815:T:C	1.85939e-22	-2.05293	-2.3281	2.39518e-21	-2.00118	-2.30276
56115063	chr1:56115063:G:A	4.97413e-22	-2.10031	-1.29672	6.86109e-21	-2.16124	-1.09029
56115080	chr1:56115080:T:C	1.65512e-21	-7.39038e-10	-2.19482	1.93368e-20	-7.39038e-10	-2.21539
56115381	chr1:56115381:C:A	1.59898e-21	-7.39038e-10	-2.22933	1.87485e-20	-7.39038e-10	-2.24628
56115725	chr1:56115725:A:G	3.04004e-21	-7.39038e-10	-1.58682	2.77823e-20	-7.39038e-10	-1.853
56115730	chr1:56115730:G:A	2.8111e-22	-2.02931	-1.93839	3.33206e-21	-2.06694	-1.90687
56115927	chr1:56115927:G:T	2.83054e-22	-2.02227	-1.93854	3.34942e-21	-2.0607	-1.90791
56116036	chr1:56116036:CAACAACAAT:C	1.75847e-20	-7.39038e-10	0.168335	1.91547e-19	-7.39038e-10	0.0777389
56116135	chr1:56116135:GAAATT:G	2.76561e-22	-2.03325	-1.95077	3.27775e-21	-2.07065	-1.91959
56116300	chr1:56116300:C:T	1.60062e-22	-2.21204	-2.31885	1.92564e-21	-2.20829	-2.31384
56116612	chr1:56116612:A:G	1.44588e-21	-7.39038e-10	-2.32997	1.76095e-20	-7.39038e-10	-2.30896
56116812	chr1:56116812:A:T	2.26971e-21	-7.39038e-10	-1.87904	2.41674e-20	-7.39038e-10	-1.99239
56117306	chr1:56117306:T:A	6.23942e-22	-2.14672	-1.02368	8.72486e-21	-2.18928	-0.821944
56117438	chr1:56117438:C:T	1.82585e-22	-2.15	-2.24923	2.29504e-21	-2.0988	-2.24785
56117602	chr1:56117602:A:G	2.40002e-22	-2.09989	-2.02591	2.81873e-21	-2.154	-1.98711
56117706	chr1:56117706:G:A	2.16936e-21	-1.92426	-4.84864e-09	2.1778e-20	-2.0965	-4.84864e-09
56117858	chr1:56117858:G:A	2.05156e-21	-7.39038e-10	-1.98009	2.26305e-20	-7.39038e-10	-2.0581
56118641	chr1:56118641:A:G	4.67283e-22	-2.16566	-1.29386	6.58998e-21	-2.20002	-1.09183
56118665	chr1:56118665:G:A	1.45227e-21	-7.39038e-10	-2.32557	1.74976e-20	-7.39038e-10	-2.31533
56120384	chr1:56120384:C:T	4.43402e-22	-1.92243	-1.58954	5.40964e-21	-1.97045	-1.51877
56120955	chr1:56120955:T:C	2.40411e-22	-1.83158	-2.29252	3.49267e-21	-1.63725	-2.28948
56121033	chr1:56121033:A:G	2.22406e-21	-7.39038e-10	-1.89936	2.31381e-20	-7.39038e-10	-2.03592
56121454	chr1:56121454:C:T	3.04908e-21	-7.39038e-10	-1.58385	4.89345e-20	-7.39038e-10	-1.28691
56121634	chr1:56121634:T:C	5.10139e-21	-7.39038e-10	-1.06918	4.58141e-20	-7.39038e-10	-1.3528
56121791	chr1:56121791:G:A	2.91332e-20	-7.39038e-10	0.673185	3.26151e-19	-7.39038e-10	0.609963
56121867	chr1:56121867:A:G	2.10115e-22	-2.08149	-2.1773	2.49061e-21	-2.14182	-2.12305
56121991	chr1:56121991:C:T	2.2346e-22	-2.03186	-2.16536	3.20369e-21	-1.93888	-2.07422
56122061	chr1:56122061:ATTTG:A	1.64205e-21	-2.20275	-4.84864e-09	1.93536e-20	-2.21452	-4.84864e-09
56122462	chr1:56122462:C:A	2.34335e-22	-1.87785	-2.27185	3.36142e-21	-1.69561	-2.26943
56122874	chr1:56122874:T:C	1.45023e-21	-7.39038e-10	-2.32697	1.7502e-20	-7.39038e-10	-2.31508
56123635	chr1:56123635:T:C	1.65896e-21	-2.1925	-4.84864e-09	1.93766e-20	-2.21333	-4.84864e-09
56123678	chr1:56123678:T:C	2.18265e-22	-2.10572	-2.11502	2.61915e-21	-2.15967	-2.05488
56123703	chr1:56123703:G:A	1.5984e-21	-7.39038e-10	-2.22969	1.80939e-20	-7.39038e-10	-2.28182
56123781	chr1:56123781:T:TC	1.4524e-21	-7.39038e-10	-2.32548	1.75434e-20	-7.39038e-10	-2.31272
56123965	chr1:56123965:A:C	1.45907e-21	-7.39038e-10	-2.3209	1.76271e-20	-7.39038e-10	-2.30796
56124066	chr1:56124066:G:A	1.70593e-20	-7.39038e-10	0.138	2.31584e-19	-7.39038e-10	0.267549
56124384	chr1:56124384:T:C	1.56079e-21	-7.39038e-10	-2.2535	2.31482e-20	-7.39038e-10	-2.03548
56124468	chr1:56124468:C:T	1.45725e-21	-7.39038e-10	-2.32214	1.74729e-20	-7.39038e-10	-2.31674
56124741	chr1:56124741:A:G	1.45846e-21	-7.39038e-10	-2.32131	2.01964e-20	-7.39038e-10	-2.17189
56124868	chr1:56124868:T:C	1.21268e-20	-7.39038e-10	-0.203275	1.43462e-19	-7.39038e-10	-0.211325
56124880	chr1:56124880:A:G	7.37931e-21	-7.39038e-10	-0.700013	1.26287e-19	-7.39038e-10	-0.338837
56125058	chr1:56125058:G:C	2.26835e-21	-7.39038e-10	-1.87964	3.58812e-20	-7.39038e-10	-1.59718
56125072	chr1:56125072:G:C	1.06631e-20	-7.39038e-10	-0.331904	1.28547e-19	-7.39038e-10	-0.321103
56125958	chr1:56125958:T:C	2.11939e-22	-2.11724	-2.13292	2.54749e-21	-2.16712	-2.07516
56126545	chr1:56126545:A:C	4.35374e-22	-2.14519	-1.38506	6.00583e-21	-2.18931	-1.19535
56126626	chr1:56126626:T:C	1.74108e-22	-2.11661	-2.33017	2.12921e-21	-2.11622	-2.30542
56126655	chr1:56126655:C:T	5.53294e-21	-7.39038e-10	-0.987974	4.90528e-20	-7.39038e-10	-1.2845
56126742	chr1:56126742:G:A	1.70333e-22	-2.13775	-2.33094	2.09789e-21	-2.13703	-2.29943
56126799	chr1:56126799:C:T	1.4587e-21	-7.39038e-10	-2.32115	1.74847e-20	-7.39038e-10	-2.31607
56126910	chr1:56126910:T:G	1.45917e-21	-7.39038e-10	-2.32082	1.7229e-20	-7.39038e-10	-2.3308
56126952	chr1:56126952:A:C	1.62999e-21	-7.39038e-10	-2.21012	1.74793e-20	-7.39038e-10	-2.31638
56127331	chr1:56127331:C:T	1.6422e-21	-2.20265	-4.84864e-09	1.93535e-20	-2.21452	-4.84864e-09
56127376	chr1:56127376:C:T	2.32504e-22	-1.87465	-2.28289	3.47934e-21	-1.69629	-2.23426
56128439	chr1:56128439:C:A	4.33854e-22	-2.14795	-1.3858	5.97473e-21	-2.19079	-1.19907
56129484	chr1:56129484:A:G	1.64027e-21	-2.20383	-4.84864e-09	1.93548e-20	-2.21445	-4.84864e-09
56129831	chr1:56129831:T:C	1.5258e-21	-7.39038e-10	-2.27618	1.93058e-20	-7.39038e-10	-2.21699
56129961	chr1:56129961:G:A	1.93296e-21	-7.39038e-10	-2.03964	2.17765e-20	-7.39038e-10	-2.09657
56130152	chr1:56130152:C:T	1.46107e-21	-7.39038e-10	-2.31952	1.76953e-20	-7.39038e-10	-2.3041
56130483	chr1:56130483:T:C	1.87119e-21	-7.39038e-10	-2.07212	2.08658e-20	-7.39038e-10	-2.13929
56130615	chr1:56130615:T:A	2.00676e-21	-7.39038e-10	-2.00217	2.121e-20	-7.39038e-10	-2.12292
56130745	chr1:56130745:C:T	2.24913e-22	-2.15367	-2.03706	2.96886e-21	-2.14419	-1.94503
56130793	chr1:56130793:A:C	1.18995e-20	-7.39038e-10	-0.222201	1.38178e-19	-7.39038e-10	-0.24885
56131592	chr1:56131592:G:C	1.87076e-21	-7.39038e-10	-2.07235	2.61567e-20	-7.39038e-10	-1.91329
56131866	chr1:56131866:C:CT	1.45012e-21	-7.39038e-10	-2.32704	1.75146e-20	-7.39038e-10	-2.31436
56132052	chr1:56132052:T:C	2.45552e-22	-2.02875	-2.07419	2.94678e-21	-2.14181	-1.95487
56132851	chr1:56132851:C:T	2.0314e-21	-7.39038e-10	-1.98997	2.1376e-20	-7.39038e-10	-2.11513
56132877	chr1:56132877:G:T	2.14384e-21	-7.39038e-10	-1.93609	2.37694e-20	-7.39038e-10	-2.009
56132952	chr1:56132952:C:A	1.6945e-22	-2.15681	-2.31708	2.25589e-21	-2.13128	-2.23257
56133773	chr1:56133773:T:C	1.82598e-21	-2.09657	-4.84864e-09	2.19841e-20	-2.08708	-4.84864e-09
56133801	chr1:56133801:G:A	1.62448e-21	-2.2135	-4.84864e-09	1.977e-20	-2.19323	-4.84864e-09
56133964	chr1:56133964:G:A	1.90865e-21	-7.39038e-10	-2.0523	1.99878e-20	-7.39038e-10	-2.18227
56134190	chr1:56134190:G:A	1.55811e-20	0.0473628	-4.84864e-09	1.62715e-19	-0.0853968	-4.84864e-09
56134934	chr1:56134934:C:T	2.96458e-21	-7.39038e-10	-1.61196	1.76745e-20	-7.39038e-10	-2.30528
56134944	chr1:56134944:G:A	1.57479e-21	-7.39038e-10	-2.24457	1.79992e-20	-7.39038e-10	-2.28707
56135722	chr1:56135722:T:C	1.9022e-21	-7.39038e-10	-2.05568	2.02838e-20	-7.39038e-10	-2.16757
56136525	chr1:56136525:C:A	1.44856e-21	-7.39038e-10	-2.32812	1.74797e-20	-7.39038e-10	-2.31636
56136685	chr1:56136685:G:A	1.44704e-21	-7.39038e-10	-2.32918	1.75283e-20	-7.39038e-10	-2.31358
56137035	chr1:56137035:T:C	2.02652e-21	-7.39038e-10	-1.99237	2.68506e-20	-7.39038e-10	-1.88711
56137529	chr1:56137529:G:A	2.24751e-22	-1.90172	-2.28974	3.34116e-21	-1.72706	-2.24402
56138145	chr1:56138145:G:A	2.04115e-21	-1.98518	-4.84864e-09	2.77268e-20	-1.855	-4.84864e-09
56138196	chr1:56138196:C:T	1.45195e-21	-7.39038e-10	-2.32578	1.75543e-20	-7.39038e-10	-2.31209
56138277	chr1:56138277:C:T	2.14995e-22	-2.19877	-2.03706	2.82735e-21	-2.19303	-1.94503
56138851	chr1:56138851:T:C	4.24901e-22	-2.1499	-1.40469	5.84285e-21	-2.19105	-1.22112
56139602	chr1:56139602:A:G	2.28152e-22	-1.89516	-2.28127	3.40364e-21	-1.72028	-2.23227
56139650	chr1:56139650:G:A	1.88568e-21	-2.06441	-4.84864e-09	2.0081e-20	-2.17762	-4.84864e-09
56139950	chr1:56139950:C:T	2.15817e-22	-2.19501	-2.03701	2.84059e-21	-2.18817	-1.94522
56140074	chr1:56140074:A:G	2.40781e-22	-2.18352	-1.93904	2.60936e-21	-2.19271	-2.02559
56140395	chr1:56140395:T:A	1.51208e-21	-7.39038e-10	-2.28521	1.86138e-20	-7.39038e-10	-2.25349
56140534	chr1:56140534:G:A	1.58049e-22	-2.21258	-2.33096	1.91272e-21	-2.20008	-2.32879
56140594	chr1:56140594:T:C	1.6749e-21	-2.18294	-4.84864e-09	2.03358e-20	-2.16501	-4.84864e-09
56140639	chr1:56140639:A:G	1.23115e-20	-7.39038e-10	-0.18816	1.42709e-19	-7.39038e-10	-0.216591
56140977	chr1:56140977:G:A	4.21898e-22	-2.1526	-1.40908	5.81684e-21	-2.19245	-1.22419
56141397	chr1:56141397:C:T	4.19033e-22	-2.1578	-1.4107	5.79066e-21	-2.19552	-1.22563
56141771	chr1:56141771:G:A	1.46374e-21	-7.39038e-10	-2.3177	1.72319e-20	-7.39038e-10	-2.33063
56141833	chr1:56141833:A:G	1.90206e-21	-7.39038e-10	-2.05575	1.98659e-20	-7.39038e-10	-2.18839
56141914	chr1:56141914:T:C	5.48041e-21	-7.39038e-10	-0.997513	4.68871e-20	-7.39038e-10	-1.32965
56142415	chr1:56142415:C:T	2.68589e-21	-1.71068	-4.84864e-09	2.99061e-20	-1.77933	-4.84864e-09
56142821	chr1:56142821:C:T	4.25086e-22	-2.15095	-1.40321	5.89548e-21	-2.19162	-1.21159
56142862	chr1:56142862:T:G	2.06887e-21	-7.39038e-10	-1.97169	3.17606e-20	-7.39038e-10	-1.71917
56142875	chr1:56142875:T:C	2.1408e-21	-7.39038e-10	-1.93751	2.53464e-20	-7.39038e-10	-1.94476
56142977	chr1:56142977:C:T	1.40428e-20	-7.39038e-10	-0.0565859	1.64108e-19	-7.39038e-10	-0.0768738
56143308	chr1:56143308:C:A	1.4656e-21	-7.39038e-10	-2.31643	1.78834e-20	-7.39038e-10	-2.29352
56143624	chr1:56143624:C:T	4.57966e-22	-2.15507	-1.32458	6.43136e-21	-2.19427	-1.12194
56143721	chr1:56143721:C:G	1.49179e-21	-7.39038e-10	-2.29872	1.79579e-20	-7.39038e-10	-2.28937
56144335	chr1:56144335:A:G	2.37003e-22	-2.15542	-1.98295	3.19078e-21	-2.14359	-1.87354
56144449	chr1:56144449:A:G	1.53869e-21	-7.39038e-10	-2.26776	1.86123e-20	-7.39038e-10	-2.25357
56144469	chr1:56144469:C:T	1.49757e-21	-7.39038e-10	-2.29485	1.87544e-20	-7.39038e-10	-2.24597
56144644	chr1:56144644:C:T	2.49935e-21	-7.39038e-10	-1.78266	2.92436e-20	-7.39038e-10	-1.80174
56145195	chr1:56145195:C:A	1.4822e-21	-7.39038e-10	-2.30517	1.78655e-20	-7.39038e-10	-2.29452
56145305	chr1:56145305:C:T	1.65948e-21	-7.39038e-10	-2.19219	2.11047e-20	-7.39038e-10	-2.1279
56145513	chr1:56145513:C:T	2.75527e-21	-7.39038e-10	-1.68518	4.68951e-20	-7.39038e-10	-1.32948
56145552	chr1:56145552:A:T	1.59816e-22	-2.21163	-2.3208	2.3611e-21	-2.0148	-2.30347
56145599	chr1:56145599:T:A	1.4727e-21	-7.39038e-10	-2.3116	1.72463e-20	-7.39038e-10	-2.3298
56145792	chr1:56145792:A:C	2.11011e-21	-1.95195	-4.84864e-09	2.88972e-20	-1.81365	-4.84864e-09
56146214	chr1:56146214:A:C	4.80469e-22	-2.07235	-1.35933	6.56428e-21	-2.13807	-1.15768
56146411	chr1:56146411:C:T	1.54503e-21	-7.39038e-10	-2.26365	1.73417e-20	-7.39038e-10	-2.32428
56146950	chr1:56146950:T:C	2.15593e-22	-1.91161	-2.32145	3.15593e-21	-1.73822	-2.28989
56147181	chr1:56147181:T:C	3.56189e-21	-7.39038e-10	-1.4284	5.73769e-20	-7.39038e-10	-1.12775
56147227	chr1:56147227:T:C	1.80669e-22	-2.21065	-2.19914	2.09569e-21	-2.17114	-2.26638
56147232	chr1:56147232:C:A	1.44481e-21	-7.39038e-10	-2.33071	1.77014e-20	-7.39038e-10	-2.30375
56147284	chr1:56147284:A:G	6.74865e-22	-2.16779	-0.924147	2.73928e-20	-2.06523	0.198112
56147306	chr1:56147306:G:A	1.63163e-22	-2.2026	-2.3091	2.08718e-21	-2.14706	-2.29453
56147376	chr1:56147376:A:C	9.42155e-21	-7.39038e-10	-0.455693	1.12649e-19	-7.39038e-10	-0.453123
56147380	chr1:56147380:G:A	2.77702e-22	-2.07317	-1.90673	4.18066e-21	-1.97004	-1.77689
56147533	chr1:56147533:AAGTTCTTAGAAATTGAG:A	2.23814e-22	-1.87564	-2.32	3.31188e-21	-1.69309	-2.28679
56147547	chr1:56147547:T:C	1.46499e-21	-7.39038e-10	-2.31685	1.738e-20	-7.39038e-10	-2.32208
56147775	chr1:56147775:G:A	1.45863e-21	-7.39038e-10	-2.32119	1.72822e-20	-7.39038e-10	-2.32772
56147876	chr1:56147876:TCAGAAAA:T	2.61662e-21	-7.39038e-10	-1.73681	2.25528e-20	-7.39038e-10	-2.06154
56147886	chr1:56147886:C:T	1.82958e-21	-2.09461	-4.84864e-09	2.37444e-20	-2.01005	-4.84864e-09
56147950	chr1:56147950:A:G	1.47059e-21	-7.39038e-10	-2.31303	1.72603e-20	-7.39038e-10	-2.32899
56147972	chr1:56147972:C:T	4.55667e-22	-2.21356	-1.27113	7.54874e-21	-2.19794	-0.958077
56148544	chr1:56148544:C:G	1.95724e-21	-7.39038e-10	-2.02716	2.05441e-20	-7.39038e-10	-2.15482
56149003	chr1:56149003:G:A	2.39043e-22	-2.14882	-1.98099	3.22013e-21	-2.13668	-1.87129
56149090	chr1:56149090:C:T	1.63796e-22	-2.2046	-2.30323	2.09318e-21	-2.15196	-2.28675
56149332	chr1:56149332:G:T	2.39709e-22	-2.14542	-1.9816	3.23065e-21	-2.13263	-1.87209
56149718	chr1:56149718:C:T	1.61224e-21	-7.39038e-10	-2.22107	2.02785e-20	-7.39038e-10	-2.16783
56149894	chr1:56149894:G:A	1.8561e-22	-2.20579	-2.17701	2.16465e-21	-2.15784	-2.2473
56150137	chr1:56150137:G:A	1.80329e-22	-2.19732	-2.21434	2.3749e-21	-2.18744	-2.125
56150488	chr1:56150488:G:A	1.89566e-20	-7.39038e-10	0.24346	2.21845e-19	-7.39038e-10	0.224583
56150811	chr1:56150811:A:G	1.4858e-21	-7.39038e-10	-2.30274	1.78915e-20	-7.39038e-10	-2.29307
56150845	chr1:56150845:C:T	2.72293e-21	-7.39038e-10	-1.69698	4.28147e-20	-7.39038e-10	-1.42052
56151040	chr1:56151040:C:G	4.50768e-22	-2.15586	-1.33964	6.32132e-21	-2.195	-1.13846
56151289	chr1:56151289:G:A	4.34835e-22	-2.12503	-1.40646	5.96624e-21	-2.17534	-1.21593
56151309	chr1:56151309:A:C	4.44981e-22	-2.21364	-1.29477	7.32976e-21	-2.19728	-0.98817
56151557	chr1:56151557:G:A	1.46767e-21	-7.39038e-10	-2.31501	1.73397e-20	-7.39038e-10	-2.3244
56151606	chr1:56151606:T:TA	1.45251e-21	-7.39038e-10	-2.3254	1.74981e-20	-7.39038e-10	-2.31531
56151629	chr1:56151629:CAG:C	1.44418e-21	-7.39038e-10	-2.33115	1.78016e-20	-7.39038e-10	-2.29811
56151652	chr1:56151652:C:T	1.87827e-21	-7.39038e-10	-2.06834	2.84594e-20	-7.39038e-10	-1.82892
56151923	chr1:56151923:C:G	1.74434e-20	-7.39038e-10	0.160267	2.05952e-19	-7.39038e-10	0.150249
56152104	chr1:56152104:A:T	4.92295e-22	-2.15145	-1.25592	6.93217e-21	-2.19185	-1.04937
56152122	chr1:56152122:G:A	1.99242e-21	-7.39038e-10	-2.00934	2.10251e-20	-7.39038e-10	-2.13168
56152183	chr1:56152183:C:T	1.71835e-21	-7.39038e-10	-2.15733	1.78097e-20	-7.39038e-10	-2.29765
56152275	chr1:56152275:T:G	1.85828e-22	-2.07266	-2.30896	2.65068e-21	-1.87837	-2.32421
56152335	chr1:56152335:G:A	1.5621e-21	-7.39038e-10	-2.25266	1.73654e-20	-7.39038e-10	-2.32292
56152837	chr1:56152837:T:C	1.47199e-21	-7.39038e-10	-2.31208	1.7633e-20	-7.39038e-10	-2.30762
56153175	chr1:56153175:G:T	1.46917e-21	-7.39038e-10	-2.31399	1.7223e-20	-7.39038e-10	-2.33115
56153207	chr1:56153207:T:G	1.44429e-21	-7.39038e-10	-2.33107	1.72232e-20	-7.39038e-10	-2.33114
56153219	chr1:56153219:G:T	5.30853e-21	-7.39038e-10	-1.02938	5.7481e-20	-7.39038e-10	-1.12594
56153385	chr1:56153385:A:G	3.56106e-21	-7.39038e-10	-1.42863	5.73631e-20	-7.39038e-10	-1.12799
56153419	chr1:56153419:C:A	1.60601e-21	-7.39038e-10	-2.22494	1.73972e-20	-7.39038e-10	-2.32109
56153544	chr1:56153544:C:T	1.44905e-21	-7.39038e-10	-2.32779	1.79634e-20	-7.39038e-10	-2.28906
56153904	chr1:56153904:A:C	3.91384e-22	-2.2125	-1.42426	6.57013e-21	-2.16999	-1.12487
56154131	chr1:56154131:A:C	1.44419e-21	-7.39038e-10	-2.33115	1.7727e-20	-7.39038e-10	-2.30231
56154348	chr1:56154348:G:T	4.01373e-21	-1.30897	-4.84864e-09	5.40111e-20	-1.18821	-4.84864e-09
56154362	chr1:56154362:T:G	1.85953e-20	-7.39038e-10	0.224215	2.22233e-19	-7.39038e-10	0.226331
56154451	chr1:56154451:T:A	1.48376e-21	-7.39038e-10	-2.30411	1.78189e-20	-7.39038e-10	-2.29713
56154485	chr1:56154485:C:T	1.47594e-21	-7.39038e-10	-2.3094	1.72254e-20	-7.39038e-10	-2.33101
56154540	chr1:56154540:T:A	3.76931e-21	-1.3718	-4.84864e-09	5.04794e-20	-1.25583	-4.84864e-09
56154596	chr1:56154596:T:C	2.29117e-22	-2.07544	-2.09677	2.97913e-21	-1.96491	-2.12086
56155066	chr1:56155066:A:C	1.46726e-21	-7.39038e-10	-2.3153	1.76811e-20	-7.39038e-10	-2.3049
56155096	chr1:56155096:A:G	1.46726e-21	-7.39038e-10	-2.3153	1.76811e-20	-7.39038e-10	-2.3049
56155102	chr1:56155102:A:G	1.47104e-21	-7.39038e-10	-2.31272	1.88108e-20	-7.39038e-10	-2.24296
56155231	chr1:56155231:CT:C	2.32479e-21	-7.39038e-10	-1.85506	1.74639e-20	-7.39038e-10	-2.31726
56155417	chr1:56155417:C:T	2.6221e-22	-2.21358	-1.82373	4.40023e-21	-2.17417	-1.52157
56155506	chr1:56155506:G:A	1.90687e-22	-2.18582	-2.17	3.52382e-21	-1.72848	-2.18938
56155595	chr1:56155595:A:AAAGT	1.46726e-21	-7.39038e-10	-2.3153	1.76811e-20	-7.39038e-10	-2.3049
56155974	chr1:56155974:GAGA:G	1.75253e-22	-2.21358	-2.22663	2.02459e-21	-2.1863	-2.28573
56156015	chr1:56156015:C:T	3.03753e-21	-7.39038e-10	-1.58765	5.51503e-20	-7.39038e-10	-1.16733
56156019	chr1:56156019:T:C	3.99704e-22	-2.11084	-1.50489	5.28384e-21	-2.1777	-1.33504
56156043	chr1:56156043:A:C	1.48125e-21	-7.39038e-10	-2.30581	1.73948e-20	-7.39038e-10	-2.32123
56156234	chr1:56156234:T:C	1.47455e-21	-7.39038e-10	-2.31034	1.89228e-20	-7.39038e-10	-2.23703
56156568	chr1:56156568:T:C	7.85016e-21	-0.63816	-4.84864e-09	8.91824e-20	-0.686712	-4.84864e-09
56156587	chr1:56156587:T:C	3.37706e-22	-2.21232	-1.57195	5.43835e-21	-2.16954	-1.31438
56156806	chr1:56156806:C:T	1.8632e-22	-2.21064	-2.16834	3.04343e-21	-1.87652	-2.18789
56156851	chr1:56156851:G:A	1.44799e-21	-7.39038e-10	-2.32852	1.79876e-20	-7.39038e-10	-2.28771
56156911	chr1:56156911:T:C	1.44735e-21	-7.39038e-10	-2.32896	1.79469e-20	-7.39038e-10	-2.28998
56157928	chr1:56157928:A:T	1.472e-21	-7.39038e-10	-2.31207	1.7224e-20	-7.39038e-10	-2.33109
56158203	chr1:56158203:T:C	1.69866e-21	-2.16885	-4.84864e-09	2.176e-20	-2.09732	-4.84864e-09
56158243	chr1:56158243:A:G	2.03606e-22	-2.14021	-2.15005	2.56406e-21	-2.00926	-2.22655
56158342	chr1:56158342:C:T	6.54276e-22	-2.11763	-1.00529	8.94926e-21	-2.18055	-0.805274
56158807	chr1:56158807:G:A	1.44487e-21	-7.39038e-10	-2.33067	1.7443e-20	-7.39038e-10	-2.31846
56158884	chr1:56158884:A:C	1.51355e-21	-7.39038e-10	-2.28423	1.77817e-20	-7.39038e-10	-2.29923
56158995	chr1:56158995:G:T	1.50982e-21	-7.39038e-10	-2.2867	1.82541e-20	-7.39038e-10	-2.27301
56159453	chr1:56159453:G:GA	1.47192e-21	-7.39038e-10	-2.31212	1.72239e-20	-7.39038e-10	-2.3311
56159679	chr1:56159679:G:A	9.51199e-21	-7.39038e-10	-0.44614	1.11338e-19	-7.39038e-10	-0.464825
56159687	chr1:56159687:A:T	1.62922e-21	-2.21059	-4.84864e-09	1.94108e-20	-2.21156	-4.84864e-09
56159723	chr1:56159723:G:A	2.03922e-21	-1.98612	-4.84864e-09	2.11694e-20	-2.12484	-4.84864e-09
56159894	chr1:56159894:G:T	1.50382e-21	-7.39038e-10	-2.29068	1.80119e-20	-7.39038e-10	-2.28636
56160406	chr1:56160406:C:A	5.19006e-21	-1.05195	-4.84864e-09	3.99309e-20	-1.49025	-4.84864e-09
56160409	chr1:56160409:T:C	3.91886e-22	-2.21005	-1.42542	4.39719e-21	-2.04609	-1.65034
56160457	chr1:56160457:C:G	1.53057e-21	-7.39038e-10	-2.27305	1.9366e-20	-7.39038e-10	-2.21388
56160754	chr1:56160754:A:G	3.82281e-22	-2.20922	-1.45107	4.27371e-21	-2.05088	-1.67403
56160898	chr1:56160898:C:T	1.45973e-21	-7.39038e-10	-2.32044	1.77055e-20	-7.39038e-10	-2.30352
56161243	chr1:56161243:G:A	1.52196e-21	-7.39038e-10	-2.27869	1.72379e-20	-7.39038e-10	-2.33028
56161271	chr1:56161271:T:G	2.13654e-21	-7.39038e-10	-1.9395	2.2703e-20	-7.39038e-10	-2.0549
56161414	chr1:56161414:T:C	3.99171e-21	-7.39038e-10	-1.31447	3.36715e-20	-7.39038e-10	-1.66074
56161452	chr1:56161452:G:A	3.04646e-21	-7.39038e-10	-1.58471	3.63119e-20	-7.39038e-10	-1.58525
56161683	chr1:56161683:T:C	1.72621e-21	-7.39038e-10	-2.15276	1.78705e-20	-7.39038e-10	-2.29424
56161950	chr1:56161950:A:C	1.49766e-21	-7.39038e-10	-2.29479	1.80446e-20	-7.39038e-10	-2.28455
56162233	chr1:56162233:G:A	1.62688e-22	-2.19361	-2.321	2.19439e-21	-2.18021	-2.21128
56162406	chr1:56162406:A:G	5.29974e-21	-7.39038e-10	-1.03104	9.09335e-20	-7.39038e-10	-0.667267
56162584	chr1:56162584:T:C	3.49719e-20	-7.39038e-10	0.855851	2.74248e-19	-7.39038e-10	0.436636
56162700	chr1:56162700:T:A	3.98374e-22	-2.20992	-1.40914	4.44312e-21	-2.04683	-1.63921
56162713	chr1:56162713:T:C	3.90014e-22	-2.2094	-1.43086	4.35712e-21	-2.04986	-1.65573
56162797	chr1:56162797:C:T	1.68149e-21	-7.39038e-10	-2.17901	2.0309e-20	-7.39038e-10	-2.16633
56162876	chr1:56162876:A:C	2.01813e-21	-7.39038e-10	-1.99652	2.23848e-20	-7.39038e-10	-2.06901
56162878	chr1:56162878:A:AAAGC	1.94379e-21	-7.39038e-10	-2.03405	2.16563e-20	-7.39038e-10	-2.1021
56162880	chr1:56162880:G:A	1.94167e-21	-7.39038e-10	-2.03515	2.16329e-20	-7.39038e-10	-2.10318
56162882	chr1:56162882:TTCCCCTCC:T	1.94496e-21	-7.39038e-10	-2.03345	2.16672e-20	-7.39038e-10	-2.1016
56163195	chr1:56163195:G:A	3.90942e-22	-2.21127	-1.42662	4.42582e-21	-2.03805	-1.65189
56163507	chr1:56163507:T:C	1.88639e-22	-2.05905	-2.30756	2.45371e-21	-1.96906	-2.31074
56163624	chr1:56163624:A:C	2.23663e-21	-1.89373	-4.84864e-09	3.04092e-20	-1.76265	-4.84864e-09
56163748	chr1:56163748:C:T	4.0145e-21	-7.39038e-10	-1.30878	4.2012e-20	-7.39038e-10	-1.43944
56163763	chr1:56163763:A:T	1.92825e-22	-2.17074	-2.17392	2.39205e-21	-2.0634	-2.24185
56164537	chr1:56164537:GAA:G	4.0715e-22	-2.20717	-1.3901	4.4667e-21	-2.06191	-1.61883
56164661	chr1:56164661:A:G	1.8138e-22	-2.2145	-2.19136	2.53898e-21	-1.99342	-2.25221
56165464	chr1:56165464:G:T	1.51334e-21	-7.39038e-10	-2.28438	1.88693e-20	-7.39038e-10	-2.23986
56165746	chr1:56165746:G:T	2.07681e-21	-1.96786	-4.84864e-09	3.49412e-20	-1.62373	-4.84864e-09
56165910	chr1:56165910:C:T	1.90839e-21	-7.39038e-10	-2.05243	2.84256e-20	-7.39038e-10	-1.83011
56166106	chr1:56166106:C:T	2.07299e-21	-7.39038e-10	-1.9697	2.28789e-20	-7.39038e-10	-2.04718
56166152	chr1:56166152:G:A	1.67714e-21	-2.18161	-4.84864e-09	1.94805e-20	-2.20798	-4.84864e-09
56166244	chr1:56166244:T:C	2.35637e-21	-7.39038e-10	-1.84157	2.70752e-20	-7.39038e-10	-1.87878
56166360	chr1:56166360:G:A	1.51964e-21	-7.39038e-10	-2.28022	1.72288e-20	-7.39038e-10	-2.33081
56166470	chr1:56166470:G:A	2.79907e-22	-1.64496	-2.32704	6.92956e-21	-0.917745	-2.32385
56166511	chr1:56166511:A:G	2.09565e-21	-1.95883	-4.84864e-09	2.38365e-20	-2.00618	-4.84864e-09
56166649	chr1:56166649:T:C	1.61928e-22	-2.21324	-2.30605	1.89109e-21	-2.21398	-2.32626
56166735	chr1:56166735:A:G	1.65074e-22	-2.17919	-2.32086	2.00268e-21	-2.16202	-2.32089
56166863	chr1:56166863:C:T	1.68804e-22	-2.16793	-2.30978	2.01522e-21	-2.14884	-2.32783
56166878	chr1:56166878:T:A	1.71863e-21	-2.15716	-4.84864e-09	1.97297e-20	-2.19527	-4.84864e-09
56167944	chr1:56167944:T:C	1.60997e-21	-7.39038e-10	-2.22248	1.94691e-20	-7.39038e-10	-2.20857
56168034	chr1:56168034:G:C	1.60602e-21	-7.39038e-10	-2.22494	1.92005e-20	-7.39038e-10	-2.22246
56168102	chr1:56168102:A:G	4.00953e-21	-7.39038e-10	-1.31002	4.19488e-20	-7.39038e-10	-1.44095
56168149	chr1:56168149:A:G	2.12911e-22	-2.21137	-2.0342	2.6925e-21	-2.05397	-2.13296
56168256	chr1:56168256:T:C	1.48094e-21	-7.39038e-10	-2.30602	1.80142e-20	-7.39038e-10	-2.28624
56168633	chr1:56168633:A:G	3.56916e-21	-1.42636	-4.84864e-09	7.6022e-20	-0.846374	-4.84864e-09
56169025	chr1:56169025:G:A	6.19911e-20	-7.39038e-10	1.4283	4.63863e-19	-7.39038e-10	0.962194
56169065	chr1:56169065:G:C	2.42417e-21	-7.39038e-10	-1.8132	3.79067e-20	-7.39038e-10	-1.54227
56169128	chr1:56169128:G:A	1.81788e-20	-7.39038e-10	0.201562	2.13599e-19	-7.39038e-10	0.186705
56169251	chr1:56169251:C:T	2.90105e-21	-1.63362	-4.84864e-09	3.54919e-20	-1.60809	-4.84864e-09
56169255	chr1:56169255:C:A	2.80593e-21	-1.66696	-4.84864e-09	3.42943e-20	-1.64242	-4.84864e-09
56169260	chr1:56169260:C:T	2.36077e-21	-7.39038e-10	-1.8397	2.48024e-20	-7.39038e-10	-1.96646
56170066	chr1:56170066:A:C	1.64765e-21	-2.19934	-4.84864e-09	1.94355e-20	-2.2103	-4.84864e-09
56170164	chr1:56170164:CT:C	1.63868e-21	-2.2048	-4.84864e-09	1.93702e-20	-2.21366	-4.84864e-09
56170320	chr1:56170320:A:G	1.60602e-21	-7.39038e-10	-2.22493	1.92005e-20	-7.39038e-10	-2.22246
56170577	chr1:56170577:G:A	2.75417e-21	-7.39038e-10	-1.68558	4.33289e-20	-7.39038e-10	-1.40858
56170583	chr1:56170583:T:C	1.44578e-21	-7.39038e-10	-2.33004	1.7458e-20	-7.39038e-10	-2.3176
56170722	chr1:56170722:A:T	1.68177e-21	-7.39038e-10	-2.17885	2.00551e-20	-7.39038e-10	-2.17891
56170733	chr1:56170733:A:C	4.56776e-22	-2.13443	-1.34783	6.20913e-21	-2.17625	-1.17513
56170853	chr1:56170853:G:A	1.75095e-21	-7.39038e-10	-2.13853	2.44802e-20	-7.39038e-10	-1.97953
56170955	chr1:56170955:T:C	1.70909e-21	-2.16273	-4.84864e-09	1.99055e-20	-2.1864	-4.84864e-09
56171069	chr1:56171069:A:C	1.66389e-21	-7.39038e-10	-2.18954	1.98994e-20	-7.39038e-10	-2.18671
56171157	chr1:56171157:C:T	6.99171e-22	-2.04489	-1.01166	5.27338e-21	-2.21071	-1.30401
56171356	chr1:56171356:G:A	2.13973e-21	-7.39038e-10	-1.93802	2.31945e-20	-7.39038e-10	-2.03348
56171663	chr1:56171663:A:G	1.89924e-21	-7.39038e-10	-2.05724	2.62056e-20	-7.39038e-10	-1.91142
56171926	chr1:56171926:G:A	2.40701e-21	-7.39038e-10	-1.82031	3.53707e-20	-7.39038e-10	-1.61151
56172038	chr1:56172038:G:A	6.14764e-22	-2.05655	-1.12866	4.72545e-21	-2.20873	-1.41571
56173045	chr1:56173045:A:G	2.08203e-21	-7.39038e-10	-1.96535	3.14486e-20	-7.39038e-10	-1.72904
56173585	chr1:56173585:AT:A	1.67056e-21	-7.39038e-10	-2.18554	2.15761e-20	-7.39038e-10	-2.10581
56173881	chr1:56173881:A:T	1.77259e-21	-2.12625	-4.84864e-09	2.08859e-20	-2.13832	-4.84864e-09
56174332	chr1:56174332:A:G	7.23881e-21	-0.719236	-4.84864e-09	8.69683e-20	-0.711852	-4.84864e-09
56174519	chr1:56174519:T:C	1.68514e-21	-7.39038e-10	-2.17684	2.27006e-20	-7.39038e-10	-2.055
56174917	chr1:56174917:A:G	1.71722e-21	-7.39038e-10	-2.15798	1.92849e-20	-7.39038e-10	-2.21807
56175036	chr1:56175036:G:C	1.71819e-21	-2.15742	-4.84864e-09	2.0003e-20	-2.18151	-4.84864e-09
56175830	chr1:56175830:T:A	1.37378e-21	-2.04741	-0.333713	2.01483e-20	-2.19565	0.0213778
56175876	chr1:56175876:T:C	1.45272e-21	-7.39038e-10	-2.32525	1.73549e-20	-7.39038e-10	-2.32352
56175881	chr1:56175881:T:C	1.50164e-21	-1.99811	-0.294025	2.14133e-20	-2.17735	0.0639708
56175911	chr1:56175911:C:A	2.08667e-20	-7.39038e-10	0.339464	2.49335e-19	-7.39038e-10	0.341402
56175997	chr1:56175997:T:C	4.22492e-21	-7.39038e-10	-1.25769	4.46491e-20	-7.39038e-10	-1.37856
56176031	chr1:56176031:A:T	1.31541e-21	-2.03847	-0.386071	1.90682e-20	-2.19243	-0.03695
56176209	chr1:56176209:G:A	5.27861e-22	-2.00304	-1.33457	3.94804e-21	-2.20379	-1.60039
56176410	chr1:56176410:G:A	1.41036e-21	-2.03105	-0.323799	2.03928e-20	-2.18984	0.0276216
56176562	chr1:56176562:T:A	1.39811e-21	-2.03616	-0.32742	2.03226e-20	-2.19166	0.0259944
56176629	chr1:56176629:GC:G	1.45113e-21	-7.39038e-10	-2.32635	1.73259e-20	-7.39038e-10	-2.32519
56176891	chr1:56176891:AT:A	1.80013e-22	-2.08802	-2.3254	2.3006e-21	-2.11932	-2.2249
56177326	chr1:56177326:T:C	1.66796e-22	-2.16046	-2.32921	2.12893e-21	-2.13987	-2.2819
56177471	chr1:56177471:A:G	1.75354e-21	-2.13706	-4.84864e-09	2.03264e-20	-2.16547	-4.84864e-09
56177524	chr1:56177524:A:T	1.51048e-21	-7.39038e-10	-2.28626	1.83604e-20	-7.39038e-10	-2.2672
56177572	chr1:56177572:A:G	1.47377e-21	-7.39038e-10	-2.31087	1.78689e-20	-7.39038e-10	-2.29434
56177772	chr1:56177772:T:C	1.88774e-21	-7.39038e-10	-2.06331	2.22324e-20	-7.39038e-10	-2.07585
56177908	chr1:56177908:C:G	1.68691e-21	-2.1758	-4.84864e-09	2.00898e-20	-2.17718	-4.84864e-09
56177968	chr1:56177968:T:C	1.53868e-21	-7.39038e-10	-2.26777	2.34244e-20	-7.39038e-10	-2.02362
56178103	chr1:56178103:A:G	4.06904e-21	-7.39038e-10	-1.29529	3.95178e-20	-7.39038e-10	-1.50064
56178336	chr1:56178336:G:A	1.67391e-21	-2.18353	-4.84864e-09	1.93832e-20	-2.21299	-4.84864e-09
56178475	chr1:56178475:A:G	1.48539e-21	-2.04099	-0.262022	2.14897e-20	-2.19338	0.0835564
56178895	chr1:56178895:T:C	1.60758e-21	-2.01165	-0.212317	2.28778e-20	-2.1821	0.134878
56179013	chr1:56179013:A:G	1.62193e-21	-2.00276	-0.212317	2.29594e-20	-2.17855	0.134878
56179157	chr1:56179157:A:G	1.47455e-21	-7.39038e-10	-2.31034	1.78818e-20	-7.39038e-10	-2.29361
56179377	chr1:56179377:AT:A	1.86105e-21	-7.39038e-10	-2.07755	2.55528e-20	-7.39038e-10	-1.93665
56179626	chr1:56179626:A:T	1.48206e-21	-7.39038e-10	-2.30526	1.7387e-20	-7.39038e-10	-2.32167
56179892	chr1:56179892:C:T	3.17821e-21	-7.39038e-10	-1.54237	4.72304e-20	-7.39038e-10	-1.32236
56179955	chr1:56179955:A:G	3.12013e-21	-7.39038e-10	-1.56082	4.62547e-20	-7.39038e-10	-1.34323
56180041	chr1:56180041:T:C	1.9087e-21	-7.39038e-10	-2.05227	2.09601e-20	-7.39038e-10	-2.13478
56180099	chr1:56180099:T:C	3.13095e-21	-7.39038e-10	-1.55736	4.64351e-20	-7.39038e-10	-1.33934
56180346	chr1:56180346:A:G	8.34681e-21	-7.39038e-10	-0.576813	3.77474e-20	-7.39038e-10	-1.54648
56180420	chr1:56180420:AT:A	1.43347e-21	-1.98443	-0.354164	1.88012e-20	-2.1704	-0.0730727
56180508	chr1:56180508:A:G	1.80713e-21	-2.10695	-4.84864e-09	2.12917e-20	-2.11908	-4.84864e-09
56181526	chr1:56181526:C:T	2.49388e-21	-7.39038e-10	-1.78485	3.01076e-20	-7.39038e-10	-1.77262
56181787	chr1:56181787:G:A	7.61378e-22	-2.21269	-0.758628	1.39828e-20	-2.15941	-0.380159
56181887	chr1:56181887:C:T	2.16513e-22	-2.01325	-2.21555	2.68881e-21	-2.02176	-2.16654
56182144	chr1:56182144:C:A	1.82317e-21	-2.09811	-4.84864e-09	2.10274e-20	-2.13157	-4.84864e-09
56182242	chr1:56182242:T:G	1.07196e-21	-1.57024	-1.05897	2.81574e-20	-0.86199	-0.977597
56182304	chr1:56182304:C:T	8.08697e-22	-2.2118	-0.69922	1.49505e-20	-2.15523	-0.317425
56182329	chr1:56182329:A:G	8.05654e-22	-2.21271	-0.702083	1.48386e-20	-2.15956	-0.320606
56182533	chr1:56182533:C:A	2.62671e-22	-2.1097	-1.92585	4.04557e-21	-2.03646	-1.74331
56182570	chr1:56182570:G:A	1.49002e-21	-7.39038e-10	-2.2999	1.81364e-20	-7.39038e-10	-2.27947
56182589	chr1:56182589:G:A	1.10433e-21	-1.59355	-1.00591	2.87713e-20	-0.895316	-0.922702
56182626	chr1:56182626:G:A	1.47213e-21	-7.39038e-10	-2.31198	1.77018e-20	-7.39038e-10	-2.30373
56182704	chr1:56182704:G:A	1.754e-21	-2.13679	-4.84864e-09	2.06384e-20	-2.15024	-4.84864e-09
56183035	chr1:56183035:G:T	2.5902e-22	-2.12275	-1.92679	3.97218e-21	-2.05393	-1.74415
56183136	chr1:56183136:C:T	1.44509e-21	-7.39038e-10	-2.33052	1.74179e-20	-7.39038e-10	-2.3199
56183280	chr1:56183280:G:C	2.17293e-22	-2.00955	-2.21565	2.69731e-21	-2.01843	-2.16671
56183337	chr1:56183337:C:T	1.44419e-21	-7.39038e-10	-2.33115	1.7237e-20	-7.39038e-10	-2.33034
56183376	chr1:56183376:T:G	1.84725e-21	-2.08499	-4.84864e-09	2.12621e-20	-2.12047	-4.84864e-09
56183430	chr1:56183430:G:C	1.086e-21	-1.57281	-1.04338	2.83721e-20	-0.865702	-0.966289
56183485	chr1:56183485:C:T	2.19739e-21	-7.39038e-10	-1.91142	2.58747e-20	-7.39038e-10	-1.92413
56183962	chr1:56183962:A:G	1.56962e-21	-7.39038e-10	-2.24786	1.7923e-20	-7.39038e-10	-2.29131
56184156	chr1:56184156:G:A	2.18799e-22	-2.00382	-2.21448	2.71763e-21	-2.01221	-2.16542
56184205	chr1:56184205:G:T	2.99692e-21	-7.39038e-10	-1.60111	3.91016e-20	-7.39038e-10	-1.51123
56184398	chr1:56184398:C:T	1.79982e-21	-7.39038e-10	-2.111	2.39747e-20	-7.39038e-10	-2.0004
56185275	chr1:56185275:G:C	3.22542e-22	-2.09009	-1.74013	5.18482e-21	-2.01265	-1.51901
56185349	chr1:56185349:T:A	1.00071e-21	-1.5503	-1.14769	2.65464e-20	-0.833183	-1.06532
56185604	chr1:56185604:T:C	1.75151e-21	-7.39038e-10	-2.13821	2.44382e-20	-7.39038e-10	-1.98125
56185733	chr1:56185733:A:G	3.70043e-22	-1.73648	-1.95635	3.60801e-21	-1.72989	-2.16435
56186021	chr1:56186021:C:T	2.03345e-22	-2.08689	-2.20465	2.70132e-21	-1.97148	-2.21217
56186219	chr1:56186219:G:T	1.51338e-21	-7.39038e-10	-2.28435	1.76159e-20	-7.39038e-10	-2.30859
56186313	chr1:56186313:A:G	2.19383e-21	-7.39038e-10	-1.91305	2.58324e-20	-7.39038e-10	-1.92577
56186390	chr1:56186390:G:A	4.20701e-21	-1.26194	-4.84864e-09	4.09482e-20	-1.46509	-4.84864e-09
56186992	chr1:56186992:TAAGTA:T	1.44433e-21	-7.39038e-10	-2.33105	1.72841e-20	-7.39038e-10	-2.32761
56187097	chr1:56187097:A:G	1.5197e-21	-7.39038e-10	-2.28018	1.85263e-20	-7.39038e-10	-2.25821
56187910	chr1:56187910:T:C	1.46116e-21	-7.39038e-10	-2.31946	1.81551e-20	-7.39038e-10	-2.27844
56187939	chr1:56187939:A:T	2.90396e-22	-2.20398	-1.73122	4.89839e-21	-2.20237	-1.38612
56188395	chr1:56188395:G:A	3.67144e-21	-7.39038e-10	-1.39811	3.43508e-20	-7.39038e-10	-1.64077
56188519	chr1:56188519:G:A	2.56053e-22	-2.13269	-1.92837	3.91136e-21	-2.06744	-1.74607
56188553	chr1:56188553:G:A	1.51796e-21	-7.39038e-10	-2.28132	1.85017e-20	-7.39038e-10	-2.25954
56188693	chr1:56188693:C:CCA	2.03433e-22	-2.07425	-2.21686	2.7224e-21	-1.95136	-2.22453
56189369	chr1:56189369:A:T	1.82272e-21	-2.09836	-4.84864e-09	2.10227e-20	-2.13179	-4.84864e-09
56189406	chr1:56189406:C:T	4.0028e-21	-7.39038e-10	-1.3117	5.39737e-20	-7.39038e-10	-1.1889
56189440	chr1:56189440:G:GTGTT	1.52618e-21	-7.39038e-10	-2.27592	1.73038e-20	-7.39038e-10	-2.32647
56189444	chr1:56189444:TTG:T	1.44524e-21	-7.39038e-10	-2.33042	1.73855e-20	-7.39038e-10	-2.32176
56189478	chr1:56189478:G:A	1.4452e-21	-7.39038e-10	-2.33045	1.73832e-20	-7.39038e-10	-2.32189
56189930	chr1:56189930:T:C	4.89599e-22	-2.20231	-1.21056	8.35975e-21	-2.20306	-0.850912
56190035	chr1:56190035:TTC:T	3.96538e-21	-7.39038e-10	-1.32109	2.17166e-20	-7.39038e-10	-2.09932
56190090	chr1:56190090:C:T	1.51852e-21	-7.39038e-10	-2.28096	1.85106e-20	-7.39038e-10	-2.25905
56190194	chr1:56190194:C:T	1.47161e-21	-7.39038e-10	-2.31233	1.99177e-20	-7.39038e-10	-2.18578
56190199	chr1:56190199:T:C	2.44139e-22	-2.01506	-2.09365	3.39093e-21	-2.09404	-1.86226
56190383	chr1:56190383:G:A	1.56185e-21	-7.39038e-10	-2.25283	1.91212e-20	-7.39038e-10	-2.2266
56190509	chr1:56190509:A:G	1.61063e-21	-7.39038e-10	-2.22207	1.82138e-20	-7.39038e-10	-2.27521
56191360	chr1:56191360:G:A	9.66709e-22	-1.66744	-1.06511	2.45056e-20	-1.00595	-0.972544
56191364	chr1:56191364:T:A	2.25322e-22	-2.13808	-2.05084	2.85987e-21	-2.02474	-2.10188
56191398	chr1:56191398:T:C	1.57875e-21	-7.39038e-10	-2.24206	1.81443e-20	-7.39038e-10	-2.27904
56191727	chr1:56191727:G:A	6.46701e-22	-2.18874	-0.945824	1.14596e-20	-2.2103	-0.528268
56191884	chr1:56191884:GGTGAA:G	2.13333e-21	-7.39038e-10	-1.94101	2.54098e-20	-7.39038e-10	-1.94226
56191932	chr1:56191932:G:A	1.44548e-21	-7.39038e-10	-2.33025	1.72313e-20	-7.39038e-10	-2.33067
56191954	chr1:56191954:A:G	1.64931e-21	-7.39038e-10	-2.19834	1.72764e-20	-7.39038e-10	-2.32806
56192641	chr1:56192641:C:T	1.88643e-21	-2.064	-4.84864e-09	2.17484e-20	-2.09786	-4.84864e-09
56193037	chr1:56193037:T:C	3.01812e-22	-2.20069	-1.69596	4.09955e-21	-2.21027	-1.55624
56193045	chr1:56193045:A:G	1.44419e-21	-7.39038e-10	-2.33115	1.7237e-20	-7.39038e-10	-2.33034
56193255	chr1:56193255:T:C	1.4451e-21	-7.39038e-10	-2.33052	1.73786e-20	-7.39038e-10	-2.32216
56193392	chr1:56193392:A:G	3.05283e-22	-2.1906	-1.69461	4.09795e-21	-2.2137	-1.55321
56193735	chr1:56193735:G:A	1.88322e-21	-7.39038e-10	-2.06571	2.24416e-20	-7.39038e-10	-2.06648
56194817	chr1:56194817:T:C	2.17175e-22	-2.0101	-2.21565	2.69701e-21	-2.01854	-2.16671
56194968	chr1:56194968:G:A	3.18244e-22	-2.10351	-1.74013	5.08985e-21	-2.03114	-1.51901
56195307	chr1:56195307:T:C	2.19225e-22	-1.88657	-2.32978	2.89821e-21	-1.82505	-2.28826
56195720	chr1:56195720:T:G	2.19342e-22	-2.03881	-2.177	2.36766e-21	-2.00326	-2.31223
56195784	chr1:56195784:A:G	2.65749e-21	-7.39038e-10	-1.72131	3.45379e-20	-7.39038e-10	-1.63534
56195923	chr1:56195923:T:C	1.44488e-21	-7.39038e-10	-2.33067	1.72766e-20	-7.39038e-10	-2.32804
56196160	chr1:56196160:T:G	3.82701e-22	-2.19483	-1.46436	5.25149e-21	-2.21269	-1.30619
56196328	chr1:56196328:A:G	1.65395e-21	-7.39038e-10	-2.19553	2.24722e-20	-7.39038e-10	-2.06512
56197674	chr1:56197674:A:G	1.61711e-21	-7.39038e-10	-2.21805	2.1999e-20	-7.39038e-10	-2.0864
56197798	chr1:56197798:AACAC:A	2.18346e-22	-2.00471	-2.21565	2.71171e-21	-2.0131	-2.16671
56197828	chr1:56197828:CACAT:C	1.78258e-21	-7.39038e-10	-2.12063	2.50904e-20	-7.39038e-10	-1.95491
56198379	chr1:56198379:T:C	1.45267e-21	-7.39038e-10	-2.32529	1.75685e-20	-7.39038e-10	-2.31129
56198547	chr1:56198547:G:A	3.05591e-22	-2.18975	-1.69445	4.08857e-21	-2.21397	-1.55523
56198755	chr1:56198755:C:A	1.76106e-22	-2.10822	-2.32714	2.0123e-21	-2.2106	-2.26752
56199622	chr1:56199622:A:G	3.23252e-22	-2.1919	-1.63612	4.37021e-21	-2.21357	-1.48901
56199662	chr1:56199662:C:T	1.52997e-21	-7.39038e-10	-2.27345	1.75632e-20	-7.39038e-10	-2.31159
56199714	chr1:56199714:C:A	1.45543e-21	-7.39038e-10	-2.32339	1.74426e-20	-7.39038e-10	-2.31848
56199800	chr1:56199800:G:A	1.63115e-21	-7.39038e-10	-2.20941	1.92458e-20	-7.39038e-10	-2.2201
56200015	chr1:56200015:G:A	3.22742e-21	-7.39038e-10	-1.52701	3.76391e-20	-7.39038e-10	-1.54935
56200127	chr1:56200127:T:G	3.70986e-21	-7.39038e-10	-1.3877	2.3424e-20	-7.39038e-10	-2.02364
56200446	chr1:56200446:A:G	1.7513e-22	-2.11169	-2.32924	1.93642e-21	-2.2144	-2.30216
56200466	chr1:56200466:G:A	1.65308e-21	-7.39038e-10	-2.19605	2.24553e-20	-7.39038e-10	-2.06587
56200765	chr1:56200765:A:G	2.31483e-22	-2.05892	-2.10302	3.08084e-21	-1.92395	-2.12824
56200968	chr1:56200968:C:G	2.73415e-21	-7.39038e-10	-1.69287	3.54445e-20	-7.39038e-10	-1.60943
56201083	chr1:56201083:A:C	1.51348e-21	-7.39038e-10	-2.28428	1.91172e-20	-7.39038e-10	-2.22681
56201137	chr1:56201137:G:A	2.78977e-22	-1.9702	-2.00511	3.80121e-21	-2.05539	-1.78668
56201440	chr1:56201440:G:A	1.59962e-21	-7.39038e-10	-2.22893	1.96799e-20	-7.39038e-10	-2.1978
56201572	chr1:56201572:T:G	2.74263e-22	-1.98607	-2.00629	3.78515e-21	-2.07159	-1.77472
56201867	chr1:56201867:T:C	3.13941e-22	-2.18741	-1.66983	4.15317e-21	-2.21421	-1.53931
56202491	chr1:56202491:G:A	8.8056e-22	-1.6742	-1.1517	2.20346e-20	-1.01569	-1.06909
56202800	chr1:56202800:C:T	2.04201e-22	-2.04786	-2.23949	2.80021e-21	-1.90709	-2.24061
56203906	chr1:56203906:A:C	1.44884e-21	-7.39038e-10	-2.32793	1.78632e-20	-7.39038e-10	-2.29465
56204018	chr1:56204018:G:A	2.17734e-22	-2.03527	-2.1879	2.69982e-21	-2.04874	-2.13547
56204153	chr1:56204153:A:G	1.44795e-21	-7.39038e-10	-2.32854	1.72423e-20	-7.39038e-10	-2.33003
56204421	chr1:56204421:T:C	2.90988e-22	-2.19906	-1.73411	3.91998e-21	-2.21096	-1.60034
56204428	chr1:56204428:G:A	2.31222e-22	-1.91672	-2.24635	2.97958e-21	-1.81758	-2.26803
56204568	chr1:56204568:T:C	3.15231e-22	-2.11302	-1.74013	5.03471e-21	-2.04203	-1.51901
56204661	chr1:56204661:A:G	1.56407e-21	-7.39038e-10	-2.2514	2.08292e-20	-7.39038e-10	-2.14104
56204766	chr1:56204766:T:C	1.44527e-21	-7.39038e-10	-2.3304	1.74137e-20	-7.39038e-10	-2.32014
56205554	chr1:56205554:T:G	3.80758e-21	-7.39038e-10	-1.3617	2.37621e-20	-7.39038e-10	-2.0093
56205714	chr1:56205714:A:G	1.44419e-21	-7.39038e-10	-2.33114	1.7365e-20	-7.39038e-10	-2.32294
56206434	chr1:56206434:G:A	3.18846e-22	-2.10409	-1.73765	5.11199e-21	-2.03007	-1.51574
56206464	chr1:56206464:G:A	3.18702e-22	-2.10161	-1.74058	5.10817e-21	-2.027	-1.51955
56206716	chr1:56206716:A:C	1.57255e-21	-7.39038e-10	-2.24599	1.95797e-20	-7.39038e-10	-2.2029
56207778	chr1:56207778:A:G	4.95341e-22	-2.19574	-1.20546	8.27159e-21	-2.20754	-0.857025
56207873	chr1:56207873:C:G	1.44478e-21	-7.39038e-10	-2.33074	1.73875e-20	-7.39038e-10	-2.32164
56208078	chr1:56208078:T:C	2.0455e-21	-1.98305	-4.84864e-09	2.68665e-20	-1.88652	-4.84864e-09
56208146	chr1:56208146:G:T	1.46352e-21	-7.39038e-10	-2.31785	1.72293e-20	-7.39038e-10	-2.33078
56208622	chr1:56208622:A:G	3.21472e-22	-2.08973	-1.7438	5.16947e-21	-2.01097	-1.52365
56208762	chr1:56208762:T:C	1.44738e-21	-7.39038e-10	-2.32894	1.72475e-20	-7.39038e-10	-2.32973
56209092	chr1:56209092:A:G	3.40771e-22	-2.09332	-1.68192	5.52549e-21	-2.0158	-1.45222
56209148	chr1:56209148:G:A	1.58828e-21	-7.39038e-10	-2.23604	1.89303e-20	-7.39038e-10	-2.23663
56209282	chr1:56209282:T:C	1.44902e-21	-7.39038e-10	-2.3278	1.72397e-20	-7.39038e-10	-2.33018
56209329	chr1:56209329:A:G	2.60131e-22	-2.11971	-1.92556	3.99948e-21	-2.04843	-1.7428
56209917	chr1:56209917:A:G	1.53679e-21	-7.39038e-10	-2.269	1.79616e-20	-7.39038e-10	-2.28916
56210404	chr1:56210404:C:T	2.18475e-22	-2.03217	-2.1876	2.71855e-21	-2.04219	-2.13511
56210506	chr1:56210506:T:C	2.80891e-22	-2.20046	-1.76802	3.77078e-21	-2.20268	-1.64744
56210975	chr1:56210975:G:A	1.46846e-21	-7.39038e-10	-2.31448	1.73527e-20	-7.39038e-10	-2.32365
56211236	chr1:56211236:A:G	3.19628e-22	-2.09916	-1.74013	5.13235e-21	-2.02283	-1.51901
56211298	chr1:56211298:A:C	1.46671e-21	-7.39038e-10	-2.31567	1.76231e-20	-7.39038e-10	-2.30818
56211500	chr1:56211500:G:GA	2.31406e-22	-2.21144	-1.95083	3.1652e-21	-2.17734	-1.84784
56211709	chr1:56211709:T:C	2.67961e-21	-7.39038e-10	-1.71302	4.11827e-20	-7.39038e-10	-1.45938
56211723	chr1:56211723:C:T	1.69154e-21	-7.39038e-10	-2.17305	1.90353e-20	-7.39038e-10	-2.2311
56212136	chr1:56212136:G:C	1.84159e-21	-7.39038e-10	-2.08806	2.03469e-20	-7.39038e-10	-2.16447
56212460	chr1:56212460:G:A	2.26592e-21	-1.88071	-4.84864e-09	2.65815e-20	-1.89718	-4.84864e-09
56213166	chr1:56213166:C:T	1.44433e-21	-7.39038e-10	-2.33105	1.73676e-20	-7.39038e-10	-2.32279
56213252	chr1:56213252:T:C	1.88839e-21	-7.39038e-10	-2.06297	2.72937e-20	-7.39038e-10	-1.87074
56214432	chr1:56214432:C:A	1.88958e-21	-2.06234	-4.84864e-09	2.1656e-20	-2.10211	-4.84864e-09
56215352	chr1:56215352:T:C	2.16935e-22	-2.18292	-2.04393	2.54848e-21	-2.21451	-2.02739
56215421	chr1:56215421:C:T	2.9827e-21	-7.39038e-10	-1.60586	3.87029e-20	-7.39038e-10	-1.52148
56215709	chr1:56215709:G:A	1.96746e-21	-2.02195	-4.84864e-09	2.24278e-20	-2.0671	-4.84864e-09
56215833	chr1:56215833:C:T	1.6892e-21	-7.39038e-10	-2.17444	1.92394e-20	-7.39038e-10	-2.22044
56215873	chr1:56215873:G:A	1.93862e-22	-2.0249	-2.31441	2.02662e-21	-2.19918	-2.27185
56216398	chr1:56216398:TC:T	2.07941e-22	-2.21426	-2.05494	2.88519e-21	-2.21299	-1.90481
56216443	chr1:56216443:A:C	2.19682e-21	-7.39038e-10	-1.91168	2.58411e-20	-7.39038e-10	-1.92543
56216918	chr1:56216918:T:G	1.96298e-21	-2.02423	-4.84864e-09	2.23927e-20	-2.06866	-4.84864e-09
56217602	chr1:56217602:G:A	1.587e-21	-7.39038e-10	-2.23685	1.75852e-20	-7.39038e-10	-2.31034
56217814	chr1:56217814:C:T	1.74564e-21	-2.14157	-4.84864e-09	2.17726e-20	-2.09674	-4.84864e-09
56218303	chr1:56218303:A:G	2.50467e-22	-2.02225	-2.06087	3.13198e-21	-2.03617	-1.99956
56218423	chr1:56218423:G:C	1.83796e-21	-7.39038e-10	-2.09004	2.4203e-20	-7.39038e-10	-1.99092
56218565	chr1:56218565:G:C	1.71002e-21	-7.39038e-10	-2.16219	1.95851e-20	-7.39038e-10	-2.20263
56218579	chr1:56218579:A:G	2.22878e-21	-1.89724	-4.84864e-09	3.1643e-20	-1.72288	-4.84864e-09
56218595	chr1:56218595:G:A	3.72344e-20	-7.39038e-10	0.918539	3.17819e-19	-7.39038e-10	0.584086
56218785	chr1:56218785:G:T	1.71002e-21	-7.39038e-10	-2.16219	1.95851e-20	-7.39038e-10	-2.20263
56219018	chr1:56219018:A:C	1.47561e-21	-7.39038e-10	-2.30962	2.02727e-20	-7.39038e-10	-2.16812
56219166	chr1:56219166:G:A	7.85955e-22	-1.72581	-1.21374	2.66365e-20	-0.960528	-0.934584
56219668	chr1:56219668:G:A	2.03032e-22	-1.9842	-2.30889	2.07474e-21	-2.18589	-2.26167
56219761	chr1:56219761:T:C	1.91169e-22	-2.09857	-2.25472	2.32486e-21	-2.04124	-2.2925
56219962	chr1:56219962:T:C	2.991e-21	-7.39038e-10	-1.60309	2.2335e-20	-7.39038e-10	-2.07124
56220243	chr1:56220243:C:T	4.05866e-21	-7.39038e-10	-1.29784	5.57418e-20	-7.39038e-10	-1.15667
56220371	chr1:56220371:C:T	2.01429e-21	-1.99843	-4.84864e-09	2.05937e-20	-2.15241	-4.84864e-09
56220538	chr1:56220538:T:G	2.02544e-21	-7.39038e-10	-1.99291	2.38075e-20	-7.39038e-10	-2.0074
56220626	chr1:56220626:C:T	2.09059e-22	-2.21194	-2.05189	2.89096e-21	-2.21453	-1.90128
56220638	chr1:56220638:A:G	1.54778e-21	-7.39038e-10	-2.26187	1.79498e-20	-7.39038e-10	-2.28981
56220950	chr1:56220950:A:G	1.97597e-22	-2.01482	-2.3054	2.0645e-21	-2.19691	-2.2556
56221097	chr1:56221097:T:C	2.08882e-22	-2.21278	-2.05189	2.89144e-21	-2.21437	-1.90128
56221561	chr1:56221561:T:C	1.44812e-21	-7.39038e-10	-2.32843	1.72432e-20	-7.39038e-10	-2.32998
56221838	chr1:56221838:C:A	1.93872e-22	-2.02483	-2.31441	2.0252e-21	-2.2	-2.27173
56222670	chr1:56222670:A:G	4.10025e-22	-2.17437	-1.41586	4.91653e-21	-2.21416	-1.37063
56223362	chr1:56223362:T:C	5.21715e-22	-1.54278	-1.80655	6.69289e-21	-1.70982	-1.56653
56223533	chr1:56223533:T:C	2.17411e-22	-2.19761	-2.02705	2.6195e-21	-2.21353	-2.00088
56223575	chr1:56223575:T:C	1.67046e-21	-2.1856	-4.84864e-09	2.03527e-20	-2.16418	-4.84864e-09
56223618	chr1:56223618:A:T	1.4471e-21	-7.39038e-10	-2.32913	1.74511e-20	-7.39038e-10	-2.31799
56223638	chr1:56223638:C:A	1.85572e-21	-7.39038e-10	-2.08042	2.13252e-20	-7.39038e-10	-2.11751
56223693	chr1:56223693:A:G	5.43786e-22	-1.51613	-1.79176	6.96814e-21	-1.68658	-1.54947
56223738	chr1:56223738:A:T	2.04544e-22	-1.99843	-2.28724	2.59489e-21	-1.89752	-2.32633
56224126	chr1:56224126:C:T	2.6823e-21	-1.80009	0.088068	5.25932e-20	-1.66284	0.448029
56224166	chr1:56224166:C:T	1.50184e-21	-7.39038e-10	-2.292	2.15855e-20	-7.39038e-10	-2.10537
56224167	chr1:56224167:G:A	1.77364e-21	-7.39038e-10	-2.12566	2.0451e-20	-7.39038e-10	-2.15936
56224213	chr1:56224213:C:T	2.09703e-21	-7.39038e-10	-1.95817	2.45443e-20	-7.39038e-10	-1.97692
56224255	chr1:56224255:C:T	6.25594e-22	-1.94311	-1.22464	1.80122e-20	-1.29758	-0.988769
56224344	chr1:56224344:A:G	1.52393e-21	-7.39038e-10	-2.2774	1.73084e-20	-7.39038e-10	-2.32621
56224379	chr1:56224379:T:C	2.01569e-21	-7.39038e-10	-1.99773	2.38511e-20	-7.39038e-10	-2.00556
56224409	chr1:56224409:G:A	5.31763e-22	-1.55431	-1.77594	6.85933e-21	-1.72093	-1.53086
56224449	chr1:56224449:A:G	2.37309e-22	-2.04493	-2.09215	2.96859e-21	-2.05822	-2.03109
56224499	chr1:56224499:A:T	4.30982e-21	-1.2378	-4.84864e-09	9.0067e-20	-0.676843	-4.84864e-09
56224600	chr1:56224600:C:T	1.91826e-21	-2.04727	-4.84864e-09	1.96461e-20	-2.19952	-4.84864e-09
56224647	chr1:56224647:T:C	3.44197e-22	-2.18554	-1.57969	4.27862e-21	-2.21432	-1.50944
56224752	chr1:56224752:A:G	3.60922e-22	-2.17964	-1.53815	4.4366e-21	-2.21454	-1.47297
56225202	chr1:56225202:C:G	3.2083e-22	-2.10489	-1.73064	3.94141e-21	-2.19393	-1.61193
56225421	chr1:56225421:A:G	1.91873e-21	-2.04703	-4.84864e-09	2.19437e-20	-2.08892	-4.84864e-09
56225671	chr1:56225671:CT:C	4.51894e-22	-1.6682	-1.8248	5.90131e-21	-1.81467	-1.58755
56226249	chr1:56226249:GAC:G	2.12207e-22	-2.19955	-2.04934	2.91394e-21	-2.20993	-1.89796
56226381	chr1:56226381:T:A	2.33858e-22	-2.06661	-2.08512	2.93746e-21	-2.0767	-2.02315
56226404	chr1:56226404:C:A	5.89164e-22	-1.94222	-1.28552	1.69468e-20	-1.29567	-1.05164
56226876	chr1:56226876:C:T	6.99315e-22	-1.76218	-1.29417	2.29694e-20	-1.01888	-1.02435
56226886	chr1:56226886:A:T	1.4534e-21	-7.39038e-10	-2.32479	1.7383e-20	-7.39038e-10	-2.3219
56227072	chr1:56227072:A:G	1.49432e-21	-7.39038e-10	-2.29702	1.76107e-20	-7.39038e-10	-2.30889
56227773	chr1:56227773:C:T	1.48827e-21	-7.39038e-10	-2.30108	1.74213e-20	-7.39038e-10	-2.3197
56227883	chr1:56227883:ACACACACACACACACACAGAGG:A	1.83117e-22	-2.10026	-2.29606	2.05117e-21	-2.21417	-2.24482
56227994	chr1:56227994:G:A	1.65622e-21	-7.39038e-10	-2.19415	2.13457e-20	-7.39038e-10	-2.11654
56228071	chr1:56228071:C:G	2.71009e-22	-2.21217	-1.79213	3.35611e-21	-2.21446	-1.75215
56228227	chr1:56228227:T:C	2.62057e-22	-1.74622	-2.29167	3.44061e-21	-1.64398	-2.29777
56228507	chr1:56228507:C:T	3.10149e-22	-2.19111	-1.67828	3.85408e-21	-2.21381	-1.61446
56228788	chr1:56228788:C:A	3.01651e-22	-2.19285	-1.70433	3.77993e-21	-2.21354	-1.63415
56229281	chr1:56229281:T:C	1.49526e-21	-7.39038e-10	-2.29639	1.76198e-20	-7.39038e-10	-2.30837
56229371	chr1:56229371:C:T	2.47498e-22	-1.80197	-2.29308	3.21734e-21	-1.70989	-2.29895
56229376	chr1:56229376:C:T	2.03819e-22	-2.10062	-2.18859	3.09484e-21	-2.11963	-1.92803
56229502	chr1:56229502:A:G	1.91921e-21	-2.04678	-4.84864e-09	2.66732e-20	-1.89374	-4.84864e-09
56229596	chr1:56229596:T:A	2.08364e-22	-2.10864	-2.15852	2.47577e-21	-2.04589	-2.22496
56229932	chr1:56229932:G:A	3.50693e-21	-1.44395	-4.84864e-09	2.63943e-20	-1.90425	-4.84864e-09
56230026	chr1:56230026:G:A	1.59291e-21	-7.39038e-10	-2.23313	2.07056e-20	-7.39038e-10	-2.14699
56230235	chr1:56230235:A:G	2.11092e-22	-2.06176	-2.19239	3.1768e-21	-2.08525	-1.93627
56230485	chr1:56230485:G:A	2.91257e-22	-2.19572	-1.73652	3.62137e-21	-2.2128	-1.67774
56230569	chr1:56230569:T:G	2.26288e-22	-1.95103	-2.23361	2.45073e-21	-1.95376	-2.32725
56230701	chr1:56230701:T:A	5.86306e-22	-1.77539	-1.45721	1.89388e-20	-1.03981	-1.19637
56231573	chr1:56231573:T:G	2.97428e-22	-2.19344	-1.71784	3.69531e-21	-2.2134	-1.65693
56231724	chr1:56231724:T:A	2.03476e-22	-2.07872	-2.21218	2.44518e-21	-2.02151	-2.26176
56231744	chr1:56231744:G:A	2.96689e-22	-2.19862	-1.71514	3.70269e-21	-2.21177	-1.65657
56232004	chr1:56232004:T:C	4.16462e-22	-1.65865	-1.91601	5.27776e-21	-1.80759	-1.70631
56232470	chr1:56232470:TA:T	2.25276e-22	-1.97633	-2.2128	2.4021e-21	-1.97867	-2.32238
56232623	chr1:56232623:T:C	2.96863e-22	-2.2052	-1.70797	3.75341e-21	-2.20779	-1.64694
56232649	chr1:56232649:C:T	1.99952e-22	-1.99262	-2.31575	2.58704e-21	-1.89574	-2.33114
56232782	chr1:56232782:A:C	1.49144e-21	-7.39038e-10	-2.29895	1.75815e-20	-7.39038e-10	-2.31055
56233024	chr1:56233024:C:T	3.9701e-22	-1.68944	-1.93304	5.03171e-21	-1.83618	-1.72546
56233121	chr1:56233121:C:T	1.45799e-21	-7.39038e-10	-2.32163	1.73099e-20	-7.39038e-10	-2.32612
56233471	chr1:56233471:T:A	3.07079e-22	-1.75684	-2.1225	3.77567e-21	-1.68076	-2.16806
56233518	chr1:56233518:A:G	3.04785e-22	-2.2015	-1.68534	3.84096e-21	-2.21031	-1.62136
56234310	chr1:56234310:G:A	1.89033e-22	-2.03386	-2.33067	2.5217e-21	-1.93493	-2.31753
56234379	chr1:56234379:T:C	2.4221e-21	-7.39038e-10	-1.81406	2.97007e-20	-7.39038e-10	-1.78622
56234440	chr1:56234440:T:G	1.77702e-21	-7.39038e-10	-2.12375	2.42896e-20	-7.39038e-10	-1.98735
56234559	chr1:56234559:A:T	1.48191e-21	-7.39038e-10	-2.30536	1.72231e-20	-7.39038e-10	-2.33114
56234646	chr1:56234646:T:C	1.55165e-21	-7.39038e-10	-2.25938	1.82413e-20	-7.39038e-10	-2.27371
56234702	chr1:56234702:G:T	1.586e-22	-2.21212	-2.32794	1.927e-21	-2.21454	-2.30689
56234895	chr1:56234895:G:A	3.06735e-22	-2.19736	-1.68311	5.23502e-21	-2.07647	-1.44556
56234932	chr1:56234932:T:C	2.45808e-22	-1.81	-2.29189	3.19307e-21	-1.71861	-2.2978
56235035	chr1:56235035:A:T	8.07018e-20	1.69207	-4.84864e-09	2.42859e-18	2.61767	-4.84864e-09
56235207	chr1:56235207:T:C	1.51976e-21	-7.39038e-10	-2.28014	1.87819e-20	-7.39038e-10	-2.2445
56235286	chr1:56235286:C:T	1.87514e-22	-2.10535	-2.26724	2.30491e-21	-2.04369	-2.29867
56235495	chr1:56235495:T:C	3.0651e-22	-2.201	-1.6802	3.86067e-21	-2.21058	-1.61598
56236479	chr1:56236479:A:T	1.46975e-21	-7.39038e-10	-2.3136	1.7334e-20	-7.39038e-10	-2.32473
56236563	chr1:56236563:G:A	1.57921e-22	-2.21357	-2.33078	1.90822e-21	-2.21423	-2.317
56236569	chr1:56236569:G:A	1.57963e-22	-2.21305	-2.33103	1.90394e-21	-2.21444	-2.31903
56236772	chr1:56236772:A:T	3.12256e-22	-2.19853	-1.66409	3.92439e-21	-2.21166	-1.59852
56236806	chr1:56236806:A:G	2.43867e-22	-1.81109	-2.29873	3.11236e-21	-1.74198	-2.30003
56236905	chr1:56236905:T:A	2.42744e-22	-1.83169	-2.28275	3.14091e-21	-1.74331	-2.28957
56236941	chr1:56236941:T:C	3.01764e-22	-2.20417	-1.69263	3.8259e-21	-2.20841	-1.62719
56236987	chr1:56236987:T:G	1.44447e-21	-7.39038e-10	-2.33095	1.73336e-20	-7.39038e-10	-2.32475
56237075	chr1:56237075:C:G	1.44442e-21	-7.39038e-10	-2.33099	1.733e-20	-7.39038e-10	-2.32495
56237095	chr1:56237095:G:A	2.11573e-22	-1.93658	-2.3153	2.09006e-21	-2.16716	-2.27305
56237113	chr1:56237113:A:G	2.93249e-22	-2.20308	-1.72235	3.69902e-21	-2.20915	-1.66018
56237353	chr1:56237353:G:A	1.79119e-21	-7.39038e-10	-2.11581	2.16633e-20	-7.39038e-10	-2.10178
56237508	chr1:56237508:C:T	2.35254e-22	-1.84467	-2.30111	2.99204e-21	-1.77887	-2.30257
56237724	chr1:56237724:A:G	1.58731e-22	-2.21195	-2.32729	1.92904e-21	-2.21453	-2.30584
56237741	chr1:56237741:A:G	2.82726e-22	-2.1955	-1.76647	3.53784e-21	-2.21276	-1.70112
56237774	chr1:56237774:A:G	1.6398e-21	-7.39038e-10	-2.20412	2.15304e-20	-7.39038e-10	-2.10793
56237822	chr1:56237822:T:C	1.87777e-21	-2.06861	-4.84864e-09	2.15391e-20	-2.10752	-4.84864e-09
56238161	chr1:56238161:T:C	2.02681e-22	-1.96474	-2.33007	2.48522e-21	-1.96879	-2.29824
56238203	chr1:56238203:G:T	1.76098e-21	-7.39038e-10	-2.13282	2.32252e-20	-7.39038e-10	-2.03216
56238214	chr1:56238214:C:T	2.11371e-22	-2.20299	-2.04985	2.90548e-21	-2.21194	-1.89886
56238243	chr1:56238243:G:A	2.04773e-22	-1.95374	-2.3308	2.52644e-21	-1.95765	-2.29294
56238278	chr1:56238278:GCCT:G	1.7887e-22	-2.09864	-2.32115	2.27696e-21	-2.02602	-2.32853
56238431	chr1:56238431:C:T	1.49432e-21	-7.39038e-10	-2.29702	1.76107e-20	-7.39038e-10	-2.30889
56238564	chr1:56238564:G:A	2.00755e-22	-1.97323	-2.33113	2.49218e-21	-1.97788	-2.28636
56238805	chr1:56238805:A:G	1.69169e-21	-2.17297	-4.84864e-09	1.97527e-20	-2.19411	-4.84864e-09
56239145	chr1:56239145:G:A	1.45449e-21	-7.39038e-10	-2.32404	1.72279e-20	-7.39038e-10	-2.33087
56239197	chr1:56239197:A:T	4.66249e-22	-2.21275	-1.24898	6.13993e-21	-2.2046	-1.15798
56239350	chr1:56239350:T:C	1.06994e-20	-0.328507	-4.84864e-09	1.61762e-19	-0.0912717	-4.84864e-09
56239619	chr1:56239619:C:T	1.44422e-21	-7.39038e-10	-2.33112	1.73215e-20	-7.39038e-10	-2.32545
56239743	chr1:56239743:C:A	2.12393e-21	-7.39038e-10	-1.94543	2.9667e-20	-7.39038e-10	-1.78736
56239841	chr1:56239841:C:T	2.21927e-21	-7.39038e-10	-1.90151	3.12426e-20	-7.39038e-10	-1.73561
56239913	chr1:56239913:G:A	2.7284e-22	-2.20679	-1.79077	3.41144e-21	-2.21255	-1.73771
56240091	chr1:56240091:T:TA	2.12898e-21	-7.39038e-10	-1.94305	2.53285e-20	-7.39038e-10	-1.94547
56240499	chr1:56240499:G:A	1.97771e-22	-2.20112	-2.11822	3.67021e-21	-2.11946	-1.75769
56240602	chr1:56240602:C:T	3.41801e-22	-2.2013	-1.57092	4.34863e-21	-2.21039	-1.49715
56241237	chr1:56241237:C:T	2.16203e-21	-7.39038e-10	-1.92764	2.56609e-20	-7.39038e-10	-1.93243
56241240	chr1:56241240:C:A	1.98827e-21	-2.01143	-4.84864e-09	2.26056e-20	-2.0592	-4.84864e-09
56241371	chr1:56241371:C:A	4.89812e-21	-1.10984	-4.84864e-09	1.90523e-19	0.0723746	-4.84864e-09
56241668	chr1:56241668:A:G	1.67634e-21	-2.18208	-4.84864e-09	1.95338e-20	-2.20525	-4.84864e-09
56241699	chr1:56241699:G:A	1.45272e-21	-7.39038e-10	-2.32525	1.72262e-20	-7.39038e-10	-2.33097
56241795	chr1:56241795:T:G	2.21337e-21	-7.39038e-10	-1.90418	3.115e-20	-7.39038e-10	-1.73858
56241832	chr1:56241832:C:T	2.04825e-21	-7.39038e-10	-1.98171	2.90073e-20	-7.39038e-10	-1.80985
56241947	chr1:56241947:G:T	1.9032e-21	-2.05516	-4.84864e-09	2.49791e-20	-1.95936	-4.84864e-09
56241965	chr1:56241965:T:G	5.25874e-22	-1.5579	-1.78349	6.28886e-21	-1.88507	-1.45354
56242190	chr1:56242190:A:G	2.94477e-22	-2.20369	-1.71755	3.74794e-21	-2.20894	-1.64725
56242353	chr1:56242353:T:C	2.43444e-21	-7.39038e-10	-1.80898	3.53925e-20	-7.39038e-10	-1.6109
56242481	chr1:56242481:A:G	1.74007e-21	-7.39038e-10	-2.14477	2.09219e-20	-7.39038e-10	-2.1366
56242538	chr1:56242538:T:C	1.74791e-22	-2.21396	-2.22889	2.166e-21	-2.19608	-2.20843
56242593	chr1:56242593:C:T	1.44449e-21	-7.39038e-10	-2.33094	1.7335e-20	-7.39038e-10	-2.32467
56242646	chr1:56242646:T:C	2.44502e-22	-1.8023	-2.30492	3.16451e-21	-1.72115	-2.30424
56242810	chr1:56242810:G:A	2.04825e-21	-7.39038e-10	-1.98171	2.90073e-20	-7.39038e-10	-1.80985
56243044	chr1:56243044:C:T	2.20086e-21	-7.39038e-10	-1.90984	3.08117e-20	-7.39038e-10	-1.7495
56243248	chr1:56243248:C:T	2.272e-22	-2.18885	-1.99176	3.35281e-21	-2.20161	-1.76598
56243278	chr1:56243278:T:G	6.66195e-22	-1.75057	-1.35429	2.22206e-20	-0.996545	-1.07983
56243367	chr1:56243367:G:GT	2.21337e-21	-7.39038e-10	-1.90418	3.115e-20	-7.39038e-10	-1.73858
56243416	chr1:56243416:G:A	1.47729e-21	-7.39038e-10	-2.30848	2.02746e-20	-7.39038e-10	-2.16803
56243995	chr1:56243995:C:T	4.16519e-22	-2.21449	-1.36003	8.40624e-21	-2.09019	-0.958235
56244136	chr1:56244136:T:G	2.48174e-21	-7.39038e-10	-1.78973	3.5599e-20	-7.39038e-10	-1.60508
56244162	chr1:56244162:T:A	2.00285e-22	-2.00517	-2.30154	2.05786e-21	-2.19784	-2.25788
56244485	chr1:56244485:G:A	1.64794e-21	-7.39038e-10	-2.19917	1.88085e-20	-7.39038e-10	-2.24309
56244490	chr1:56244490:CT:C	1.49502e-21	-7.39038e-10	-2.29655	1.76173e-20	-7.39038e-10	-2.30852
56244567	chr1:56244567:G:A	1.66649e-21	-7.39038e-10	-2.18798	1.98046e-20	-7.39038e-10	-2.19148
56244579	chr1:56244579:A:G	2.0278e-22	-1.96318	-2.33115	2.51776e-21	-1.96841	-2.28562
56244637	chr1:56244637:A:C	2.64109e-21	-7.39038e-10	-1.7275	3.82697e-20	-7.39038e-10	-1.53274
56244782	chr1:56244782:T:C	2.20598e-21	-7.39038e-10	-1.90752	3.08062e-20	-7.39038e-10	-1.74968
56245002	chr1:56245002:C:T	2.12463e-21	-7.39038e-10	-1.94509	2.80605e-20	-7.39038e-10	-1.84303
56245003	chr1:56245003:G:A	3.64056e-22	-1.84604	-1.8631	4.60877e-21	-2.05906	-1.59038
56245387	chr1:56245387:T:A	1.68933e-21	-7.39038e-10	-2.17436	1.92277e-20	-7.39038e-10	-2.22104
56245429	chr1:56245429:T:C	2.3845e-22	-2.07445	-2.05784	2.99279e-21	-2.08481	-1.99638
56245550	chr1:56245550:C:G	2.16652e-22	-1.92529	-2.30286	2.17504e-21	-2.16418	-2.23617
56245588	chr1:56245588:AC:A	1.78044e-21	-7.39038e-10	-2.12183	2.4344e-20	-7.39038e-10	-1.98511
56245730	chr1:56245730:A:T	2.26374e-21	-7.39038e-10	-1.88168	3.20089e-20	-7.39038e-10	-1.71138
56245793	chr1:56245793:A:G	1.49432e-21	-7.39038e-10	-2.29702	1.76107e-20	-7.39038e-10	-2.30889
56246091	chr1:56246091:T:C	3.58535e-22	-2.21204	-1.51238	6.12699e-21	-2.09179	-1.2729
56246119	chr1:56246119:T:G	3.97587e-21	-1.31845	-4.84864e-09	4.5548e-20	-1.35863	-4.84864e-09
56246314	chr1:56246314:C:T	1.70163e-22	-2.15738	-2.31231	1.95278e-21	-2.18408	-2.32406
56246608	chr1:56246608:G:A	2.2666e-22	-2.04193	-2.14106	2.79487e-21	-1.97376	-2.17585
56246828	chr1:56246828:T:C	2.24513e-21	-7.39038e-10	-1.88993	2.66952e-20	-7.39038e-10	-1.89291
56247165	chr1:56247165:C:T	1.85923e-21	-7.39038e-10	-2.07853	2.22455e-20	-7.39038e-10	-2.07525
56247571	chr1:56247571:A:C	1.7343e-21	-7.39038e-10	-2.14809	1.82615e-20	-7.39038e-10	-2.2726
56247650	chr1:56247650:A:G	1.73185e-21	-7.39038e-10	-2.1495	1.82479e-20	-7.39038e-10	-2.27335
56247888	chr1:56247888:T:C	3.97739e-22	-2.13574	-1.48491	6.448e-21	-1.96649	-1.34713
56247961	chr1:56247961:T:C	2.23906e-22	-2.04848	-2.14674	2.72375e-21	-2.05078	-2.12461
56247972	chr1:56247972:C:A	3.90931e-22	-2.14094	-1.49698	6.31769e-21	-1.97612	-1.35792
56248022	chr1:56248022:C:T	1.45189e-21	-7.39038e-10	-2.32582	1.72658e-20	-7.39038e-10	-2.32867
56248088	chr1:56248088:G:A	6.63931e-22	-1.75474	-1.35353	2.21464e-20	-1.00317	-1.07655
56248126	chr1:56248126:T:C	1.77269e-21	-7.39038e-10	-2.1262	2.42104e-20	-7.39038e-10	-1.99061
56248165	chr1:56248165:T:C	3.99158e-22	-2.12923	-1.48786	6.47722e-21	-1.95529	-1.35382
56248251	chr1:56248251:A:G	1.83817e-21	-7.39038e-10	-2.08992	2.22509e-20	-7.39038e-10	-2.07501
56248413	chr1:56248413:T:G	2.62939e-22	-2.21119	-1.82334	5.12144e-21	-1.90738	-1.63658
56248797	chr1:56248797:T:C	2.6662e-21	-7.39038e-10	-1.71804	2.18677e-20	-7.39038e-10	-2.09239
56249138	chr1:56249138:A:G	2.32299e-22	-2.17296	-1.98547	3.26401e-21	-2.19568	-1.79876
56249161	chr1:56249161:C:T	1.86455e-21	-2.07567	-4.84864e-09	2.16309e-20	-2.10327	-4.84864e-09
56249200	chr1:56249200:T:TC	2.57171e-22	-2.20706	-1.84965	5.10529e-21	-1.87847	-1.66865
56249252	chr1:56249252:T:C	4.16052e-22	-2.09883	-1.47681	6.88312e-21	-1.90664	-1.34169
56249411	chr1:56249411:C:A	2.84903e-21	-7.39038e-10	-1.65171	3.67485e-20	-7.39038e-10	-1.5733
56249845	chr1:56249845:A:T	2.14151e-21	-7.39038e-10	-1.93718	2.52696e-20	-7.39038e-10	-1.94779
56249968	chr1:56249968:C:T	1.84512e-21	-2.08615	-4.84864e-09	2.40043e-20	-1.99916	-4.84864e-09
56250039	chr1:56250039:A:G	1.84149e-22	-2.13867	-2.25203	2.24892e-21	-2.08993	-2.27702
56250083	chr1:56250083:G:T	3.87858e-22	-2.14301	-1.5028	6.38783e-21	-1.97711	-1.34589
56250181	chr1:56250181:G:C	1.62688e-21	-2.21203	-4.84864e-09	1.94968e-20	-2.20715	-4.84864e-09
56250195	chr1:56250195:G:C	3.37782e-22	-2.18187	-1.60218	4.24325e-21	-2.19863	-1.53343
56250735	chr1:56250735:A:G	2.70621e-22	-2.08108	-1.92465	4.22055e-21	-1.89346	-1.84397
56250754	chr1:56250754:T:C	5.03463e-22	-2.03255	-1.35239	8.84517e-21	-1.81497	-1.18255
56250850	chr1:56250850:T:C	1.98368e-21	-7.39038e-10	-2.01374	2.62357e-20	-7.39038e-10	-1.91028
56250899	chr1:56250899:T:G	2.54336e-21	-7.39038e-10	-1.76521	4.1696e-20	-7.39038e-10	-1.44699
56250914	chr1:56250914:G:C	1.49432e-21	-7.39038e-10	-2.29702	1.76107e-20	-7.39038e-10	-2.30889
56251037	chr1:56251037:C:T	2.04761e-22	-1.95844	-2.32617	2.4699e-21	-1.96421	-2.30901
56251109	chr1:56251109:A:C	2.05428e-22	-1.95165	-2.3297	2.51191e-21	-1.95721	-2.29914
56252057	chr1:56252057:G:A	2.06607e-22	-1.97741	-2.29822	2.3838e-21	-1.97924	-2.32946
56252125	chr1:56252125:G:C	3.21988e-21	-1.52935	-4.84864e-09	3.45207e-20	-1.63584	-4.84864e-09
56252250	chr1:56252250:G:C	1.71815e-22	-2.14058	-2.31944	2.1544e-21	-2.07873	-2.33115
56252265	chr1:56252265:A:AGAG	2.87737e-22	-2.19217	-1.75223	3.57536e-21	-2.20571	-1.69762
56253018	chr1:56253018:G:A	1.514e-21	-7.39038e-10	-2.28394	1.79788e-20	-7.39038e-10	-2.2882
56253538	chr1:56253538:C:T	2.51832e-22	-2.02702	-2.05067	2.9704e-21	-2.02859	-2.0601
56254265	chr1:56254265:G:C	1.7382e-21	-7.39038e-10	-2.14585	1.82851e-20	-7.39038e-10	-2.27131
56254410	chr1:56254410:A:C	1.44449e-21	-7.39038e-10	-2.33094	1.7335e-20	-7.39038e-10	-2.32467
56254507	chr1:56254507:A:G	1.71887e-21	-7.39038e-10	-2.15703	2.03997e-20	-7.39038e-10	-2.16188
56254692	chr1:56254692:A:G	1.93289e-21	-2.03967	-4.84864e-09	2.21112e-20	-2.08131	-4.84864e-09
56254832	chr1:56254832:G:C	1.48315e-21	-7.39038e-10	-2.30453	1.74885e-20	-7.39038e-10	-2.31586
56255390	chr1:56255390:T:A	2.62653e-21	-7.39038e-10	-1.73303	2.98593e-20	-7.39038e-10	-1.7809
56255395	chr1:56255395:T:C	1.72085e-21	-2.15587	-4.84864e-09	2.00006e-20	-2.18164	-4.84864e-09
56256057	chr1:56256057:C:A	1.84209e-21	-7.39038e-10	-2.08779	2.31958e-20	-7.39038e-10	-2.03342
56256539	chr1:56256539:C:CA	2.77868e-22	-2.19106	-1.78825	3.74483e-21	-2.21454	-1.64247
56256678	chr1:56256678:CTGAG:C	1.60693e-22	-2.21243	-2.31452	1.95455e-21	-2.20364	-2.30359
56256791	chr1:56256791:A:G	2.75271e-21	-7.39038e-10	-1.68611	4.441e-20	-7.39038e-10	-1.38393
56256876	chr1:56256876:A:AG	1.72122e-22	-2.18816	-2.27008	1.98134e-21	-2.19281	-2.30081
56257093	chr1:56257093:G:A	2.98123e-21	-7.39038e-10	-1.60636	3.42028e-20	-7.39038e-10	-1.64509
56257106	chr1:56257106:G:A	2.7481e-22	-2.09884	-1.89153	3.73027e-21	-2.08953	-1.77139
56257226	chr1:56257226:T:C	2.69255e-21	-7.39038e-10	-1.7082	3.11783e-20	-7.39038e-10	-1.73767
56257514	chr1:56257514:C:T	2.05999e-21	-7.39038e-10	-1.97599	2.92614e-20	-7.39038e-10	-1.80113
56257799	chr1:56257799:T:C	1.44642e-21	-7.39038e-10	-2.3296	1.74126e-20	-7.39038e-10	-2.3202
56257802	chr1:56257802:C:T	1.76525e-21	-7.39038e-10	-2.1304	2.23216e-20	-7.39038e-10	-2.07184
56258094	chr1:56258094:T:C	1.67359e-21	-2.18372	-4.84864e-09	1.9752e-20	-2.19414	-4.84864e-09
56258096	chr1:56258096:T:C	1.75209e-22	-2.12171	-2.31876	2.16326e-21	-2.0756	-2.33018
56258179	chr1:56258179:C:G	2.99693e-22	-1.98999	-1.9137	3.93716e-21	-1.95864	-1.8483
56258560	chr1:56258560:G:A	1.87142e-22	-2.06854	-2.30604	2.03416e-21	-2.20963	-2.25768
56259704	chr1:56259704:C:T	3.13808e-22	-2.17133	-1.68634	3.71995e-21	-2.18922	-1.67447
56259860	chr1:56259860:C:A	2.88373e-22	-2.17535	-1.76684	3.42e-21	-2.19224	-1.75552
56259952	chr1:56259952:A:G	2.01721e-22	-1.98943	-2.31014	2.05755e-21	-2.1815	-2.27438
56259972	chr1:56259972:T:C	3.11391e-22	-2.1811	-1.6843	3.70288e-21	-2.1961	-1.67218
56260154	chr1:56260154:T:C	2.50086e-22	-2.20056	-1.88408	2.54085e-21	-2.21453	-2.03037
56260316	chr1:56260316:A:G	2.08312e-22	-1.96351	-2.30391	2.09571e-21	-2.17145	-2.26605
56260772	chr1:56260772:T:C	3.29797e-22	-2.19535	-1.61262	3.90955e-21	-2.20656	-1.60741
56260863	chr1:56260863:T:C	3.03483e-22	-1.65133	-2.2398	3.26118e-21	-1.66949	-2.32582
56261659	chr1:56261659:C:T	2.78296e-21	-7.39038e-10	-1.67518	4.02088e-20	-7.39038e-10	-1.48331
56261676	chr1:56261676:C:T	3.10907e-22	-2.19815	-1.6688	3.71352e-21	-2.20806	-1.65735
56261756	chr1:56261756:T:C	1.78628e-21	-7.39038e-10	-2.11856	2.52586e-20	-7.39038e-10	-1.94823
56261887	chr1:56261887:T:C	3.39297e-22	-1.97732	-1.80225	5.08962e-21	-1.78599	-1.7642
56262066	chr1:56262066:G:A	1.79125e-22	-2.09088	-2.32748	2.22938e-21	-2.04477	-2.3309
56262212	chr1:56262212:T:C	2.5422e-22	-2.20572	-1.86253	2.41626e-21	-2.21336	-2.08181
56262266	chr1:56262266:A:G	2.17287e-22	-1.91923	-2.306	2.97078e-21	-1.89528	-2.19329
56262574	chr1:56262574:G:A	3.11214e-22	-1.62292	-2.24304	3.34649e-21	-1.64241	-2.32707
56262579	chr1:56262579:G:C	3.42884e-22	-2.1996	-1.56946	4.11632e-21	-2.20886	-1.55358
56262748	chr1:56262748:A:G	3.248e-22	-2.1987	-1.62453	3.8966e-21	-2.20831	-1.60898
56263086	chr1:56263086:A:G	2.59673e-22	-2.19774	-1.84929	3.42618e-21	-2.2095	-1.73644
56263737	chr1:56263737:G:A	8.23212e-21	-7.39038e-10	-0.590649	1.09971e-19	-7.39038e-10	-0.477175
56263819	chr1:56263819:T:C	2.02865e-22	-1.9677	-2.32621	2.015e-21	-2.17306	-2.30371
56263951	chr1:56263951:C:A	2.57984e-22	-2.0339	-2.01965	3.18406e-21	-1.99862	-2.02061
56264002	chr1:56264002:C:G	1.44866e-21	-7.39038e-10	-2.32805	1.72415e-20	-7.39038e-10	-2.33008
56264165	chr1:56264165:T:C	3.2383e-22	-2.19765	-1.62859	3.88335e-21	-2.20766	-1.61304
56264194	chr1:56264194:C:G	3.8056e-22	-1.73424	-1.93056	3.48954e-21	-1.67452	-2.25311
56264837	chr1:56264837:G:A	2.51471e-22	-1.79891	-2.28021	3.25079e-21	-1.71065	-2.28785
56265121	chr1:56265121:T:C	1.57353e-21	-7.39038e-10	-2.24537	2.34889e-20	-7.39038e-10	-2.02087
56265229	chr1:56265229:T:C	1.82104e-22	-2.0829	-2.31897	1.9973e-21	-2.19576	-2.28984
56265306	chr1:56265306:G:A	3.40323e-22	-2.1911	-1.58545	4.06419e-21	-2.20324	-1.57194
56265439	chr1:56265439:C:G	2.85776e-21	-7.39038e-10	-1.64865	2.003e-20	-7.39038e-10	-2.18016
56265526	chr1:56265526:C:G	3.141e-21	-7.39038e-10	-1.55415	5.28629e-20	-7.39038e-10	-1.20969
56265570	chr1:56265570:G:C	3.36059e-22	-2.19236	-1.5968	3.98724e-21	-2.20415	-1.59015
56265586	chr1:56265586:A:G	2.48533e-22	-2.02013	-2.07074	3.3343e-21	-2.00793	-1.96521
56265780	chr1:56265780:T:C	3.23181e-22	-2.19965	-1.62859	3.87849e-21	-2.20891	-1.61304
56265910	chr1:56265910:G:A	3.23193e-22	-2.19609	-1.63211	3.87336e-21	-2.20663	-1.61665
56265989	chr1:56265989:C:A	2.76689e-21	-7.39038e-10	-1.68097	4.01374e-20	-7.39038e-10	-1.48509
56266008	chr1:56266008:T:C	2.24835e-22	-2.20706	-1.98402	2.2191e-21	-2.21304	-2.16726
56266382	chr1:56266382:G:A	3.25306e-22	-2.19943	-1.62225	3.90397e-21	-2.20873	-1.60667
56266543	chr1:56266543:CAAT:C	2.74587e-22	-2.21437	-1.77681	2.71325e-21	-2.19481	-1.98444
56266807	chr1:56266807:G:A	2.18413e-22	-2.2119	-2.00816	2.18803e-21	-2.21263	-2.18177
56266912	chr1:56266912:G:A	3.2584e-22	-2.19146	-1.62859	3.89986e-21	-2.20341	-1.61304
56266983	chr1:56266983:C:T	1.48245e-21	-7.39038e-10	-2.30499	1.72381e-20	-7.39038e-10	-2.33027
56267209	chr1:56267209:G:A	1.70069e-21	-7.39038e-10	-2.16766	1.93717e-20	-7.39038e-10	-2.21358
56267407	chr1:56267407:A:C	3.2413e-22	-2.19468	-1.63062	3.88248e-21	-2.20577	-1.61515
56267483	chr1:56267483:C:T	1.8243e-21	-7.39038e-10	-2.0975	2.05559e-20	-7.39038e-10	-2.15425
56267493	chr1:56267493:A:T	3.24105e-22	-2.1968	-1.62859	3.88548e-21	-2.20711	-1.61304
56268462	chr1:56268462:T:G	2.05827e-22	-1.95063	-2.32878	2.49808e-21	-1.96082	-2.30106
56268982	chr1:56268982:T:C	2.93687e-21	-7.39038e-10	-1.62135	4.31881e-20	-7.39038e-10	-1.41183
56269007	chr1:56269007:G:A	1.10238e-20	-7.39038e-10	-0.298637	9.55991e-20	-7.39038e-10	-0.617233
56269168	chr1:56269168:T:G	1.58472e-21	-7.39038e-10	-2.23828	1.80449e-20	-7.39038e-10	-2.28453
56269681	chr1:56269681:A:C	3.15412e-21	-7.39038e-10	-1.54998	2.10634e-20	-7.39038e-10	-2.12986
56269758	chr1:56269758:T:G	1.7573e-21	-2.13492	-4.84864e-09	2.03116e-20	-2.16621	-4.84864e-09
56269816	chr1:56269816:G:A	1.80082e-21	-7.39038e-10	-2.11045	2.02344e-20	-7.39038e-10	-2.17001
56270283	chr1:56270283:C:T	1.76027e-21	-2.13322	-4.84864e-09	2.03731e-20	-2.16318	-4.84864e-09
56270341	chr1:56270341:C:T	6.0823e-22	-2.03035	-1.16555	5.03845e-21	-1.87382	-1.68648
56270379	chr1:56270379:T:C	1.47797e-21	-7.39038e-10	-2.30803	1.74402e-20	-7.39038e-10	-2.31862
56271073	chr1:56271073:A:T	1.48485e-21	-7.39038e-10	-2.30338	1.72541e-20	-7.39038e-10	-2.32935
56271430	chr1:56271430:A:G	2.44091e-22	-2.20412	-1.90479	2.30416e-21	-2.2111	-2.13158
56271545	chr1:56271545:A:C	2.43772e-22	-2.20955	-1.90067	2.31511e-21	-2.20645	-2.1315
56271961	chr1:56271961:G:C	4.10275e-21	-7.39038e-10	-1.28704	4.92e-20	-7.39038e-10	-1.2815
56272008	chr1:56272008:T:A	7.18002e-22	-2.21436	-0.815619	5.60794e-21	-2.20847	-1.24475
56272049	chr1:56272049:CAAAT:C	1.4841e-21	-7.39038e-10	-2.30388	1.7252e-20	-7.39038e-10	-2.32947
56272154	chr1:56272154:G:A	4.24773e-22	-1.62395	-1.93094	3.93136e-21	-1.5577	-2.25071
56272306	chr1:56272306:C:T	2.45071e-22	-2.20694	-1.89796	2.31589e-21	-2.20916	-2.12844
56272421	chr1:56272421:G:A	1.86354e-21	-0.484169	-1.59205	3.58609e-20	-0.220996	-1.37675
56272473	chr1:56272473:CT:C	6.37841e-22	-2.2091	-0.939263	4.21862e-21	-2.21417	-1.52372
56272717	chr1:56272717:A:C	6.82759e-22	-2.21351	-0.866795	4.86401e-21	-2.20467	-1.39086
56273026	chr1:56273026:T:C	1.6549e-21	-2.19495	-4.84864e-09	2.11527e-20	-2.12563	-4.84864e-09
56273149	chr1:56273149:A:AC	1.72408e-21	-2.154	-4.84864e-09	2.003e-20	-2.18016	-4.84864e-09
56273363	chr1:56273363:G:T	1.64344e-21	-2.2019	-4.84864e-09	1.94034e-20	-2.21195	-4.84864e-09
56273504	chr1:56273504:C:T	2.16123e-22	-2.10013	-2.13047	2.75507e-21	-2.12069	-2.04326
56273517	chr1:56273517:C:T	3.3551e-22	-2.19341	-1.59739	4.01988e-21	-2.20465	-1.5815
56273523	chr1:56273523:A:G	3.26512e-22	-2.18964	-1.62834	3.9084e-21	-2.20205	-1.61221
56273758	chr1:56273758:A:G	1.74525e-21	-2.14179	-4.84864e-09	2.02051e-20	-2.17146	-4.84864e-09
56273819	chr1:56273819:G:A	1.76851e-21	-7.39038e-10	-2.12855	2.45136e-20	-7.39038e-10	-1.97817
56274118	chr1:56274118:A:G	1.70795e-21	-7.39038e-10	-2.1634	1.94399e-20	-7.39038e-10	-2.21007
56274346	chr1:56274346:G:A	1.03912e-21	-1.91243	-0.747886	8.00309e-21	-2.02225	-1.07531
56274752	chr1:56274752:C:A	4.2586e-21	-7.39038e-10	-1.24975	3.62432e-20	-7.39038e-10	-1.58714
56274869	chr1:56274869:A:G	2.90417e-21	-7.39038e-10	-1.63254	4.63241e-20	-7.39038e-10	-1.34173
56275020	chr1:56275020:G:A	1.18597e-21	-1.84527	-0.682869	1.01971e-20	-1.96328	-0.89202
56275051	chr1:56275051:T:C	1.0705e-21	-2.16642	-0.464148	1.98811e-20	-1.54597	-0.641656
56275308	chr1:56275308:TA:T	2.06373e-21	-7.39038e-10	-1.97418	2.36518e-20	-7.39038e-10	-2.01396
56275692	chr1:56275692:G:A	2.0819e-22	-1.9432	-2.3248	2.03999e-21	-2.16265	-2.3018
56275921	chr1:56275921:A:G	4.27037e-21	-7.39038e-10	-1.24699	3.63215e-20	-7.39038e-10	-1.58499
56276020	chr1:56276020:A:C	3.2206e-21	-7.39038e-10	-1.52912	5.3988e-20	-7.39038e-10	-1.18863
56276032	chr1:56276032:G:A	1.13507e-21	-1.75954	-0.812458	9.33329e-21	-1.91454	-1.02926
56277094	chr1:56277094:T:C	1.50426e-21	-7.39038e-10	-2.29039	2.07569e-20	-7.39038e-10	-2.14452
56277134	chr1:56277134:G:A	2.78871e-22	-2.1996	-1.7761	3.71115e-21	-2.21034	-1.65571
56277229	chr1:56277229:C:G	3.5656e-21	-7.39038e-10	-1.42736	2.7227e-20	-7.39038e-10	-1.87319
56277345	chr1:56277345:G:A	1.9219e-22	-2.02394	-2.32403	2.30486e-21	-2.02689	-2.31549
56277451	chr1:56277451:G:A	1.2432e-21	-1.84923	-0.631778	1.06708e-20	-1.96867	-0.84122
56277673	chr1:56277673:A:T	2.5354e-22	-2.19845	-1.87248	3.33844e-21	-2.20979	-1.76211
56278136	chr1:56278136:T:C	1.47674e-21	-7.39038e-10	-2.30886	2.01964e-20	-7.39038e-10	-2.17189
56278244	chr1:56278244:T:C	1.85404e-21	-2.08132	-4.84864e-09	2.13106e-20	-2.11819	-4.84864e-09
56278334	chr1:56278334:C:T	2.95798e-22	-2.21069	-1.70608	2.74435e-21	-2.20253	-1.96532
56278440	chr1:56278440:G:A	1.51998e-21	-7.39038e-10	-2.28	1.74009e-20	-7.39038e-10	-2.32087
56278449	chr1:56278449:T:C	1.07818e-21	-2.19923	-0.424181	1.71969e-20	-1.6986	-0.634066
56278800	chr1:56278800:A:G	2.32535e-21	-7.39038e-10	-1.85482	2.65709e-20	-7.39038e-10	-1.89758
56278855	chr1:56278855:G:T	1.40663e-21	-1.82474	-0.532752	1.19091e-20	-1.94862	-0.751468
56279332	chr1:56279332:C:T	2.01241e-22	-2.07645	-2.2255	2.27466e-21	-2.0988	-2.25676
56279540	chr1:56279540:C:T	1.08719e-21	-1.80824	-0.80685	7.92082e-21	-1.95929	-1.14861
56279618	chr1:56279618:C:T	3.85857e-21	-7.39038e-10	-1.3484	4.50498e-20	-7.39038e-10	-1.36963
56279758	chr1:56279758:T:C	1.79378e-21	-2.11437	-4.84864e-09	2.06855e-20	-2.14796	-4.84864e-09
56280389	chr1:56280389:G:A	1.44449e-21	-7.39038e-10	-2.33094	1.72695e-20	-7.39038e-10	-2.32845
56280651	chr1:56280651:G:A	1.11948e-21	-1.8691	-0.716728	8.40363e-21	-1.98889	-1.05984
56280761	chr1:56280761:C:T	1.13997e-21	-1.89106	-0.676634	8.62261e-21	-2.0077	-1.0153
56280807	chr1:56280807:C:T	1.80522e-21	-2.10801	-4.84864e-09	2.08041e-20	-2.14225	-4.84864e-09
56280964	chr1:56280964:A:G	1.50845e-21	-7.39038e-10	-2.28761	1.87556e-20	-7.39038e-10	-2.2459
56281014	chr1:56281014:G:A	1.50417e-21	-7.39038e-10	-2.29045	1.73092e-20	-7.39038e-10	-2.32616
56281018	chr1:56281018:G:A	2.78144e-22	-1.6996	-2.2787	3.62495e-21	-1.60303	-2.28652
56281028	chr1:56281028:T:A	1.1813e-21	-1.88027	-0.651806	8.8807e-21	-1.9987	-0.994814
56281056	chr1:56281056:G:A	9.71546e-22	-1.88148	-0.846078	7.53006e-21	-2.00053	-1.15796
56281200	chr1:56281200:G:T	2.54741e-22	-2.00597	-2.06023	3.44503e-21	-1.99312	-1.94735
56281201	chr1:56281201:A:G	2.58851e-22	-2.0128	-2.03739	3.51319e-21	-2.00008	-1.9208
56281372	chr1:56281372:G:A	1.63971e-21	-2.20418	-4.84864e-09	1.98189e-20	-2.19076	-4.84864e-09
56281411	chr1:56281411:C:T	1.13792e-21	-1.8963	-0.673187	8.64472e-21	-2.01231	-1.00814
56281419	chr1:56281419:T:C	9.55112e-21	-7.39038e-10	-0.442035	1.24376e-19	-7.39038e-10	-0.354087
56281503	chr1:56281503:C:T	2.28168e-22	-1.92479	-2.25157	2.63708e-21	-1.929	-2.27872
56281614	chr1:56281614:A:T	2.09524e-22	-1.93206	-2.32955	2.02623e-21	-2.1564	-2.31482
56281659	chr1:56281659:A:T	1.09125e-21	-1.85789	-0.75348	8.29844e-21	-1.97996	-1.08137
56281697	chr1:56281697:T:A	2.14146e-22	-2.19076	-2.04903	2.77048e-21	-2.1552	-2.00318
56282267	chr1:56282267:T:C	2.21595e-22	-2.21036	-1.99524	2.21549e-21	-2.20327	-2.17865
56282286	chr1:56282286:A:T	1.54178e-21	-7.39038e-10	-2.26575	2.13325e-20	-7.39038e-10	-2.11717
56282603	chr1:56282603:C:T	1.45753e-21	-7.39038e-10	-2.32195	1.84955e-20	-7.39038e-10	-2.25987
56282651	chr1:56282651:C:T	2.04119e-22	-2.20722	-2.08052	2.07844e-21	-2.20881	-2.23697
56282765	chr1:56282765:C:G	1.50985e-21	-7.39038e-10	-2.28668	1.73663e-20	-7.39038e-10	-2.32287
56283229	chr1:56283229:A:T	1.64603e-21	-2.20033	-4.84864e-09	1.94213e-20	-2.21103	-4.84864e-09
56283259	chr1:56283259:T:C	1.22904e-21	-2.07133	-0.421135	2.74261e-20	-1.25469	-0.611213
56283374	chr1:56283374:A:G	1.51043e-21	-7.39038e-10	-2.2863	1.72778e-20	-7.39038e-10	-2.32797
56283578	chr1:56283578:C:T	1.7006e-21	-7.39038e-10	-2.16771	1.75652e-20	-7.39038e-10	-2.31148
56283712	chr1:56283712:G:A	1.74154e-21	-7.39038e-10	-2.14392	1.7736e-20	-7.39038e-10	-2.3018
56283782	chr1:56283782:A:G	8.86423e-21	-7.39038e-10	-0.516669	1.15302e-19	-7.39038e-10	-0.429839
56284018	chr1:56284018:C:A	1.74011e-21	-7.39038e-10	-2.14475	1.77303e-20	-7.39038e-10	-2.30212
56284123	chr1:56284123:C:T	1.70113e-21	-7.39038e-10	-2.1674	1.93743e-20	-7.39038e-10	-2.21345
56284409	chr1:56284409:T:C	4.49206e-22	-1.48286	-2.01611	3.96438e-21	-1.70997	-2.09008
56284569	chr1:56284569:T:C	4.48061e-22	-1.46073	-2.04079	3.92658e-21	-1.69072	-2.11891
56284615	chr1:56284615:T:C	1.57024e-21	-7.39038e-10	-2.24747	1.7245e-20	-7.39038e-10	-2.32988
56284643	chr1:56284643:A:T	1.85121e-21	-1.79335	-0.289507	5.78314e-20	-0.681728	-0.438136
56284657	chr1:56284657:G:A	2.11464e-21	-7.39038e-10	-1.94981	2.74735e-20	-7.39038e-10	-1.86417
56284694	chr1:56284694:C:T	1.65723e-22	-2.16539	-2.33074	2.0802e-21	-2.17505	-2.26988
56284704	chr1:56284704:A:G	1.90622e-21	-2.05357	-4.84864e-09	2.17753e-20	-2.09662	-4.84864e-09
56285249	chr1:56285249:A:G	1.4515e-21	-7.39038e-10	-2.3261	1.72333e-20	-7.39038e-10	-2.33055
56285479	chr1:56285479:A:G	3.10142e-22	-2.20959	-1.65983	4.16573e-21	-2.21441	-1.53609
56285545	chr1:56285545:C:T	3.30398e-21	-1.50357	-4.84864e-09	3.02067e-20	-1.76933	-4.84864e-09
56285708	chr1:56285708:C:T	3.75502e-22	-1.84035	-1.83783	3.42045e-21	-1.87825	-2.06937
56285827	chr1:56285827:C:T	1.56587e-21	-7.39038e-10	-2.25025	1.78092e-20	-7.39038e-10	-2.29768
56285857	chr1:56285857:G:A	1.54924e-21	-7.39038e-10	-2.26093	2.02037e-20	-7.39038e-10	-2.17153
56285945	chr1:56285945:G:A	2.42341e-22	-1.87075	-2.24535	2.95713e-21	-1.84442	-2.24876
56286064	chr1:56286064:T:G	1.63273e-21	-7.39038e-10	-2.20844	2.07897e-20	-7.39038e-10	-2.14294
56286167	chr1:56286167:A:C	1.59876e-22	-2.21069	-2.32137	1.90323e-21	-2.21177	-2.32207
56286183	chr1:56286183:T:C	4.56235e-21	-7.39038e-10	-1.18085	6.51494e-20	-7.39038e-10	-1.00071
56286371	chr1:56286371:T:A	1.95696e-21	-2.0273	-4.84864e-09	2.09259e-20	-2.13641	-4.84864e-09
56286639	chr1:56286639:G:C	1.74702e-21	-2.14078	-4.84864e-09	1.96469e-20	-2.19948	-4.84864e-09
56286932	chr1:56286932:C:T	2.02539e-22	-2.19305	-2.10247	2.94835e-21	-2.17686	-1.91929
56287080	chr1:56287080:C:T	1.95936e-22	-2.08971	-2.23895	2.33458e-21	-2.06943	-2.26013
56287316	chr1:56287316:C:G	1.73751e-21	-2.14624	-4.84864e-09	1.95826e-20	-2.20275	-4.84864e-09
56287354	chr1:56287354:A:C	1.83987e-21	-2.089	-4.84864e-09	2.04952e-20	-2.15721	-4.84864e-09
56287533	chr1:56287533:C:T	1.96313e-21	-7.39038e-10	-2.02415	2.64066e-20	-7.39038e-10	-1.90378
56287967	chr1:56287967:C:T	1.46798e-21	-7.39038e-10	-2.3148	1.80406e-20	-7.39038e-10	-2.28477
56288030	chr1:56288030:A:G	1.74108e-22	-2.14408	-2.3027	2.04855e-21	-2.12934	-2.33092
56288053	chr1:56288053:G:A	1.48045e-21	-7.39038e-10	-2.30635	1.87948e-20	-7.39038e-10	-2.24382
56288339	chr1:56288339:T:C	2.01617e-22	-2.19327	-2.10681	1.95353e-21	-2.18986	-2.3179
56288865	chr1:56288865:G:A	3.79911e-22	-1.35613	-2.31039	4.76229e-21	-1.37617	-2.24049
56288960	chr1:56288960:T:C	1.45144e-21	-7.39038e-10	-2.32614	1.74069e-20	-7.39038e-10	-2.32053
56289158	chr1:56289158:G:A	1.44953e-21	-7.39038e-10	-2.32745	1.73652e-20	-7.39038e-10	-2.32293
56289440	chr1:56289440:A:G	2.30859e-21	-7.39038e-10	-1.86205	3.72585e-20	-7.39038e-10	-1.55952
56290101	chr1:56290101:C:T	2.25915e-21	-7.39038e-10	-1.8837	3.63373e-20	-7.39038e-10	-1.58455
56290787	chr1:56290787:C:T	1.48392e-20	-0.00142128	-4.84864e-09	2.15959e-19	0.197694	-4.84864e-09
56290819	chr1:56290819:G:A	1.89024e-22	-2.1162	-2.24838	2.22022e-21	-2.12744	-2.25235
56290858	chr1:56290858:G:A	5.20693e-21	-7.39038e-10	-1.0487	2.23011e-20	-7.39038e-10	-2.07276
56291613	chr1:56291613:G:A	3.00712e-19	-7.39038e-10	3.00746	3.12349e-18	-7.39038e-10	2.86931
56291619	chr1:56291619:C:T	2.1426e-22	-1.95032	-2.28893	2.26281e-21	-2.03225	-2.32854
56291778	chr1:56291778:C:A	2.11496e-22	-1.95085	-2.30139	2.26275e-21	-2.03018	-2.33063
56291992	chr1:56291992:A:C	1.81509e-21	-2.10256	-4.84864e-09	2.21567e-20	-2.07926	-4.84864e-09
56292296	chr1:56292296:A:G	4.14658e-22	-1.24788	-2.33112	4.83517e-21	-1.27396	-2.32752
56292360	chr1:56292360:A:G	1.47567e-21	-7.39038e-10	-2.30958	1.90746e-20	-7.39038e-10	-2.22904
56292574	chr1:56292574:T:C	1.93106e-22	-2.05055	-2.29266	2.33189e-21	-2.04015	-2.29056
56292726	chr1:56292726:C:A	2.87589e-21	-7.39038e-10	-1.64233	3.99893e-20	-7.39038e-10	-1.48878
56292934	chr1:56292934:A:G	2.09832e-22	-2.12892	-2.13122	2.10404e-21	-2.17848	-2.25505
56293195	chr1:56293195:C:T	1.80064e-21	-2.11055	-4.84864e-09	2.01482e-20	-2.17428	-4.84864e-09
56293301	chr1:56293301:T:G	2.43188e-22	-1.79754	-2.31507	2.59167e-21	-1.9389	-2.28619
56293312	chr1:56293312:C:T	1.62742e-21	-7.39038e-10	-2.2117	2.07302e-20	-7.39038e-10	-2.1458
56293359	chr1:56293359:C:A	3.49771e-22	-1.42583	-2.32334	3.72158e-21	-1.56174	-2.30151
56293596	chr1:56293596:C:T	1.99645e-22	-2.2145	-2.0954	1.91553e-21	-2.21442	-2.31298
56294124	chr1:56294124:C:T	1.47156e-21	-7.39038e-10	-2.31237	1.72291e-20	-7.39038e-10	-2.33079
56294131	chr1:56294131:C:A	1.72458e-21	-7.39038e-10	-2.15371	2.22283e-20	-7.39038e-10	-2.07603
56294257	chr1:56294257:T:C	1.73368e-22	-2.18342	-2.26762	1.97082e-21	-2.17205	-2.3269
56294505	chr1:56294505:C:T	2.25404e-22	-1.91051	-2.27804	2.66868e-21	-1.87044	-2.32538
56294527	chr1:56294527:T:C	2.09931e-22	-2.13361	-2.12605	2.79883e-21	-2.16895	-1.97925
56294757	chr1:56294757:A:G	3.17136e-22	-1.68261	-2.1645	2.97479e-21	-1.78941	-2.29781
56294780	chr1:56294780:T:C	1.86833e-22	-2.21225	-2.16399	2.1146e-21	-2.20322	-2.22531
56294797	chr1:56294797:A:G	1.95896e-22	-2.14066	-2.1882	2.02968e-21	-2.18462	-2.2849
56294944	chr1:56294944:G:A	2.06467e-22	-2.13977	-2.13654	2.09388e-21	-2.18411	-2.25426
56295080	chr1:56295080:G:A	1.7827e-22	-2.14963	-2.27352	2.11164e-21	-2.15877	-2.27116
56295436	chr1:56295436:A:G	1.8035e-22	-2.20411	-2.20743	1.91359e-21	-2.19737	-2.33105
56295562	chr1:56295562:G:A	2.18473e-22	-2.03339	-2.1864	2.22436e-21	-2.09369	-2.28424
56295690	chr1:56295690:A:C	2.04744e-22	-2.1296	-2.15508	2.08359e-21	-2.17817	-2.26513
56295766	chr1:56295766:A:T	1.70576e-21	-7.39038e-10	-2.16468	2.56819e-20	-7.39038e-10	-1.93161
56295877	chr1:56295877:C:T	4.22691e-22	-1.26288	-2.29693	5.28343e-21	-1.29391	-2.21891
56295959	chr1:56295959:T:G	2.48566e-22	-1.77704	-2.3137	2.60975e-21	-1.94067	-2.27747
56296049	chr1:56296049:C:T	1.55673e-21	-7.39038e-10	-2.25611	1.72526e-20	-7.39038e-10	-2.32944
56296251	chr1:56296251:G:A	4.32943e-22	-1.23891	-2.29693	5.4182e-21	-1.26873	-2.21891
56296621	chr1:56296621:C:A	2.59981e-21	-7.39038e-10	-1.74325	3.59095e-20	-7.39038e-10	-1.59639
56296719	chr1:56296719:C:T	1.90292e-22	-2.12676	-2.23112	2.1755e-21	-2.11502	-2.28512
56296771	chr1:56296771:C:T	1.96248e-22	-2.20525	-2.12182	1.93109e-21	-2.19926	-2.32005
56296816	chr1:56296816:C:G	1.62422e-21	-2.21367	-4.84864e-09	2.01289e-20	-2.17524	-4.84864e-09
56296885	chr1:56296885:TC:T	1.96862e-22	-2.01557	-2.30837	2.38023e-21	-2.00563	-2.30457
56296922	chr1:56296922:T:TG	2.02493e-22	-2.12948	-2.16626	2.07047e-21	-2.17765	-2.27198
56297015	chr1:56297015:T:C	2.71826e-20	0.603885	-4.84864e-09	7.97727e-19	1.50437	-4.84864e-09
56297038	chr1:56297038:C:T	2.02436e-22	-2.12641	-2.16962	2.07021e-21	-2.17577	-2.27398
56297116	chr1:56297116:G:A	1.64563e-21	-7.39038e-10	-2.20057	1.87816e-20	-7.39038e-10	-2.24452
56297447	chr1:56297447:T:G	1.80378e-21	-7.39038e-10	-2.10881	1.93013e-20	-7.39038e-10	-2.21723
56297469	chr1:56297469:C:T	1.62288e-21	-2.21449	-4.84864e-09	1.96088e-20	-2.20142	-4.84864e-09
56297523	chr1:56297523:G:A	1.45746e-21	-7.39038e-10	-2.322	1.74663e-20	-7.39038e-10	-2.31712
56297918	chr1:56297918:T:C	2.55089e-22	-1.75955	-2.30529	2.6888e-21	-1.9259	-2.2624
56298233	chr1:56298233:T:C	1.4641e-21	-7.39038e-10	-2.31745	1.7223e-20	-7.39038e-10	-2.33115
56298257	chr1:56298257:T:C	1.52163e-21	-7.39038e-10	-2.27891	1.77857e-20	-7.39038e-10	-2.299
56298628	chr1:56298628:G:C	1.93935e-22	-2.10945	-2.22947	2.33657e-21	-2.09911	-2.22961
56298728	chr1:56298728:A:G	2.10699e-22	-2.12268	-2.13334	2.12374e-21	-2.17338	-2.25084
56298770	chr1:56298770:G:A	1.88208e-22	-2.20325	-2.16565	1.92079e-21	-2.1965	-2.32816
56298820	chr1:56298820:A:T	1.46666e-21	-7.39038e-10	-2.31571	1.72239e-20	-7.39038e-10	-2.3311
56299191	chr1:56299191:C:T	1.79919e-22	-2.15687	-2.25707	2.0411e-21	-2.14492	-2.31898
56299266	chr1:56299266:T:A	2.03301e-22	-2.12877	-2.16299	2.07829e-21	-2.1775	-2.26835
56299341	chr1:56299341:A:G	1.76733e-22	-2.19055	-2.24125	1.94599e-21	-2.18086	-2.33077
56299504	chr1:56299504:T:G	2.15238e-22	-2.10679	-2.12791	2.15247e-21	-2.16364	-2.24714
56299617	chr1:56299617:C:T	3.30468e-22	-1.48164	-2.32429	4.09256e-21	-1.52995	-2.23827
56299647	chr1:56299647:A:C	2.12395e-22	-2.09533	-2.15267	2.13581e-21	-2.15513	-2.26342
56299714	chr1:56299714:G:T	1.6181e-21	-7.39038e-10	-2.21744	2.28645e-20	-7.39038e-10	-2.04781
56299939	chr1:56299939:C:T	3.28832e-22	-1.4936	-2.3173	4.12661e-21	-1.54049	-2.21945
56300328	chr1:56300328:G:A	1.75396e-22	-2.18318	-2.25622	1.98485e-21	-2.17288	-2.31897
56300629	chr1:56300629:T:A	1.77818e-22	-2.16735	-2.25834	1.93421e-21	-2.20143	-2.31626
56300921	chr1:56300921:G:T	2.97456e-22	-1.66383	-2.24735	3.15268e-21	-1.84824	-2.1809
56300954	chr1:56300954:C:T	2.26975e-22	-2.06943	-2.11218	2.2127e-21	-2.1117	-2.27149
56301006	chr1:56301006:G:A	1.67787e-22	-2.16407	-2.31968	2.03378e-21	-2.19015	-2.27735
56301055	chr1:56301055:C:T	1.45769e-21	-7.39038e-10	-2.32184	1.72323e-20	-7.39038e-10	-2.33061
56301061	chr1:56301061:CAT:C	1.52181e-21	-7.39038e-10	-2.27879	1.83329e-20	-7.39038e-10	-2.2687
56301158	chr1:56301158:T:A	3.54759e-22	-1.41002	-2.32499	4.38106e-21	-1.45759	-2.24252
56301179	chr1:56301179:A:G	1.83384e-21	-2.09228	-4.84864e-09	1.99732e-20	-2.183	-4.84864e-09
56301285	chr1:56301285:G:A	1.66872e-22	-2.17663	-2.31258	1.98984e-21	-2.16207	-2.32727
56301322	chr1:56301322:A:G	1.53239e-21	-7.39038e-10	-2.27186	1.76835e-20	-7.39038e-10	-2.30476
56301722	chr1:56301722:A:C	1.70256e-22	-2.21358	-2.25556	1.89209e-21	-2.20996	-2.32975
56301800	chr1:56301800:G:A	1.46878e-21	-7.39038e-10	-2.31426	1.72245e-20	-7.39038e-10	-2.33106
56301813	chr1:56301813:G:C	2.36001e-21	-7.39038e-10	-1.84003	3.90791e-20	-7.39038e-10	-1.51181
56301825	chr1:56301825:A:T	1.47754e-21	-7.39038e-10	-2.30831	1.72389e-20	-7.39038e-10	-2.33022
56301900	chr1:56301900:A:G	2.13313e-22	-2.21404	-2.02965	2.92975e-21	-2.20855	-1.89393
56301971	chr1:56301971:G:C	1.5941e-22	-2.2086	-2.32637	1.90937e-21	-2.20412	-2.3265
56302213	chr1:56302213:A:G	1.80514e-21	-2.10805	-4.84864e-09	2.01595e-20	-2.17372	-4.84864e-09
56302256	chr1:56302256:C:A	1.44521e-21	-7.39038e-10	-2.33044	1.72628e-20	-7.39038e-10	-2.32884
56302617	chr1:56302617:G:A	3.86348e-21	-7.39038e-10	-1.34713	1.94086e-20	-7.39038e-10	-2.21168
56302777	chr1:56302777:G:A	1.81239e-21	-2.10405	-4.84864e-09	2.02114e-20	-2.17115	-4.84864e-09
56302844	chr1:56302844:G:A	1.73393e-22	-2.18506	-2.26583	1.97567e-21	-2.1748	-2.32169
56302879	chr1:56302879:C:T	1.70819e-22	-2.18363	-2.28221	1.96732e-21	-2.17306	-2.32767
56303000	chr1:56303000:G:A	4.27107e-22	-1.2438	-2.30561	5.29206e-21	-1.27574	-2.23545
56303014	chr1:56303014:T:C	2.18507e-22	-2.07763	-2.14201	2.17714e-21	-2.14389	-2.25549
56303209	chr1:56303209:A:G	2.23393e-22	-2.05945	-2.13806	2.19965e-21	-2.10348	-2.28562
56303437	chr1:56303437:C:T	2.36347e-21	-7.39038e-10	-1.83856	3.89305e-20	-7.39038e-10	-1.51562
56304184	chr1:56304184:T:C	1.97275e-22	-2.21325	-2.1086	2.84077e-21	-2.2105	-1.92282
56304368	chr1:56304368:AG:A	1.71622e-22	-2.18171	-2.27945	2.38134e-21	-2.14683	-2.1629
56304483	chr1:56304483:A:T	2.89e-22	-2.15495	-1.78508	4.84468e-21	-2.04945	-1.55007
56304546	chr1:56304546:G:A	1.61843e-22	-2.18925	-2.33058	2.04171e-21	-2.1567	-2.30691
56304597	chr1:56304597:G:A	7.17371e-22	-1.40913	-1.62173	6.71568e-21	-1.43409	-1.83886
56304701	chr1:56304701:C:A	2.18106e-22	-2.21197	-2.0095	2.16572e-21	-2.19567	-2.20897
56305488	chr1:56305488:A:G	1.44657e-21	-7.39038e-10	-2.3295	1.72263e-20	-7.39038e-10	-2.33096
56305813	chr1:56305813:C:T	6.518e-22	-0.959598	-2.16711	8.67537e-21	-0.757912	-2.259
56306037	chr1:56306037:C:T	1.78301e-22	-2.20899	-2.21399	2.57662e-21	-2.17978	-2.05114
56306344	chr1:56306344:T:C	1.70534e-21	-2.16493	-4.84864e-09	2.53265e-20	-1.94554	-4.84864e-09
56306381	chr1:56306381:A:G	7.04021e-21	-0.747056	-4.84864e-09	1.47722e-19	-0.182066	-4.84864e-09
56306441	chr1:56306441:C:T	1.92968e-21	-7.39038e-10	-2.04134	1.78387e-20	-7.39038e-10	-2.29603
56306512	chr1:56306512:G:T	1.4622e-21	-7.39038e-10	-2.31875	1.82095e-20	-7.39038e-10	-2.27545
56306582	chr1:56306582:T:C	1.76085e-21	-7.39038e-10	-2.1329	1.93213e-20	-7.39038e-10	-2.21619
56306753	chr1:56306753:C:T	1.74787e-21	-7.39038e-10	-2.1403	1.74871e-20	-7.39038e-10	-2.31593
56306809	chr1:56306809:G:A	5.57932e-21	-0.979627	-4.84864e-09	8.16179e-20	-0.775347	-4.84864e-09
56307400	chr1:56307400:T:C	1.55186e-21	-7.39038e-10	-2.25924	1.79389e-20	-7.39038e-10	-2.29042
56307447	chr1:56307447:C:T	5.64776e-22	-1.03728	-2.23274	7.70844e-21	-0.835354	-2.29973
56307798	chr1:56307798:C:T	3.16432e-22	-1.95024	-1.8991	2.42729e-21	-2.14604	-2.14458
56308220	chr1:56308220:G:GA	1.74568e-22	-2.11491	-2.32923	2.25545e-21	-2.03942	-2.32462
56308718	chr1:56308718:G:A	1.60124e-21	-7.39038e-10	-2.22791	1.76118e-20	-7.39038e-10	-2.30883
56308731	chr1:56308731:G:T	1.72623e-21	-7.39038e-10	-2.15276	2.39516e-20	-7.39038e-10	-2.00136
56309174	chr1:56309174:A:G	1.88927e-22	-2.13744	-2.22765	3.97135e-21	-1.84421	-1.95408
56309230	chr1:56309230:C:T	1.25362e-21	-1.36207	-1.11059	1.62697e-20	-1.47635	-0.91174
56309608	chr1:56309608:A:G	1.03143e-21	-1.9478	-0.719943	9.17727e-21	-1.9664	-0.994271
56309648	chr1:56309648:T:C	2.41726e-21	-7.39038e-10	-1.81606	1.92405e-20	-7.39038e-10	-2.22038
56309755	chr1:56309755:G:A	1.54423e-21	-7.39038e-10	-2.26417	1.73421e-20	-7.39038e-10	-2.32426
56309907	chr1:56309907:C:T	5.7083e-22	-1.04915	-2.21021	7.70413e-21	-0.851304	-2.28434
56310005	chr1:56310005:G:A	1.49014e-21	-7.39038e-10	-2.29982	1.88449e-20	-7.39038e-10	-2.24116
56310098	chr1:56310098:A:G	1.49014e-21	-7.39038e-10	-2.29982	1.88449e-20	-7.39038e-10	-2.24116
56310129	chr1:56310129:G:A	2.42718e-21	-7.39038e-10	-1.81196	3.18967e-20	-7.39038e-10	-1.71489
56310149	chr1:56310149:T:C	1.81432e-21	0.161674	-2.26466	2.64889e-20	0.419856	-2.32053
56310154	chr1:56310154:C:T	1.47621e-21	-7.39038e-10	-2.30921	1.85366e-20	-7.39038e-10	-2.25765
56310268	chr1:56310268:C:A	1.49014e-21	-7.39038e-10	-2.29982	1.88449e-20	-7.39038e-10	-2.24116
56310460	chr1:56310460:A:G	1.69126e-22	-2.15506	-2.32074	2.01557e-21	-2.14858	-2.32791
56310687	chr1:56310687:A:C	5.69132e-22	-1.03687	-2.22547	7.84804e-21	-0.847669	-2.26946
56310697	chr1:56310697:T:C	5.89156e-22	-1.00766	-2.2201	8.13358e-21	-0.816314	-2.26508
56310713	chr1:56310713:C:T	1.47603e-21	-7.39038e-10	-2.30934	1.7344e-20	-7.39038e-10	-2.32415
56311060	chr1:56311060:G:C	1.57653e-21	-7.39038e-10	-2.24347	2.25345e-20	-7.39038e-10	-2.06235
56311687	chr1:56311687:A:G	1.56915e-21	-7.39038e-10	-2.24816	2.23517e-20	-7.39038e-10	-2.0705
56312024	chr1:56312024:A:G	1.61864e-21	-7.39038e-10	-2.21711	1.95844e-20	-7.39038e-10	-2.20266
56312109	chr1:56312109:G:A	3.44882e-22	-1.51159	-2.25166	3.53486e-21	-1.59466	-2.32007
56312281	chr1:56312281:G:C	1.44435e-21	-7.39038e-10	-2.33103	1.76651e-20	-7.39038e-10	-2.3058
56312395	chr1:56312395:C:T	1.73586e-21	-2.14719	-4.84864e-09	2.63659e-20	-1.90532	-4.84864e-09
56312622	chr1:56312622:G:A	1.54656e-21	-1.16608	-1.09658	1.97505e-20	-1.2972	-0.897015
56313191	chr1:56313191:G:A	3.88505e-22	-1.35123	-2.29291	4.12732e-21	-1.44025	-2.31952
56313585	chr1:56313585:T:C	1.75109e-21	-2.13846	-4.84864e-09	2.68033e-20	-1.88887	-4.84864e-09
56313717	chr1:56313717:CT:C	1.49014e-21	-7.39038e-10	-2.29982	1.88449e-20	-7.39038e-10	-2.24116
56313728	chr1:56313728:A:C	5.77497e-22	-1.00283	-2.24491	7.9339e-21	-0.801632	-2.30462
56313771	chr1:56313771:G:A	1.49014e-21	-7.39038e-10	-2.29982	1.88449e-20	-7.39038e-10	-2.24116
56313951	chr1:56313951:G:A	1.70208e-21	-2.16684	-4.84864e-09	2.52197e-20	-1.94977	-4.84864e-09
56314052	chr1:56314052:G:A	1.57712e-21	-7.39038e-10	-2.2431	2.25518e-20	-7.39038e-10	-2.06158
56314113	chr1:56314113:T:C	1.49014e-21	-7.39038e-10	-2.29982	1.88449e-20	-7.39038e-10	-2.24116
56314248	chr1:56314248:C:T	1.48751e-21	-7.39038e-10	-2.30159	1.74962e-20	-7.39038e-10	-2.31541
56314511	chr1:56314511:G:A	1.77999e-21	-2.12209	-4.84864e-09	2.78178e-20	-1.85172	-4.84864e-09
56315103	chr1:56315103:A:G	1.5757e-21	-7.39038e-10	-2.244	2.25158e-20	-7.39038e-10	-2.06318
56315435	chr1:56315435:T:C	1.89006e-21	-2.06209	-4.84864e-09	3.10511e-20	-1.74176	-4.84864e-09
56315474	chr1:56315474:TGGA:T	6.33691e-22	-0.908001	-2.24689	8.81646e-21	-0.695585	-2.30519
56315657	chr1:56315657:C:CTT	1.58622e-21	-7.39038e-10	-2.23734	1.82424e-20	-7.39038e-10	-2.27365
56315679	chr1:56315679:A:G	1.06458e-21	-1.18983	-1.44628	1.35254e-20	-1.30849	-1.26433
56315838	chr1:56315838:G:T	1.57712e-21	-7.39038e-10	-2.2431	2.25518e-20	-7.39038e-10	-2.06158
56315872	chr1:56315872:T:G	1.52856e-21	-7.39038e-10	-2.27437	1.95496e-20	-7.39038e-10	-2.20444
56315958	chr1:56315958:C:T	2.3492e-22	-1.99321	-2.15399	2.38678e-21	-2.03126	-2.27619
56316082	chr1:56316082:C:T	1.8157e-21	-2.10222	-4.84864e-09	2.88732e-20	-1.81448	-4.84864e-09
56316123	chr1:56316123:G:A	1.49103e-21	-7.39038e-10	-2.29922	1.72263e-20	-7.39038e-10	-2.33096
56316667	chr1:56316667:A:G	2.53965e-22	-2.1548	-1.91445	3.05381e-21	-2.21019	-1.85081
56316907	chr1:56316907:G:A	1.87414e-21	-2.07055	-4.84864e-09	3.03127e-20	-1.76583	-4.84864e-09
56317171	chr1:56317171:T:C	2.50153e-21	-1.78179	-4.84864e-09	3.04555e-20	-1.76113	-4.84864e-09
56317690	chr1:56317690:T:G	2.93174e-22	-2.14867	-1.77702	3.69126e-21	-2.12634	-1.74509
56317832	chr1:56317832:C:T	1.49489e-21	-7.39038e-10	-2.29664	1.72238e-20	-7.39038e-10	-2.3311
56317853	chr1:56317853:T:G	2.8479e-21	-7.39038e-10	-1.65211	3.50818e-20	-7.39038e-10	-1.61971
56318046	chr1:56318046:C:T	1.53439e-21	-7.39038e-10	-2.27056	1.96732e-20	-7.39038e-10	-2.19814
56318273	chr1:56318273:G:A	1.8118e-21	-2.10437	-4.84864e-09	2.84132e-20	-1.83054	-4.84864e-09
56318303	chr1:56318303:C:T	1.44424e-21	-7.39038e-10	-2.33111	1.72343e-20	-7.39038e-10	-2.33049
56318468	chr1:56318468:T:C	4.82547e-22	-1.15563	-2.27174	6.60902e-21	-0.970389	-2.31857
56318890	chr1:56318890:C:T	1.82634e-21	-2.09638	-4.84864e-09	2.89335e-20	-1.8124	-4.84864e-09
56319397	chr1:56319397:G:C	1.85452e-21	-7.39038e-10	-2.08107	2.04504e-20	-7.39038e-10	-2.15939
56319465	chr1:56319465:C:T	3.25868e-22	-1.51266	-2.3073	3.41835e-21	-1.62089	-2.32735
56319567	chr1:56319567:C:T	3.20948e-22	-1.52936	-2.30581	3.36768e-21	-1.63645	-2.32672
56319684	chr1:56319684:G:A	3.20357e-22	-1.53028	-2.30673	3.36361e-21	-1.63738	-2.327
56319780	chr1:56319780:A:G	1.66468e-21	-7.39038e-10	-2.18906	2.17399e-20	-7.39038e-10	-2.09825
56320159	chr1:56320159:A:G	1.96406e-22	-2.04852	-2.27774	2.22128e-21	-2.08002	-2.2993
56320217	chr1:56320217:T:G	2.00237e-22	-2.02113	-2.28582	2.25983e-21	-2.05698	-2.30512
56320283	chr1:56320283:T:G	1.47182e-21	-7.39038e-10	-2.31219	1.72397e-20	-7.39038e-10	-2.33018
56320682	chr1:56320682:C:T	3.32333e-22	-2.20339	-1.59692	4.49932e-21	-2.21215	-1.46132
56320923	chr1:56320923:C:T	2.51323e-22	-1.77014	-2.30956	3.52028e-21	-1.59432	-2.32453
56321424	chr1:56321424:G:A	2.32229e-22	-1.89266	-2.26606	3.05087e-21	-1.75885	-2.30312
56321603	chr1:56321603:G:C	2.14719e-20	-7.39038e-10	0.368051	1.62745e-19	-7.39038e-10	-0.085211
56321622	chr1:56321622:A:G	3.06762e-22	-2.08943	-1.79094	5.28372e-21	-2.13624	-1.37652
56321706	chr1:56321706:C:T	2.35452e-22	-1.81437	-2.33057	3.29687e-21	-1.65454	-2.32988
56321712	chr1:56321712:G:T	2.35141e-22	-1.96564	-2.18062	2.40027e-21	-2.0073	-2.29451
56321862	chr1:56321862:C:T	6.4417e-22	-0.811055	-2.32743	8.97477e-21	-0.654615	-2.32836
56321894	chr1:56321894:C:T	2.15773e-21	-7.39038e-10	-1.92964	2.75173e-20	-7.39038e-10	-1.86258
56321949	chr1:56321949:G:A	2.33612e-22	-1.96751	-2.18528	2.38761e-21	-2.00904	-2.29806
56322045	chr1:56322045:C:A	2.10628e-22	-2.21389	-2.04247	3.38212e-21	-2.16611	-1.79278
56322488	chr1:56322488:T:C	1.44612e-21	-7.39038e-10	-2.32981	1.83097e-20	-7.39038e-10	-2.26996
56322503	chr1:56322503:A:G	2.53518e-22	-1.99461	-2.0764	2.41868e-21	-2.04541	-2.24877
56322733	chr1:56322733:G:A	1.62679e-21	-7.39038e-10	-2.21209	1.97268e-20	-7.39038e-10	-2.19542
56322918	chr1:56322918:T:C	2.26732e-21	-7.39038e-10	-1.88009	2.37473e-20	-7.39038e-10	-2.00993
56322955	chr1:56322955:T:A	2.82692e-22	-1.98558	-1.97651	2.56136e-21	-2.03945	-2.19741
56323011	chr1:56323011:T:C	1.83395e-21	-7.39038e-10	-2.09222	2.05499e-20	-7.39038e-10	-2.15454
56323062	chr1:56323062:T:C	2.70357e-22	-1.99787	-2.00884	2.49038e-21	-2.05006	-2.2149
56323273	chr1:56323273:C:T	1.83075e-21	-2.09397	-4.84864e-09	2.89328e-20	-1.81242	-4.84864e-09
56323298	chr1:56323298:T:C	1.96161e-21	-7.39038e-10	-2.02493	2.16646e-20	-7.39038e-10	-2.10171
56323399	chr1:56323399:C:A	1.84183e-21	-7.39038e-10	-2.08793	2.02147e-20	-7.39038e-10	-2.17099
56323540	chr1:56323540:G:C	3.44244e-22	-2.20302	-1.56208	4.67939e-21	-2.21188	-1.42235
56324564	chr1:56324564:T:C	1.9256e-21	-2.04346	-4.84864e-09	3.14873e-20	-1.72781	-4.84864e-09
56324602	chr1:56324602:A:G	3.83914e-21	-7.39038e-10	-1.35345	3.141e-20	-7.39038e-10	-1.73027
56324621	chr1:56324621:A:G	2.69252e-22	-1.97787	-2.03293	2.50413e-21	-2.03118	-2.22828
56324711	chr1:56324711:T:C	2.11501e-22	-1.92708	-2.32514	2.53729e-21	-2.04058	-2.20572
56324928	chr1:56324928:A:C	2.97824e-21	-7.39038e-10	-1.60736	2.5654e-20	-7.39038e-10	-1.9327
56325101	chr1:56325101:C:T	1.9149e-22	-2.20886	-2.14276	1.9869e-21	-2.21423	-2.27659
56325113	chr1:56325113:T:A	2.12014e-22	-2.21452	-2.03527	2.93633e-21	-2.19992	-1.90031
56325179	chr1:56325179:T:C	2.75966e-22	-1.72414	-2.26203	3.06055e-21	-1.72769	-2.33111
56325509	chr1:56325509:G:A	2.25722e-21	-7.39038e-10	-1.88456	3.23527e-20	-7.39038e-10	-1.7007
56325807	chr1:56325807:T:C	2.48598e-22	-1.8071	-2.28351	2.97726e-21	-1.75525	-2.33114
56325822	chr1:56325822:A:G	2.17892e-22	-1.90806	-2.31439	2.64724e-21	-2.01917	-2.18471
56325937	chr1:56325937:C:T	1.72185e-22	-2.21403	-2.24385	1.90473e-21	-2.2112	-2.32186
56326018	chr1:56326018:A:G	1.78693e-21	-2.1182	-4.84864e-09	2.76061e-20	-1.85936	-4.84864e-09
56326223	chr1:56326223:A:G	1.73486e-22	-2.20746	-2.24289	1.89719e-21	-2.21454	-2.32248
56326237	chr1:56326237:G:A	1.61832e-21	-7.39038e-10	-2.2173	1.77999e-20	-7.39038e-10	-2.2982
56326522	chr1:56326522:G:A	1.76352e-21	-7.39038e-10	-2.13138	2.21621e-20	-7.39038e-10	-2.07901
56326611	chr1:56326611:C:A	1.70455e-22	-2.21454	-2.25343	1.90533e-21	-2.20808	-2.32466
56326618	chr1:56326618:A:G	1.72552e-22	-2.21406	-2.24169	1.90785e-21	-2.211	-2.32042
56326691	chr1:56326691:C:G	4.49091e-21	-7.39038e-10	-1.19664	4.21175e-20	-7.39038e-10	-1.43693
56326853	chr1:56326853:T:C	4.94538e-21	-1.10024	-4.84864e-09	8.86039e-20	-0.69322	-4.84864e-09
56327006	chr1:56327006:C:T	1.58867e-21	-7.39038e-10	-2.2358	1.88363e-20	-7.39038e-10	-2.24161
56327054	chr1:56327054:C:T	1.87477e-22	-2.21285	-2.15995	2.88896e-21	-2.14674	-1.96976
56327138	chr1:56327138:C:G	2.14144e-22	-1.92907	-2.31073	2.59276e-21	-2.03806	-2.18661
56327529	chr1:56327529:G:T	4.57817e-21	-7.39038e-10	-1.17739	6.48815e-20	-7.39038e-10	-1.00483
56327697	chr1:56327697:G:A	1.83128e-21	-7.39038e-10	-2.09368	2.31041e-20	-7.39038e-10	-2.03739
56327728	chr1:56327728:G:T	4.42659e-21	-7.39038e-10	-1.21106	5.33288e-20	-7.39038e-10	-1.20092
56328202	chr1:56328202:C:T	4.47592e-21	-1.19998	-4.84864e-09	6.44434e-20	-1.01161	-4.84864e-09
56328584	chr1:56328584:A:G	2.15624e-21	-7.39038e-10	-1.93033	2.3786e-20	-7.39038e-10	-2.0083
56328671	chr1:56328671:C:T	3.4703e-22	-1.4485	-2.30854	5.419e-21	-1.3948	-2.09269
56329109	chr1:56329109:A:G	1.73843e-22	-2.21402	-2.23428	1.99216e-21	-2.16557	-2.32261
56329293	chr1:56329293:A:G	2.14778e-22	-1.9209	-2.31594	2.71741e-21	-1.99234	-2.18538
56329325	chr1:56329325:C:T	2.37375e-22	-1.8315	-2.3053	3.64733e-21	-1.64403	-2.23937
56329345	chr1:56329345:A:T	1.74001e-22	-2.2128	-2.23458	2.00573e-21	-2.1589	-2.32249
56329359	chr1:56329359:G:A	2.01946e-21	-7.39038e-10	-1.99586	2.44672e-20	-7.39038e-10	-1.98006
56329375	chr1:56329375:A:G	1.72281e-22	-2.21159	-2.24573	2.01147e-21	-2.15283	-2.32571
56329507	chr1:56329507:A:G	1.66373e-22	-2.21454	-2.27767	1.95451e-21	-2.1767	-2.33056
56329535	chr1:56329535:G:A	1.70098e-21	-7.39038e-10	-2.16749	1.79164e-20	-7.39038e-10	-2.29168
56329820	chr1:56329820:C:T	1.64567e-21	-7.39038e-10	-2.20055	2.15781e-20	-7.39038e-10	-2.10572
56329898	chr1:56329898:A:G	1.93364e-21	-2.03929	-4.84864e-09	2.05873e-20	-2.15272	-4.84864e-09
56329920	chr1:56329920:C:A	2.32427e-22	-1.95541	-2.20246	3.08386e-21	-2.02662	-2.02459
56330153	chr1:56330153:G:A	2.13566e-22	-2.01277	-2.22973	2.91191e-21	-2.07485	-2.03373
56330183	chr1:56330183:A:G	1.88908e-22	-2.05879	-2.3064	2.65075e-21	-1.93485	-2.2677
56330265	chr1:56330265:T:G	2.05999e-22	-2.00761	-2.27097	2.59047e-21	-2.08493	-2.14063
56330413	chr1:56330413:A:G	1.78659e-22	-2.09527	-2.3257	2.3118e-21	-2.13136	-2.20801
56330573	chr1:56330573:C:CT	1.99845e-21	-2.00632	-4.84864e-09	2.69733e-20	-1.88255	-4.84864e-09
56330743	chr1:56330743:A:G	1.85296e-22	-2.10498	-2.27952	3.12782e-21	-1.79393	-2.24313
56330807	chr1:56330807:T:C	1.81339e-22	-2.118	-2.28808	3.01702e-21	-1.81853	-2.25459
56331767	chr1:56331767:G:A	1.85883e-21	-2.07875	-4.84864e-09	2.97637e-20	-1.78411	-4.84864e-09
56331886	chr1:56331886:T:C	2.50952e-22	-1.76969	-2.31149	4.50407e-21	-1.40385	-2.26857
56332125	chr1:56332125:A:G	5.29479e-22	-1.00551	-2.32905	6.93219e-21	-0.946453	-2.29477
56332128	chr1:56332128:C:G	1.25857e-21	-0.198972	-2.26974	2.44562e-20	0.341576	-2.32209
56332238	chr1:56332238:T:A	3.91382e-22	-1.31533	-2.32143	4.98761e-21	-1.23931	-2.33113
56332256	chr1:56332256:G:A	1.78008e-21	-2.12204	-4.84864e-09	2.13058e-20	-2.11842	-4.84864e-09
56332309	chr1:56332309:G:C	8.33598e-22	-0.876507	-2.00419	9.20985e-21	-0.733507	-2.22361
56332325	chr1:56332325:C:T	6.94534e-22	-1.39345	-1.66976	1.15898e-20	-0.947051	-1.78022
56332412	chr1:56332412:AAG:A	5.09735e-21	-0.848305	-0.221666	7.27573e-20	-0.605849	-0.284418
56332421	chr1:56332421:A:T	4.64227e-22	-1.39171	-2.07437	4.59027e-21	-1.39864	-2.25482
56332451	chr1:56332451:G:T	6.02497e-22	-1.53522	-1.67014	1.05763e-20	-1.15494	-1.66384
56332511	chr1:56332511:A:G	7.37641e-22	-1.42463	-1.57836	1.35543e-20	-0.994246	-1.57644
56332567	chr1:56332567:T:C	1.4447e-21	-7.39038e-10	-2.33079	1.73499e-20	-7.39038e-10	-2.32381
56332765	chr1:56332765:G:A	5.60132e-22	-1.21357	-2.0647	1.07114e-20	-0.749471	-2.05661
56332835	chr1:56332835:G:A	2.93028e-21	-7.39038e-10	-1.6236	3.35464e-20	-7.39038e-10	-1.66447
56332953	chr1:56332953:T:A	1.60025e-21	-7.39038e-10	-2.22853	1.94646e-20	-7.39038e-10	-2.2088
56333030	chr1:56333030:T:C	2.34507e-22	-1.92858	-2.22039	4.28468e-21	-1.56808	-2.15427
56333417	chr1:56333417:T:C	4.37953e-22	-1.41052	-2.11382	8.08702e-21	-0.996657	-2.09048
56333802	chr1:56333802:A:T	2.06981e-22	-2.16624	-2.10758	3.16123e-21	-1.99661	-2.02982
56333970	chr1:56333970:G:A	1.59672e-21	-7.39038e-10	-2.23074	2.05295e-20	-7.39038e-10	-2.15553
56334240	chr1:56334240:C:T	1.84652e-22	-2.11716	-2.27082	2.08794e-21	-2.11597	-2.32524
56334462	chr1:56334462:C:T	1.59601e-21	-7.39038e-10	-2.23118	1.89906e-20	-7.39038e-10	-2.23345
56334508	chr1:56334508:C:T	3.60217e-22	-1.44879	-2.27095	3.79877e-21	-1.52668	-2.31604
56334742	chr1:56334742:T:C	4.38156e-21	-1.22129	-4.84864e-09	5.99783e-20	-1.08341	-4.84864e-09
56334815	chr1:56334815:A:G	1.93772e-22	-2.07396	-2.26581	2.23924e-21	-2.06321	-2.30805
56334829	chr1:56334829:G:A	1.14757e-21	-0.395974	-2.16507	2.93122e-20	0.410165	-2.20956
56334961	chr1:56334961:G:A	1.75393e-21	-2.13683	-4.84864e-09	2.11466e-20	-2.12592	-4.84864e-09
56335013	chr1:56335013:G:A	3.09641e-21	-0.234281	-1.33417	8.72289e-20	1.03846	-1.74733
56335064	chr1:56335064:G:A	5.75827e-21	0.693893	-1.64195	2.01815e-19	2.19729	-2.06734
56335424	chr1:56335424:C:T	2.45195e-20	-7.39038e-10	0.500774	2.80354e-19	-7.39038e-10	0.458656
56335544	chr1:56335544:A:G	1.45914e-21	-7.39038e-10	-2.32085	2.05819e-20	-7.39038e-10	-2.15298
56335570	chr1:56335570:A:G	2.65993e-21	-7.39038e-10	-1.72039	3.53414e-20	-7.39038e-10	-1.61234
56336014	chr1:56336014:G:A	2.26824e-22	-1.96737	-2.2149	3.78078e-21	-1.69401	-2.15345
56336116	chr1:56336116:A:G	1.72694e-21	-7.39038e-10	-2.15234	2.00774e-20	-7.39038e-10	-2.1778
56336121	chr1:56336121:A:C	1.47223e-21	-7.39038e-10	-2.31192	1.72243e-20	-7.39038e-10	-2.33108
56336201	chr1:56336201:G:C	4.25204e-22	-2.20774	-1.34614	3.19732e-21	-2.20579	-1.8093
56336440	chr1:56336440:A:T	1.44477e-21	-7.39038e-10	-2.33074	1.7571e-20	-7.39038e-10	-2.31115
56336581	chr1:56336581:T:C	1.63793e-21	-7.39038e-10	-2.20526	1.84323e-20	-7.39038e-10	-2.26329
56336607	chr1:56336607:T:C	8.44056e-22	-1.07336	-1.79487	7.54386e-21	-1.08606	-2.0706
56336622	chr1:56336622:G:A	1.55031e-21	-7.39038e-10	-2.26024	1.76956e-20	-7.39038e-10	-2.30408
56337031	chr1:56337031:A:T	3.81395e-22	-1.45914	-2.20347	4.00565e-21	-1.50449	-2.2852
56337055	chr1:56337055:T:C	1.61734e-21	-7.39038e-10	-2.21791	1.83007e-20	-7.39038e-10	-2.27045
56337156	chr1:56337156:C:T	1.54072e-21	-7.39038e-10	-2.26644	1.73004e-20	-7.39038e-10	-2.32667
56337302	chr1:56337302:C:T	5.48365e-22	-1.36295	-1.93656	5.20173e-21	-1.36419	-2.16421
56337319	chr1:56337319:A:T	5.55302e-22	-1.36627	-1.92066	5.24671e-21	-1.36767	-2.15213
56337490	chr1:56337490:C:A	5.82259e-22	-1.235	-2.00453	5.51179e-21	-1.28932	-2.18119
56338060	chr1:56338060:T:C	3.06935e-21	-7.39038e-10	-1.57723	5.51191e-20	-7.39038e-10	-1.1679
56338091	chr1:56338091:A:C	5.47207e-22	-1.22575	-2.07587	5.3131e-21	-1.27439	-2.23283
56338125	chr1:56338125:C:T	1.99671e-22	-2.03726	-2.27251	2.42819e-21	-1.96032	-2.32993
56338175	chr1:56338175:T:A	5.45872e-22	-1.24036	-2.0637	5.30944e-21	-1.29728	-2.21063
56338325	chr1:56338325:C:T	2.34987e-20	-7.39038e-10	0.45825	2.88958e-19	-7.39038e-10	0.488884
56338401	chr1:56338401:A:G	2.98912e-22	-1.98517	-1.92114	2.74621e-21	-1.99385	-2.17332
56338631	chr1:56338631:A:C	5.64258e-22	-1.32674	-1.9442	5.35194e-21	-1.33167	-2.16827
56338686	chr1:56338686:G:A	1.76199e-22	-2.18032	-2.25452	1.92033e-21	-2.2144	-2.31051
56338774	chr1:56338774:A:G	5.75656e-22	-1.3124	-1.93854	5.44261e-21	-1.31843	-2.16471
56338923	chr1:56338923:G:C	5.58194e-22	-1.24205	-2.03969	5.34469e-21	-1.29912	-2.20217
56339012	chr1:56339012:C:T	1.63542e-21	-7.39038e-10	-2.2068	1.84105e-20	-7.39038e-10	-2.26448
56339547	chr1:56339547:C:T	5.34535e-22	-1.37406	-1.95099	5.04109e-21	-1.37983	-2.17994
56339653	chr1:56339653:A:G	5.6481e-22	-1.31236	-1.9576	5.34428e-21	-1.31727	-2.1841
56340121	chr1:56340121:T:C	1.6936e-21	-7.39038e-10	-2.17184	1.88871e-20	-7.39038e-10	-2.23892
56340298	chr1:56340298:C:A	5.50647e-22	-1.33775	-1.9576	5.21317e-21	-1.34211	-2.1841
56340452	chr1:56340452:A:C	1.49222e-20	-7.39038e-10	0.00415361	1.82069e-19	-7.39038e-10	0.0269891
56340481	chr1:56340481:C:T	7.79033e-21	-0.64581	-4.84864e-09	1.3865e-19	-0.245441	-4.84864e-09
56340537	chr1:56340537:T:C	5.80712e-22	-1.28459	-1.9576	5.50183e-21	-1.28821	-2.1841
56340743	chr1:56340743:T:C	2.12268e-21	-0.239422	-1.70659	1.7155e-20	-0.3281	-2.00701
56341514	chr1:56341514:G:A	6.16023e-22	-1.22847	-1.95469	5.81695e-21	-1.23508	-2.18154
56341601	chr1:56341601:G:A	5.4829e-22	-1.32679	-1.97285	5.25294e-21	-1.32643	-2.19218
56341802	chr1:56341802:A:G	5.96904e-22	-1.31618	-1.89851	5.57361e-21	-1.31729	-2.14206
56341989	chr1:56341989:G:C	2.41624e-22	-1.79949	-2.31957	2.34354e-21	-1.99537	-2.33036
56342435	chr1:56342435:A:G	1.68282e-21	-7.39038e-10	-2.17822	1.82869e-20	-7.39038e-10	-2.27121
56342526	chr1:56342526:C:A	1.82161e-21	-2.09897	-4.84864e-09	2.02855e-20	-2.16749	-4.84864e-09
56342531	chr1:56342531:C:T	8.49379e-21	-0.559358	-4.84864e-09	8.99933e-20	-0.677661	-4.84864e-09
56342660	chr1:56342660:G:A	3.67465e-22	-1.95913	-1.74069	2.86224e-21	-2.01578	-2.11001
56342703	chr1:56342703:C:A	2.87927e-22	-2.15553	-1.78822	2.90146e-21	-2.04442	-2.06776
56342787	chr1:56342787:TGA:T	1.47375e-21	-7.39038e-10	-2.31088	1.82835e-20	-7.39038e-10	-2.2714
56343199	chr1:56343199:C:T	3.62444e-22	-1.97817	-1.73541	2.81216e-21	-2.03277	-2.11067
56343344	chr1:56343344:T:C	3.59944e-22	-1.99019	-1.73031	2.79714e-21	-2.04365	-2.10515
56343477	chr1:56343477:C:T	2.13952e-21	-7.39038e-10	-1.93811	2.32234e-20	-7.39038e-10	-2.03224
56344144	chr1:56344144:G:A	3.43223e-21	-7.39038e-10	-1.46548	3.31577e-20	-7.39038e-10	-1.67612
56344148	chr1:56344148:C:T	1.5289e-21	-7.39038e-10	-2.27414	1.73487e-20	-7.39038e-10	-2.32388
56344459	chr1:56344459:G:A	1.68569e-22	-2.20563	-2.27347	1.91614e-21	-2.20895	-2.31813
56344617	chr1:56344617:A:G	1.84951e-22	-2.16975	-2.2166	2.36771e-21	-2.04293	-2.27255
56344725	chr1:56344725:T:C	7.57377e-21	-7.39038e-10	-0.674002	7.60444e-20	-7.39038e-10	-0.846079
56344867	chr1:56344867:G:C	3.46124e-22	-1.98428	-1.77537	2.73461e-21	-2.03844	-2.13297
56344927	chr1:56344927:A:C	2.13519e-21	-7.39038e-10	-1.94014	2.28413e-20	-7.39038e-10	-2.04883
56344936	chr1:56344936:A:C	2.0646e-22	-2.06489	-2.21145	2.391e-21	-2.11423	-2.19145
56345149	chr1:56345149:C:A	3.7058e-22	-1.97993	-1.71145	2.8559e-21	-2.03386	-2.09415
56345199	chr1:56345199:C:T	1.64054e-22	-2.20194	-2.30431	1.89767e-21	-2.21049	-2.32628
56345580	chr1:56345580:A:T	1.59553e-21	-7.39038e-10	-2.23149	1.74383e-20	-7.39038e-10	-2.31873
56345638	chr1:56345638:A:G	3.59617e-22	-1.99373	-1.72768	2.79055e-21	-2.04594	-2.10521
56345717	chr1:56345717:A:G	3.52206e-22	-2.00737	-1.73486	2.74125e-21	-2.05803	-2.11095
56345731	chr1:56345731:G:A	1.6816e-22	-2.20654	-2.27499	1.91606e-21	-2.2081	-2.31902
56345732	chr1:56345732:T:G	1.68561e-22	-2.20859	-2.27056	1.92439e-21	-2.20604	-2.31674
56345895	chr1:56345895:T:C	3.62997e-22	-2.00268	-1.70937	2.79828e-21	-2.05375	-2.09464
56345933	chr1:56345933:A:G	3.59287e-22	-1.98842	-1.7339	2.78869e-21	-2.04146	-2.11037
56346182	chr1:56346182:G:T	2.22637e-21	-1.76432	-0.134002	3.7329e-20	-1.56054	0.00291313
56346461	chr1:56346461:T:C	3.62748e-22	-1.97861	-1.73413	2.81383e-21	-2.03221	-2.11064
56346692	chr1:56346692:A:T	3.60916e-22	-1.98209	-1.73571	2.79941e-21	-2.03652	-2.11146
56346836	chr1:56346836:G:A	3.74326e-22	-1.98555	-1.69577	3.28254e-21	-2.00299	-1.98579
56346912	chr1:56346912:T:C	2.00558e-21	-2.00276	-4.84864e-09	2.05389e-20	-2.15507	-4.84864e-09
56346934	chr1:56346934:A:G	2.30069e-21	-7.39038e-10	-1.86548	3.27167e-20	-7.39038e-10	-1.68951
56347211	chr1:56347211:C:T	2.08546e-21	-7.39038e-10	-1.9637	2.26699e-20	-7.39038e-10	-2.05636
56347252	chr1:56347252:G:A	3.69204e-22	-1.97875	-1.71635	2.84124e-21	-2.03224	-2.10091
56347273	chr1:56347273:T:C	1.5828e-21	-7.39038e-10	-2.2395	1.7607e-20	-7.39038e-10	-2.3091
56347394	chr1:56347394:G:C	7.54748e-22	-1.48718	-1.49289	5.18415e-21	-1.59256	-1.93923
56347505	chr1:56347505:C:T	3.68659e-22	-1.99279	-1.70378	3.23891e-21	-2.01008	-1.99208
56347934	chr1:56347934:C:T	2.98269e-22	-2.13583	-1.77262	2.98814e-21	-2.01057	-2.07218
56348269	chr1:56348269:C:T	2.05613e-21	-1.97787	-4.84864e-09	3.26676e-20	-1.69101	-4.84864e-09
56348475	chr1:56348475:C:T	2.36078e-22	-2.1244	-2.01789	3.21559e-21	-2.19442	-1.81496
56348487	chr1:56348487:C:T	2.64425e-21	-1.7263	-4.84864e-09	3.01312e-20	-1.77183	-4.84864e-09
56348512	chr1:56348512:C:G	1.82515e-21	-7.39038e-10	-2.09703	1.90879e-20	-7.39038e-10	-2.22834
56348801	chr1:56348801:A:T	1.79902e-21	-7.39038e-10	-2.11145	2.31434e-20	-7.39038e-10	-2.03569
56348858	chr1:56348858:A:T	1.75073e-22	-2.11824	-2.32301	1.91984e-21	-2.19401	-2.33114
56348913	chr1:56348913:C:T	3.58681e-22	-2.00342	-1.7206	2.78364e-21	-2.0534	-2.10024
56349022	chr1:56349022:G:A	3.6539e-22	-1.97374	-1.73174	2.83068e-21	-2.0276	-2.10928
56349042	chr1:56349042:G:A	2.94871e-22	-2.14194	-1.77797	2.98937e-21	-2.0215	-2.06084
56349227	chr1:56349227:C:T	1.85846e-21	-2.07895	-4.84864e-09	2.05286e-20	-2.15557	-4.84864e-09
56349479	chr1:56349479:A:G	1.72676e-21	-2.15245	-4.84864e-09	1.96602e-20	-2.1988	-4.84864e-09
56349573	chr1:56349573:T:A	3.42915e-22	-1.97493	-1.79404	2.72855e-21	-2.02768	-2.14595
56349726	chr1:56349726:G:A	3.67759e-22	-1.98747	-1.71155	2.8278e-21	-2.03969	-2.09821
56349732	chr1:56349732:C:T	2.51036e-22	-2.20388	-1.87697	2.41362e-21	-2.1652	-2.13107
56349814	chr1:56349814:T:A	2.08349e-21	-1.93531	-0.0293381	3.28373e-20	-1.74316	0.057328
56349823	chr1:56349823:C:T	2.29822e-22	-2.10133	-2.06781	2.23038e-21	-2.18023	-2.19499
56349962	chr1:56349962:C:A	2.9854e-22	-1.85394	-2.0536	3.02928e-21	-1.80448	-2.26459
56350053	chr1:56350053:T:C	3.64177e-22	-1.98068	-1.72813	2.82153e-21	-2.03366	-2.10646
56350370	chr1:56350370:CT:C	1.44727e-21	-7.39038e-10	-2.32902	1.79385e-20	-7.39038e-10	-2.29045
56350821	chr1:56350821:C:A	1.44594e-21	-7.39038e-10	-2.32993	1.72387e-20	-7.39038e-10	-2.33024
56351268	chr1:56351268:T:C	5.5923e-21	-0.977303	-4.84864e-09	1.06995e-19	-0.504618	-4.84864e-09
56351433	chr1:56351433:T:C	2.12582e-22	-2.094	-2.15312	2.15281e-21	-2.17534	-2.23528
56351489	chr1:56351489:C:T	3.05918e-22	-1.84427	-2.03886	3.08007e-21	-1.79457	-2.25788
56351709	chr1:56351709:A:T	2.22654e-21	-7.39038e-10	-1.89824	3.42198e-20	-7.39038e-10	-1.64459
56351934	chr1:56351934:T:C	2.3319e-22	-2.11157	-2.04303	2.25901e-21	-2.18567	-2.1768
56352049	chr1:56352049:A:G	1.53584e-21	-7.39038e-10	-2.26962	1.72516e-20	-7.39038e-10	-2.32949
56352532	chr1:56352532:T:C	3.64535e-22	-1.98612	-1.7217	2.82732e-21	-2.03754	-2.10053
56352968	chr1:56352968:C:A	7.54205e-21	-7.39038e-10	-0.678199	7.33341e-20	-7.39038e-10	-0.88237
56352998	chr1:56352998:C:T	2.09469e-22	-2.09287	-2.169	2.12902e-21	-2.17463	-2.24711
56353202	chr1:56353202:G:A	1.56657e-21	-7.39038e-10	-2.24981	1.75209e-20	-7.39038e-10	-2.314
56353351	chr1:56353351:C:T	1.97002e-22	-2.06582	-2.25741	2.05732e-21	-2.14748	-2.30851
56353424	chr1:56353424:G:A	2.22795e-21	-1.89761	-4.84864e-09	2.72622e-20	-1.87189	-4.84864e-09
56353479	chr1:56353479:T:A	1.94245e-22	-2.0683	-2.26903	2.04108e-21	-2.14919	-2.31473
56353500	chr1:56353500:T:C	1.98147e-22	-2.05848	-2.25896	2.06724e-21	-2.14251	-2.30867
56353532	chr1:56353532:T:C	1.55393e-21	-7.39038e-10	-2.25791	1.74579e-20	-7.39038e-10	-2.3176
56353711	chr1:56353711:C:A	3.37084e-21	-1.48353	-4.84864e-09	3.48553e-20	-1.62619	-4.84864e-09
56353961	chr1:56353961:C:T	1.60179e-21	-7.39038e-10	-2.22757	1.78611e-20	-7.39038e-10	-2.29477
56355303	chr1:56355303:C:T	5.49394e-21	-7.39038e-10	-0.995047	2.7233e-20	-7.39038e-10	-1.87297
56355382	chr1:56355382:A:G	8.02267e-22	-1.96254	-0.956464	5.199e-21	-2.01233	-1.5166
56355704	chr1:56355704:T:C	3.83614e-22	-1.35713	-2.29968	3.71375e-21	-1.54334	-2.32202
56356122	chr1:56356122:G:A	2.16334e-21	-7.39038e-10	-1.92704	2.27235e-20	-7.39038e-10	-2.054
56356226	chr1:56356226:A:AT	1.95683e-22	-2.06148	-2.26847	2.05027e-21	-2.14476	-2.31467
56356901	chr1:56356901:C:T	1.84369e-20	-7.39038e-10	0.215662	3.47699e-19	-7.39038e-10	0.673941
56357055	chr1:56357055:G:A	2.01724e-22	-2.05078	-2.24877	2.09291e-21	-2.13772	-2.30112
56357706	chr1:56357706:C:T	1.96225e-21	-7.39038e-10	-2.0246	2.15236e-20	-7.39038e-10	-2.10825
56357925	chr1:56357925:C:T	1.82153e-21	-7.39038e-10	-2.09902	1.90404e-20	-7.39038e-10	-2.23083
56358441	chr1:56358441:T:C	2.00093e-22	-2.06677	-2.24089	2.07335e-21	-2.14875	-2.29948
56358777	chr1:56358777:T:C	1.82861e-21	-2.09514	-4.84864e-09	2.03187e-20	-2.16585	-4.84864e-09
56358880	chr1:56358880:T:C	1.57481e-21	-7.39038e-10	-2.24456	1.75758e-20	-7.39038e-10	-2.31087
56358994	chr1:56358994:A:T	2.40767e-21	-1.82004	-4.84864e-09	3.63716e-20	-1.58361	-4.84864e-09
56359737	chr1:56359737:A:C	3.39239e-22	-2.04787	-1.73187	3.02603e-21	-2.06101	-2.00914
56359855	chr1:56359855:C:T	2.60098e-21	-1.7428	-4.84864e-09	2.95961e-20	-1.78975	-4.84864e-09
56359885	chr1:56359885:T:C	1.77254e-21	-2.12628	-4.84864e-09	1.99494e-20	-2.1842	-4.84864e-09
56359957	chr1:56359957:A:G	2.00136e-22	-2.07888	-2.22857	2.07323e-21	-2.15681	-2.29148
56360532	chr1:56360532:G:A	1.99705e-22	-2.07666	-2.23295	2.07169e-21	-2.15546	-2.29357
56360547	chr1:56360547:T:C	2.72179e-22	-1.94974	-2.05025	2.74668e-21	-1.90674	-2.26026
56360628	chr1:56360628:A:G	9.74622e-22	-2.01546	-0.708939	6.43794e-21	-2.06217	-1.25301
56360756	chr1:56360756:G:A	1.44897e-21	-7.39038e-10	-2.32784	1.7532e-20	-7.39038e-10	-2.31337
56361042	chr1:56361042:G:C	1.55932e-21	-7.39038e-10	-2.25444	1.7501e-20	-7.39038e-10	-2.31514
56361443	chr1:56361443:T:C	7.15916e-22	-2.00385	-1.02904	5.20847e-21	-1.98632	-1.54079
56361763	chr1:56361763:C:T	1.91855e-21	-7.39038e-10	-2.04712	1.99923e-20	-7.39038e-10	-2.18205
56361789	chr1:56361789:C:G	2.8875e-21	-7.39038e-10	-1.6383	3.00249e-20	-7.39038e-10	-1.77537
56361929	chr1:56361929:C:A	3.47646e-21	-7.39038e-10	-1.45268	3.65574e-20	-7.39038e-10	-1.57851
56361932	chr1:56361932:G:A	6.89606e-22	-2.20896	-0.861368	5.90881e-21	-2.17433	-1.22662
56362106	chr1:56362106:T:C	1.62659e-21	-7.39038e-10	-2.21221	1.83613e-20	-7.39038e-10	-2.26715
56362109	chr1:56362109:A:T	1.62794e-21	-7.39038e-10	-2.21137	1.83735e-20	-7.39038e-10	-2.26649
56362353	chr1:56362353:C:T	1.68512e-21	-7.39038e-10	-2.17686	1.89442e-20	-7.39038e-10	-2.2359
56362871	chr1:56362871:C:T	2.29539e-21	-7.39038e-10	-1.86779	3.38941e-20	-7.39038e-10	-1.65416
56362944	chr1:56362944:T:C	6.87206e-22	-2.20149	-0.872322	5.91233e-21	-2.15721	-1.24314
56362994	chr1:56362994:AT:A	1.93017e-22	-2.069	-2.27467	2.04661e-21	-2.15341	-2.3078
56363346	chr1:56363346:G:A	1.00153e-21	-2.00849	-0.688672	6.35649e-21	-2.05471	-1.27321
56363405	chr1:56363405:CCA:C	1.9456e-21	-2.03312	-4.84864e-09	2.15494e-20	-2.10705	-4.84864e-09
56363581	chr1:56363581:A:C	1.49322e-21	-7.39038e-10	-2.29776	1.7481e-20	-7.39038e-10	-2.31628
56363677	chr1:56363677:G:A	1.64481e-21	-7.39038e-10	-2.20107	1.78617e-20	-7.39038e-10	-2.29474
56363708	chr1:56363708:G:A	2.35853e-20	-7.39038e-10	0.461929	2.60151e-19	-7.39038e-10	0.383865
56363724	chr1:56363724:A:G	6.94095e-22	-2.10779	-0.956048	6.63346e-21	-2.18652	-1.09875
56363965	chr1:56363965:A:G	1.05363e-21	-2.02327	-0.623185	6.80342e-21	-2.06787	-1.1921
56363976	chr1:56363976:T:C	1.62794e-21	-7.39038e-10	-2.21137	1.83735e-20	-7.39038e-10	-2.26649
56364286	chr1:56364286:A:G	1.9239e-21	-7.39038e-10	-2.04434	1.9935e-20	-7.39038e-10	-2.18492
56364396	chr1:56364396:T:C	3.5589e-21	-7.39038e-10	-1.42924	6.12689e-20	-7.39038e-10	-1.06212
56364398	chr1:56364398:G:A	1.06625e-21	-2.02572	-0.608831	6.84551e-21	-2.07087	-1.18293
56364760	chr1:56364760:C:T	5.22433e-21	-1.04537	-4.84864e-09	9.05734e-20	-0.671235	-4.84864e-09
56364896	chr1:56364896:C:T	3.31418e-22	-1.62701	-2.17606	3.43435e-21	-1.66872	-2.27485
56369546	chr1:56369546:T:C	1.6889e-21	-7.39038e-10	-2.17462	1.80132e-20	-7.39038e-10	-2.28629
56369618	chr1:56369618:A:T	6.97252e-22	-2.0892	-0.970103	6.59423e-21	-2.17659	-1.11461
56369837	chr1:56369837:T:C	2.12682e-21	-1.94406	-4.84864e-09	4.20693e-20	-1.43808	-4.84864e-09
56370302	chr1:56370302:A:C	1.87704e-21	-2.06899	-4.84864e-09	2.06676e-20	-2.14883	-4.84864e-09
56370473	chr1:56370473:C:T	1.49769e-21	-7.39038e-10	-2.29477	1.73156e-20	-7.39038e-10	-2.32579
56370993	chr1:56370993:T:C	1.62685e-21	-7.39038e-10	-2.21205	1.83642e-20	-7.39038e-10	-2.267
56371229	chr1:56371229:C:T	2.17044e-22	-2.08066	-2.14569	2.17595e-21	-2.15903	-2.2409
56371537	chr1:56371537:C:T	1.57696e-21	-7.39038e-10	-2.24319	1.75838e-20	-7.39038e-10	-2.31042
56371639	chr1:56371639:C:T	1.81222e-22	-2.19734	-2.20939	3.08341e-21	-2.20269	-1.84867
56371840	chr1:56371840:G:A	1.78288e-21	-2.12046	-4.84864e-09	2.00097e-20	-2.18118	-4.84864e-09
56371877	chr1:56371877:T:C	1.06107e-21	-2.01321	-0.626199	6.67532e-21	-2.05907	-1.21991
56371915	chr1:56371915:A:G	4.22312e-22	-2.06642	-1.49429	3.3354e-21	-2.09146	-1.88135
56371975	chr1:56371975:G:A	1.55326e-21	-7.39038e-10	-2.25834	1.92395e-20	-7.39038e-10	-2.22043
56372507	chr1:56372507:A:T	1.99145e-22	-2.05662	-2.2558	2.06253e-21	-2.15349	-2.29997
56372511	chr1:56372511:T:C	1.81622e-21	-2.10194	-4.84864e-09	2.02264e-20	-2.17041	-4.84864e-09
56372693	chr1:56372693:G:A	2.29399e-22	-2.07124	-2.09975	2.28513e-21	-2.164	-2.18698
56373121	chr1:56373121:T:C	1.51155e-21	-7.39038e-10	-2.28556	1.73787e-20	-7.39038e-10	-2.32215
56373342	chr1:56373342:C:T	1.8504e-21	-2.08329	-4.84864e-09	2.04732e-20	-2.15828	-4.84864e-09
56373437	chr1:56373437:G:A	2.46882e-21	-1.79495	-4.84864e-09	2.83797e-20	-1.83172	-4.84864e-09
56373472	chr1:56373472:C:T	2.89353e-21	-7.39038e-10	-1.63622	3.70494e-20	-7.39038e-10	-1.56514
56374005	chr1:56374005:T:C	2.37398e-21	-1.83413	-4.84864e-09	2.52115e-20	-1.9501	-4.84864e-09
56374787	chr1:56374787:T:A	2.34238e-22	-2.11226	-2.03785	2.34548e-21	-2.18756	-2.13734
56375357	chr1:56375357:T:C	2.35809e-22	-2.09811	-2.04532	2.30997e-21	-2.17189	-2.16827
56375997	chr1:56375997:A:G	1.68287e-21	-7.39038e-10	-2.17819	2.0417e-20	-7.39038e-10	-2.16103
56376440	chr1:56376440:G:A	2.35767e-21	-1.84102	-4.84864e-09	2.87304e-20	-1.81944	-4.84864e-09
56376500	chr1:56376500:G:A	1.90776e-22	-2.11738	-2.23797	2.00551e-21	-2.18896	-2.29254
56376596	chr1:56376596:C:A	2.28363e-22	-2.09979	-2.07572	2.28249e-21	-2.17083	-2.1813
56376718	chr1:56376718:C:T	9.86974e-22	-2.01648	-0.695328	6.29215e-21	-2.06325	-1.27484
56376832	chr1:56376832:C:T	1.57024e-21	-7.39038e-10	-2.24746	1.75911e-20	-7.39038e-10	-2.31
56376837	chr1:56376837:A:G	2.14451e-22	-2.10968	-2.12869	2.14684e-21	-2.17677	-2.23663
56376972	chr1:56376972:G:A	2.24796e-21	-7.39038e-10	-1.88867	2.34722e-20	-7.39038e-10	-2.02158
56377317	chr1:56377317:G:C	1.5601e-21	-7.39038e-10	-2.25394	1.74956e-20	-7.39038e-10	-2.31545
56377457	chr1:56377457:T:C	2.35245e-22	-2.04198	-2.10384	2.3438e-21	-2.13589	-2.18974
56377642	chr1:56377642:A:G	4.44293e-21	-7.39038e-10	-1.20738	7.93371e-20	-7.39038e-10	-0.80369
56377911	chr1:56377911:A:G	2.04892e-21	-7.39038e-10	-1.98138	2.19972e-20	-7.39038e-10	-2.08648
56378359	chr1:56378359:T:C	2.28063e-21	-1.31707	-0.55717	5.94217e-20	-0.81285	-0.279887
56378775	chr1:56378775:T:C	1.63271e-21	-2.20845	-4.84864e-09	1.98646e-20	-2.18846	-4.84864e-09
56378980	chr1:56378980:T:C	2.0726e-22	-2.12951	-2.14297	2.13828e-21	-2.19325	-2.22415
56379261	chr1:56379261:G:A	1.66383e-21	-7.39038e-10	-2.18957	1.88365e-20	-7.39038e-10	-2.2416
56379310	chr1:56379310:G:A	1.60676e-21	-7.39038e-10	-2.22447	1.82445e-20	-7.39038e-10	-2.27353
56379369	chr1:56379369:C:A	1.79068e-21	-7.39038e-10	-2.1161	1.83862e-20	-7.39038e-10	-2.26579
56379477	chr1:56379477:G:A	2.15009e-21	-1.93318	-4.84864e-09	2.29066e-20	-2.04597	-4.84864e-09
56379710	chr1:56379710:T:C	1.57243e-21	-7.39038e-10	-2.24607	1.79576e-20	-7.39038e-10	-2.28938
56379914	chr1:56379914:C:T	5.49687e-22	-1.52082	-1.77628	4.58349e-21	-1.66673	-1.98821
56380455	chr1:56380455:G:A	1.84088e-21	-7.39038e-10	-2.08845	2.06416e-20	-7.39038e-10	-2.15009
56380672	chr1:56380672:G:A	1.95527e-22	-2.21441	-2.11634	2.51084e-21	-2.18884	-2.06794
56381055	chr1:56381055:TAGA:T	3.36518e-21	-7.39038e-10	-1.48521	3.3875e-20	-7.39038e-10	-1.65472
56381746	chr1:56381746:C:T	2.51581e-21	-7.39038e-10	-1.7761	2.33403e-20	-7.39038e-10	-2.02721
56381810	chr1:56381810:A:G	2.11815e-21	-7.39038e-10	-1.94815	2.54428e-20	-7.39038e-10	-1.94096
56382072	chr1:56382072:T:TTA	1.93105e-22	-2.13956	-2.20366	2.90677e-21	-1.93954	-2.17082
56382152	chr1:56382152:A:C	2.51581e-21	-7.39038e-10	-1.7761	2.33403e-20	-7.39038e-10	-2.02721
56382203	chr1:56382203:G:A	2.52361e-21	-7.39038e-10	-1.773	2.33944e-20	-7.39038e-10	-2.0249
56382353	chr1:56382353:A:G	2.4477e-22	-2.12636	-1.97977	3.59745e-21	-1.88866	-2.00851
56382442	chr1:56382442:C:T	2.14076e-20	-7.39038e-10	0.365053	2.784e-19	-7.39038e-10	0.451663
56382669	chr1:56382669:A:G	1.66302e-21	-7.39038e-10	-2.19006	1.88268e-20	-7.39038e-10	-2.24212
56382809	chr1:56382809:A:G	5.96187e-22	-2.1376	-1.07829	7.89191e-21	-2.07737	-1.03419
56383015	chr1:56383015:G:A	1.86248e-21	-2.07678	-4.84864e-09	2.0637e-20	-2.15031	-4.84864e-09
56383044	chr1:56383044:T:C	8.88481e-21	-0.51435	-4.84864e-09	1.87978e-19	0.058927	-4.84864e-09
56383282	chr1:56383282:C:T	4.65284e-22	-1.2607	-2.2031	1.00758e-20	-0.906906	-1.96035
56383971	chr1:56383971:A:G	2.28648e-21	-1.87168	-4.84864e-09	4.8941e-20	-1.28678	-4.84864e-09
56383981	chr1:56383981:C:T	1.63522e-21	-2.20692	-4.84864e-09	1.9692e-20	-2.19718	-4.84864e-09
56384141	chr1:56384141:A:G	1.78377e-21	-7.39038e-10	-2.11996	1.93804e-20	-7.39038e-10	-2.21313
56384303	chr1:56384303:G:A	2.51581e-21	-7.39038e-10	-1.7761	2.33403e-20	-7.39038e-10	-2.02721
56384427	chr1:56384427:C:T	2.97207e-22	-1.58211	-2.32991	3.38549e-21	-1.65338	-2.30452
56384644	chr1:56384644:GAATA:G	1.94432e-21	-2.03378	-4.84864e-09	2.34036e-20	-2.02451	-4.84864e-09
56385287	chr1:56385287:T:C	8.36716e-22	-1.57525	-1.30172	8.34554e-21	-1.58627	-1.4694
56385333	chr1:56385333:C:T	3.5424e-22	-1.45283	-2.28364	5.33285e-21	-1.17512	-2.32839
56385528	chr1:56385528:G:A	1.62919e-22	-2.20062	-2.31257	1.94676e-21	-2.19913	-2.3121
56386016	chr1:56386016:A:G	1.73995e-21	-7.39038e-10	-2.14484	1.90083e-20	-7.39038e-10	-2.23252
56386054	chr1:56386054:G:A	2.50915e-21	-7.39038e-10	-1.77875	2.32975e-20	-7.39038e-10	-2.02905
56386299	chr1:56386299:G:A	1.61737e-21	-7.39038e-10	-2.21789	1.77925e-20	-7.39038e-10	-2.29862
56386454	chr1:56386454:C:G	1.67404e-22	-2.15489	-2.33115	2.43218e-21	-1.95819	-2.33042
56386595	chr1:56386595:T:C	1.7977e-22	-2.14659	-2.26818	2.5147e-21	-1.96115	-2.29409
56386676	chr1:56386676:C:T	1.98694e-22	-2.18527	-2.12941	2.3582e-21	-2.20375	-2.11575
56386716	chr1:56386716:G:C	1.7469e-22	-2.1485	-2.29494	2.42631e-21	-1.97278	-2.31824
56386744	chr1:56386744:C:T	2.5287e-21	-7.39038e-10	-1.77099	2.34293e-20	-7.39038e-10	-2.02341
56386782	chr1:56386782:T:A	1.785e-21	-7.39038e-10	-2.11928	1.91627e-20	-7.39038e-10	-2.22443
56387348	chr1:56387348:C:T	2.11833e-21	-7.39038e-10	-1.94806	2.60654e-20	-7.39038e-10	-1.91679
56387635	chr1:56387635:G:T	1.45635e-21	-7.39038e-10	-2.32276	1.76845e-20	-7.39038e-10	-2.30471
56387910	chr1:56387910:A:G	1.74675e-21	-7.39038e-10	-2.14094	1.90538e-20	-7.39038e-10	-2.23013
56388168	chr1:56388168:C:T	3.04645e-20	-2.04168	2.75955	5.63442e-19	-2.11786	3.27453
56388385	chr1:56388385:G:C	1.2259e-20	-7.39038e-10	-0.19243	2.17585e-19	-7.39038e-10	0.205193
56388564	chr1:56388564:T:C	2.31524e-21	-7.39038e-10	-1.85918	3.42318e-20	-7.39038e-10	-1.64424
56388739	chr1:56388739:T:A	1.8736e-21	-2.07083	-4.84864e-09	2.07193e-20	-2.14633	-4.84864e-09
56388754	chr1:56388754:G:A	1.44583e-21	-7.39038e-10	-2.33001	1.737e-20	-7.39038e-10	-2.32265
56388807	chr1:56388807:A:C	2.42303e-21	-7.39038e-10	-1.81367	2.97439e-20	-7.39038e-10	-1.78477
56389021	chr1:56389021:G:A	1.73654e-22	-2.14702	-2.30236	1.95967e-21	-2.21351	-2.29111
56389176	chr1:56389176:T:C	1.80358e-21	-2.10892	-4.84864e-09	2.02166e-20	-2.17089	-4.84864e-09
56389554	chr1:56389554:T:C	1.92718e-21	-7.39038e-10	-2.04264	2.63546e-20	-7.39038e-10	-1.90575
56389791	chr1:56389791:A:C	1.6513e-21	-7.39038e-10	-2.19713	1.84192e-20	-7.39038e-10	-2.264
56390017	chr1:56390017:G:A	1.59655e-21	-7.39038e-10	-2.23085	1.76596e-20	-7.39038e-10	-2.30612
56390104	chr1:56390104:C:T	2.28756e-20	-1.85213	2.28351	3.98596e-19	-1.97257	2.78312
56390117	chr1:56390117:T:C	1.44751e-21	-7.39038e-10	-2.32885	1.77117e-20	-7.39038e-10	-2.30317
56390142	chr1:56390142:G:A	2.67973e-20	-2.04456	2.63417	5.05366e-19	-2.1188	3.16669
56390216	chr1:56390216:A:G	3.58613e-21	-7.39038e-10	-1.42162	4.86439e-20	-7.39038e-10	-1.29287
56390405	chr1:56390405:G:T	1.44465e-21	-7.39038e-10	-2.33083	1.81349e-20	-7.39038e-10	-2.27956
56390417	chr1:56390417:A:G	1.95828e-22	-2.21203	-2.11718	3.01059e-21	-2.18446	-1.8908
56390592	chr1:56390592:G:T	1.9933e-19	-7.39038e-10	2.59627	2.37557e-18	-7.39038e-10	2.5956
56390658	chr1:56390658:A:G	1.84272e-21	-7.39038e-10	-2.08745	1.97871e-20	-7.39038e-10	-2.19236
56390956	chr1:56390956:T:C	1.4783e-21	-7.39038e-10	-2.3078	1.73524e-20	-7.39038e-10	-2.32366
56391046	chr1:56391046:C:T	3.97631e-21	-1.31834	-4.84864e-09	1.15077e-19	-0.431791	-4.84864e-09
56391846	chr1:56391846:C:T	1.69108e-21	-7.39038e-10	-2.17333	2.14181e-20	-7.39038e-10	-2.11316
56392022	chr1:56392022:A:AC	1.80222e-21	-7.39038e-10	-2.10967	2.18055e-20	-7.39038e-10	-2.09523
56392170	chr1:56392170:C:T	1.6353e-21	-7.39038e-10	-2.20687	1.80417e-20	-7.39038e-10	-2.28471
56392273	chr1:56392273:T:C	4.37488e-21	-7.39038e-10	-1.22281	4.74483e-20	-7.39038e-10	-1.31776
56392360	chr1:56392360:A:C	2.24336e-21	-1.89072	-4.84864e-09	2.89809e-20	-1.81076	-4.84864e-09
56392379	chr1:56392379:A:C	1.68638e-21	-7.39038e-10	-2.17611	2.32988e-20	-7.39038e-10	-2.02899
56392437	chr1:56392437:C:A	2.29419e-21	-7.39038e-10	-1.86831	2.98142e-20	-7.39038e-10	-1.78241
56392600	chr1:56392600:G:A	2.19781e-21	-1.91123	-4.84864e-09	2.83135e-20	-1.83406	-4.84864e-09
56392679	chr1:56392679:A:G	4.36999e-22	-2.14952	-1.377	9.51258e-21	-1.71468	-1.2101
56393075	chr1:56393075:T:A	2.19343e-21	-7.39038e-10	-1.91323	2.9257e-20	-7.39038e-10	-1.80128
56393100	chr1:56393100:A:G	3.71976e-22	-1.60185	-2.08577	5.78648e-21	-1.41307	-2.0088
56393109	chr1:56393109:G:A	8.41707e-22	-1.12427	-1.74675	7.45582e-21	-1.15086	-2.01755
56393288	chr1:56393288:A:G	1.67409e-21	-7.39038e-10	-2.18343	2.20839e-20	-7.39038e-10	-2.08255
56393355	chr1:56393355:G:A	1.44785e-21	-7.39038e-10	-2.32862	1.75263e-20	-7.39038e-10	-2.31369
56393555	chr1:56393555:T:C	2.35751e-21	-7.39038e-10	-1.84109	2.65485e-20	-7.39038e-10	-1.89842
56393685	chr1:56393685:A:AG	3.53333e-21	-7.39038e-10	-1.43645	4.92135e-20	-7.39038e-10	-1.28123
56393958	chr1:56393958:G:A	2.14627e-21	-7.39038e-10	-1.93496	2.85487e-20	-7.39038e-10	-1.82579
56394310	chr1:56394310:C:T	1.90852e-21	-7.39038e-10	-2.05236	2.02411e-20	-7.39038e-10	-2.16968
56394474	chr1:56394474:A:G	2.17038e-21	-7.39038e-10	-1.92379	2.88605e-20	-7.39038e-10	-1.81492
56394476	chr1:56394476:C:T	2.00005e-21	-7.39038e-10	-2.00552	2.09497e-20	-7.39038e-10	-2.13527
56394493	chr1:56394493:C:T	1.44712e-21	-7.39038e-10	-2.32912	1.74819e-20	-7.39038e-10	-2.31623
56394544	chr1:56394544:T:C	1.23068e-21	-2.18663	-0.304497	1.05453e-20	-2.21445	-0.607263
56394552	chr1:56394552:G:A	1.75413e-21	-7.39038e-10	-2.13672	2.3457e-20	-7.39038e-10	-2.02223
56394607	chr1:56394607:G:T	1.49293e-21	-7.39038e-10	-2.29795	1.7266e-20	-7.39038e-10	-2.32866
56394776	chr1:56394776:C:T	1.79265e-21	-7.39038e-10	-2.115	2.50989e-20	-7.39038e-10	-1.95457
56394784	chr1:56394784:C:T	1.26029e-21	-2.1732	-0.294156	1.06925e-20	-2.21243	-0.595421
56394872	chr1:56394872:G:A	1.50349e-21	-7.39038e-10	-2.2909	1.90944e-20	-7.39038e-10	-2.228
56394909	chr1:56394909:T:C	2.18848e-21	-7.39038e-10	-1.91549	2.91133e-20	-7.39038e-10	-1.8062
56394913	chr1:56394913:G:A	1.68679e-22	-2.20502	-2.27343	2.00535e-21	-2.20047	-2.28111
56395337	chr1:56395337:A:G	1.61304e-21	-7.39038e-10	-2.22058	2.01616e-20	-7.39038e-10	-2.17362
56395406	chr1:56395406:A:G	1.50698e-21	-7.39038e-10	-2.28858	1.7479e-20	-7.39038e-10	-2.3164
56395563	chr1:56395563:T:G	2.17038e-21	-7.39038e-10	-1.92379	2.88605e-20	-7.39038e-10	-1.81492
56395567	chr1:56395567:G:T	2.18228e-21	-7.39038e-10	-1.91832	2.901e-20	-7.39038e-10	-1.80976
56395635	chr1:56395635:G:A	2.06102e-21	-7.39038e-10	-1.97549	2.76771e-20	-7.39038e-10	-1.85679
56395726	chr1:56395726:A:G	1.90852e-21	-7.39038e-10	-2.05236	2.02411e-20	-7.39038e-10	-2.16968
56396240	chr1:56396240:T:C	1.90829e-21	-7.39038e-10	-2.05249	2.02405e-20	-7.39038e-10	-2.16971
56396412	chr1:56396412:C:T	2.17038e-21	-7.39038e-10	-1.92379	2.88605e-20	-7.39038e-10	-1.81492
56396550	chr1:56396550:C:T	2.49041e-21	-7.39038e-10	-1.78625	2.56968e-20	-7.39038e-10	-1.93103
56396845	chr1:56396845:C:T	1.44719e-21	-7.39038e-10	-2.32907	1.75932e-20	-7.39038e-10	-2.30988
56396966	chr1:56396966:C:T	2.64036e-21	-7.39038e-10	-1.72778	3.33554e-20	-7.39038e-10	-1.67018
56397185	chr1:56397185:C:T	1.55011e-21	-7.39038e-10	-2.26037	1.77297e-20	-7.39038e-10	-2.30216
56397257	chr1:56397257:C:A	2.65429e-21	-7.39038e-10	-1.72252	3.35275e-20	-7.39038e-10	-1.66503
56397258	chr1:56397258:A:G	2.78914e-21	-7.39038e-10	-1.67296	3.53328e-20	-7.39038e-10	-1.61258
56397263	chr1:56397263:G:A	1.4478e-21	-7.39038e-10	-2.32865	1.74829e-20	-7.39038e-10	-2.31617
56397272	chr1:56397272:C:T	2.73087e-21	-7.39038e-10	-1.69407	3.45522e-20	-7.39038e-10	-1.63492
56397900	chr1:56397900:A:G	2.50377e-21	-7.39038e-10	-1.7809	3.19029e-20	-7.39038e-10	-1.7147
56398161	chr1:56398161:A:G	1.62488e-21	-2.21326	-4.84864e-09	1.95067e-20	-2.20664	-4.84864e-09
56398170	chr1:56398170:A:G	2.1023e-21	-1.95566	-4.84864e-09	4.36655e-20	-1.40084	-4.84864e-09
56398408	chr1:56398408:T:C	3.09003e-22	-2.17526	-1.69784	5.91451e-21	-1.76632	-1.63367
56398604	chr1:56398604:C:T	1.57812e-21	-7.39038e-10	-2.24246	2.02919e-20	-7.39038e-10	-2.16717
56398634	chr1:56398634:CT:AT	2.32644e-21	-7.39038e-10	-1.85435	2.89887e-20	-7.39038e-10	-1.81049
56398753	chr1:56398753:A:T	2.42981e-21	-7.39038e-10	-1.81088	3.03479e-20	-7.39038e-10	-1.76467
56398797	chr1:56398797:T:C	2.01518e-21	-7.39038e-10	-1.99798	1.96702e-20	-7.39038e-10	-2.19829
56399108	chr1:56399108:G:A	1.72895e-21	-7.39038e-10	-2.15118	1.83731e-20	-7.39038e-10	-2.26651
56399208	chr1:56399208:TACCAAGTAGGTTCCAGAA:T	1.01657e-21	-0.751746	-1.93051	9.93815e-21	-0.686258	-2.19476
56399285	chr1:56399285:C:T	1.59361e-21	-7.39038e-10	-2.23269	1.98904e-20	-7.39038e-10	-2.18716
56399530	chr1:56399530:A:G	2.32529e-21	-1.8607	0.00585495	2.61278e-20	-1.59075	-0.323649
56400116	chr1:56400116:C:T	1.4877e-21	-7.39038e-10	-2.30147	1.73935e-20	-7.39038e-10	-2.3213
56400398	chr1:56400398:ACT:A	2.88849e-22	-1.60941	-2.33113	3.90329e-21	-1.48465	-2.33092
56400436	chr1:56400436:G:A	1.63281e-21	-7.39038e-10	-2.20839	2.14663e-20	-7.39038e-10	-2.11091
56400511	chr1:56400511:T:G	1.27065e-21	-2.17308	-0.286089	1.30997e-20	-2.07465	-0.530156
56400539	chr1:56400539:C:T	1.49674e-21	-7.39038e-10	-2.29541	1.7257e-20	-7.39038e-10	-2.32918
56400577	chr1:56400577:G:T	1.44636e-21	-7.39038e-10	-2.32964	1.72663e-20	-7.39038e-10	-2.32864
56400730	chr1:56400730:A:G	1.54272e-21	-7.39038e-10	-2.26514	1.77644e-20	-7.39038e-10	-2.3002
56400850	chr1:56400850:C:T	1.45585e-21	-7.39038e-10	-2.3231	1.72232e-20	-7.39038e-10	-2.33114
56400885	chr1:56400885:C:T	1.45585e-21	-7.39038e-10	-2.3231	1.72232e-20	-7.39038e-10	-2.33114
56401187	chr1:56401187:C:T	8.40047e-22	-0.916777	-1.95621	7.91993e-21	-0.951783	-2.15623
56401190	chr1:56401190:C:T	1.65335e-21	-7.39038e-10	-2.19589	1.85997e-20	-7.39038e-10	-2.25425
56401459	chr1:56401459:C:T	2.08132e-21	-7.39038e-10	-1.96569	2.17929e-20	-7.39038e-10	-2.09581
56401508	chr1:56401508:T:C	2.09758e-21	-7.39038e-10	-1.95791	2.56307e-20	-7.39038e-10	-1.9336
56401686	chr1:56401686:T:A	3.04796e-21	-7.39038e-10	-1.58422	3.3801e-20	-7.39038e-10	-1.65691
56401688	chr1:56401688:T:TAATGGA	3.0415e-21	-7.39038e-10	-1.58634	3.37307e-20	-7.39038e-10	-1.65899
56401719	chr1:56401719:C:G	1.95211e-21	-7.39038e-10	-2.02978	2.49367e-20	-7.39038e-10	-1.96106
56401851	chr1:56401851:C:T	1.88333e-22	-2.08472	-2.28352	2.19128e-21	-2.08526	-2.30765
56401904	chr1:56401904:G:C	2.37183e-22	-1.80911	-2.32851	3.03536e-21	-1.74005	-2.32702
56402124	chr1:56402124:C:T	2.36263e-21	-7.39038e-10	-1.83892	3.02347e-20	-7.39038e-10	-1.76841
56402317	chr1:56402317:C:T	2.35577e-22	-1.8134	-2.33101	3.07588e-21	-1.74228	-2.31153
56402604	chr1:56402604:T:C	1.73756e-22	-2.11812	-2.33068	2.20002e-21	-2.05901	-2.32992
56402751	chr1:56402751:T:C	7.56214e-22	-1.95635	-1.02177	5.93418e-21	-2.01788	-1.37879
56402863	chr1:56402863:T:G	1.45091e-21	-7.39038e-10	-2.3265	1.82031e-20	-7.39038e-10	-2.2758
56402989	chr1:56402989:C:T	7.51815e-22	-1.95169	-1.03226	5.90304e-21	-2.01368	-1.38825
56403222	chr1:56403222:T:G	3.49311e-22	-1.81715	-1.93333	3.52731e-21	-1.82589	-2.09097
56403401	chr1:56403401:C:G	7.51817e-22	-1.95361	-1.03035	6.59124e-21	-2.00862	-1.28304
56403412	chr1:56403412:T:A	3.45914e-22	-1.82132	-1.93894	3.49537e-21	-1.83027	-2.09569
56403494	chr1:56403494:C:T	1.6149e-21	-7.39038e-10	-2.21942	1.82904e-20	-7.39038e-10	-2.27102
56403579	chr1:56403579:C:T	2.43006e-22	-1.78254	-2.33083	3.1941e-21	-1.70636	-2.30973
56403624	chr1:56403624:T:TA	1.45309e-21	-7.39038e-10	-2.325	1.7792e-20	-7.39038e-10	-2.29865
56403696	chr1:56403696:T:C	7.45718e-22	-2.05222	-0.939883	5.76971e-21	-2.08453	-1.34024
56403778	chr1:56403778:C:T	2.45431e-22	-1.77618	-2.32725	3.26181e-21	-1.70034	-2.29477
56403814	chr1:56403814:C:T	8.11425e-22	-0.603908	-2.30375	1.25953e-20	-0.31293	-2.33114
56403830	chr1:56403830:A:G	7.78836e-22	-1.91992	-1.02872	6.10901e-21	-1.983	-1.38463
56403924	chr1:56403924:G:A	8.42043e-22	-1.94245	-0.928171	6.51036e-21	-2.0038	-1.3002
56403945	chr1:56403945:A:G	1.70183e-22	-2.19398	-2.27559	1.98146e-21	-2.20739	-2.28617
56404040	chr1:56404040:T:C	1.47448e-21	-7.39038e-10	-2.31039	1.89009e-20	-7.39038e-10	-2.23819
56404155	chr1:56404155:C:T	8.24994e-22	-1.95748	-0.933594	6.33016e-21	-2.01776	-1.31431
56404450	chr1:56404450:C:T	1.79208e-21	-7.39038e-10	-2.11532	2.08225e-20	-7.39038e-10	-2.14136
56404565	chr1:56404565:G:A	1.75462e-21	-7.39038e-10	-2.13644	2.04384e-20	-7.39038e-10	-2.15998
56404613	chr1:56404613:C:G	1.9947e-21	-7.39038e-10	-2.0082	2.16742e-20	-7.39038e-10	-2.10127
56405063	chr1:56405063:T:C	5.55629e-22	-1.72336	-1.56299	4.82503e-21	-1.77838	-1.8252
56405079	chr1:56405079:A:G	1.45405e-21	-7.39038e-10	-2.32434	1.72908e-20	-7.39038e-10	-2.32722
56405106	chr1:56405106:G:C	1.8607e-22	-2.08017	-2.30016	2.21973e-21	-2.07503	-2.30498
56405162	chr1:56405162:G:A	5.11312e-22	-1.75396	-1.61551	4.53031e-21	-1.79625	-1.87036
56405392	chr1:56405392:C:T	7.08218e-22	-1.62766	-1.41603	6.15201e-21	-1.64902	-1.7116
56405634	chr1:56405634:G:A	5.80909e-22	-1.63539	-1.60646	5.09602e-21	-1.67558	-1.87335
56405714	chr1:56405714:G:A	1.77242e-21	-7.39038e-10	-2.12635	2.29937e-20	-7.39038e-10	-2.04218
56405755	chr1:56405755:C:T	5.31219e-21	-7.39038e-10	-1.02869	5.97206e-20	-7.39038e-10	-1.08772
56405796	chr1:56405796:T:C	1.59721e-21	-7.39038e-10	-2.23044	2.00683e-20	-7.39038e-10	-2.17825
56405854	chr1:56405854:C:T	1.72261e-21	-7.39038e-10	-2.15485	2.22342e-20	-7.39038e-10	-2.07577
56405868	chr1:56405868:T:C	7.07443e-22	-1.67028	-1.37452	5.83981e-21	-1.69218	-1.72052
56406051	chr1:56406051:G:A	5.67686e-21	-7.39038e-10	-0.962295	6.48495e-20	-7.39038e-10	-1.00533
56406054	chr1:56406054:C:T	2.16648e-21	-7.39038e-10	-1.92559	2.36129e-20	-7.39038e-10	-2.0156
56406111	chr1:56406111:A:G	4.21809e-22	-1.27724	-2.28465	5.29181e-21	-1.28403	-2.22721
56406178	chr1:56406178:A:AT	1.66447e-21	-7.39038e-10	-2.18919	1.82575e-20	-7.39038e-10	-2.27282
56406220	chr1:56406220:C:G	2.68842e-21	-7.39038e-10	-1.70974	2.91589e-20	-7.39038e-10	-1.80464
56406225	chr1:56406225:G:A	4.27353e-22	-1.25097	-2.29787	5.29693e-21	-1.25819	-2.25208
56406259	chr1:56406259:G:A	1.82522e-22	-2.21279	-2.18679	2.13952e-21	-2.2128	-2.20402
56406272	chr1:56406272:G:A	1.71643e-21	-7.39038e-10	-2.15845	2.21536e-20	-7.39038e-10	-2.0794
56406339	chr1:56406339:C:A	3.75406e-22	-1.40435	-2.27409	4.76431e-21	-1.38556	-2.23068
56406631	chr1:56406631:A:C	4.01762e-22	-1.3124	-2.29819	4.98682e-21	-1.31857	-2.25203
56406685	chr1:56406685:C:T	3.47657e-22	-1.64004	-2.1152	3.28357e-21	-1.80278	-2.18569
56406721	chr1:56406721:TA:T	1.60284e-22	-2.21315	-2.31635	2.07196e-21	-2.13108	-2.31782
56406936	chr1:56406936:G:A	2.0421e-22	-2.21401	-2.07329	2.41631e-21	-2.21413	-2.08102
56406957	chr1:56406957:T:A	1.71747e-21	-7.39038e-10	-2.15784	2.21767e-20	-7.39038e-10	-2.07835
56406978	chr1:56406978:T:C	1.49642e-21	-7.39038e-10	-2.29562	1.82239e-20	-7.39038e-10	-2.27466
56407211	chr1:56407211:C:T	1.47036e-21	-7.39038e-10	-2.31319	1.72643e-20	-7.39038e-10	-2.32875
56407450	chr1:56407450:T:C	6.07856e-21	-7.39038e-10	-0.893926	6.85594e-20	-7.39038e-10	-0.949696
56407602	chr1:56407602:G:A	1.93416e-22	-2.16569	-2.17591	2.38898e-21	-2.10891	-2.19762
56407852	chr1:56407852:G:A	2.14065e-22	-2.21438	-2.02579	2.55048e-21	-2.21443	-2.02668
56407877	chr1:56407877:A:G	2.66189e-21	-1.71966	-4.84864e-09	3.40611e-20	-1.64924	-4.84864e-09
56407902	chr1:56407902:G:A	1.49136e-21	-7.39038e-10	-2.29901	1.73863e-20	-7.39038e-10	-2.32171
56408100	chr1:56408100:A:G	2.27206e-21	-1.87801	-4.84864e-09	2.88732e-20	-1.81448	-4.84864e-09
56408260	chr1:56408260:A:G	7.46624e-22	-0.897182	-2.09371	7.29266e-21	-0.918261	-2.27227
56408345	chr1:56408345:C:T	6.28289e-21	-7.39038e-10	-0.860863	7.27843e-20	-7.39038e-10	-0.889896
56408538	chr1:56408538:C:T	6.61499e-21	-7.39038e-10	-0.809355	7.34234e-20	-7.39038e-10	-0.881153
56408618	chr1:56408618:G:T	1.47351e-21	-7.39038e-10	-2.31104	1.74586e-20	-7.39038e-10	-2.31757
56408715	chr1:56408715:T:G	1.66686e-21	-7.39038e-10	-2.18775	1.82738e-20	-7.39038e-10	-2.27193
56408839	chr1:56408839:G:C	1.9798e-22	-2.21366	-2.10463	2.35863e-21	-2.21346	-2.10586
56409083	chr1:56409083:C:T	2.12714e-21	-7.39038e-10	-1.94391	2.04344e-20	-7.39038e-10	-2.16018
56409130	chr1:56409130:C:T	2.06861e-21	-7.39038e-10	-1.97182	2.26044e-20	-7.39038e-10	-2.05925
56409145	chr1:56409145:A:G	1.71237e-21	-2.16081	-4.84864e-09	2.1009e-20	-2.13244	-4.84864e-09
56409185	chr1:56409185:A:G	1.45021e-21	-7.39038e-10	-2.32699	1.76924e-20	-7.39038e-10	-2.30426
56409202	chr1:56409202:G:A	2.09253e-21	-1.96032	-4.84864e-09	2.61227e-20	-1.91459	-4.84864e-09
56409219	chr1:56409219:C:A	1.80194e-22	-2.1935	-2.21891	2.10514e-21	-2.18091	-2.25211
56409220	chr1:56409220:C:A	2.09433e-21	-1.95946	-4.84864e-09	2.61476e-20	-1.91364	-4.84864e-09
56409270	chr1:56409270:C:T	2.25533e-22	-1.89162	-2.29636	2.7468e-21	-1.84009	-2.32687
56409371	chr1:56409371:G:T	1.24743e-21	-2.19518	-0.28243	1.11658e-20	-2.17187	-0.592671
56409897	chr1:56409897:T:C	2.7097e-22	-1.7445	-2.25995	2.77044e-21	-1.83924	-2.31915
56410097	chr1:56410097:CAT:C	1.78778e-21	-7.39038e-10	-2.11772	2.50549e-20	-7.39038e-10	-1.95633
56410503	chr1:56410503:C:T	1.46353e-21	-7.39038e-10	-2.31784	1.80999e-20	-7.39038e-10	-2.28149
56410521	chr1:56410521:C:T	4.11721e-21	-7.39038e-10	-1.28352	5.10655e-20	-7.39038e-10	-1.24429
56410711	chr1:56410711:A:T	1.46078e-21	-7.39038e-10	-2.31972	1.72627e-20	-7.39038e-10	-2.32885
56410826	chr1:56410826:A:G	2.26268e-22	-2.17078	-2.01395	2.53063e-21	-2.20193	-2.047
56410847	chr1:56410847:G:A	1.82032e-22	-2.13031	-2.27195	2.34698e-21	-2.03119	-2.29308
56410928	chr1:56410928:G:A	1.39251e-21	-0.604554	-1.76303	1.13092e-20	-0.703185	-2.0486
56411145	chr1:56411145:AG:A	1.44556e-21	-7.39038e-10	-2.3302	1.72366e-20	-7.39038e-10	-2.33036
56411219	chr1:56411219:A:T	1.64405e-21	-7.39038e-10	-2.20153	2.08423e-20	-7.39038e-10	-2.14041
56411225	chr1:56411225:G:A	1.45902e-21	-7.39038e-10	-2.32093	1.7989e-20	-7.39038e-10	-2.28764
56411837	chr1:56411837:C:T	3.1112e-22	-1.55356	-2.3127	3.92844e-21	-1.53441	-2.27474
56411924	chr1:56411924:T:C	1.47259e-21	-7.39038e-10	-2.31167	1.74024e-20	-7.39038e-10	-2.32079
56412850	chr1:56412850:G:A	2.22504e-21	-7.39038e-10	-1.89892	3.08786e-20	-7.39038e-10	-1.74733
56412957	chr1:56412957:C:T	1.69717e-22	-2.14576	-2.32655	2.47422e-21	-1.94548	-2.32599
56413075	chr1:56413075:T:C	2.09896e-22	-2.18587	-2.07397	2.3185e-21	-2.20864	-2.12784
56413150	chr1:56413150:C:T	5.75301e-22	-1.02495	-2.2266	7.14353e-21	-1.05338	-2.15781
56413905	chr1:56413905:C:G	2.48121e-21	-7.39038e-10	-1.78995	2.72061e-20	-7.39038e-10	-1.87395
56414136	chr1:56414136:C:T	2.19277e-21	-7.39038e-10	-1.91353	2.84729e-20	-7.39038e-10	-1.82844
56414190	chr1:56414190:T:C	1.96704e-22	-2.01399	-2.31076	2.2895e-21	-2.03364	-2.31543
56414400	chr1:56414400:A:G	2.47495e-22	-2.13458	-1.96047	2.92752e-21	-2.13909	-1.96415
56414900	chr1:56414900:G:A	3.7283e-21	-1.38274	-4.84864e-09	4.36396e-20	-1.40143	-4.84864e-09
56416091	chr1:56416091:A:G	1.18675e-21	-2.18338	-0.344099	1.10654e-20	-2.17457	-0.598997
56416382	chr1:56416382:C:CCAG	1.95486e-21	-7.39038e-10	-2.02837	2.45655e-20	-7.39038e-10	-1.97605
56417093	chr1:56417093:AG:A	1.9199e-21	-2.04642	-4.84864e-09	2.11829e-20	-2.1242	-4.84864e-09
56417290	chr1:56417290:C:A	1.96694e-21	-7.39038e-10	-2.02222	2.20429e-20	-7.39038e-10	-2.0844
56417852	chr1:56417852:G:C	7.37112e-22	-0.912978	-2.09073	6.8719e-21	-0.975189	-2.27477
56417984	chr1:56417984:T:C	1.46075e-21	-7.39038e-10	-2.31974	1.76472e-20	-7.39038e-10	-2.30682
56417991	chr1:56417991:G:A	2.29427e-22	-1.85067	-2.32019	2.89315e-21	-1.88304	-2.23201
56418034	chr1:56418034:G:T	1.99987e-21	-7.39038e-10	-2.00561	2.22028e-20	-7.39038e-10	-2.07718
56418155	chr1:56418155:C:G	2.19938e-21	-1.91052	-4.84864e-09	2.5566e-20	-1.93613	-4.84864e-09
56418157	chr1:56418157:T:G	3.25409e-22	-1.85602	-1.96534	5.00036e-21	-1.86107	-1.70681
56418506	chr1:56418506:A:G	1.71067e-22	-2.20792	-2.25647	1.97393e-21	-2.21372	-2.28365
56418530	chr1:56418530:A:G	1.49828e-21	-7.39038e-10	-2.29438	1.93731e-20	-7.39038e-10	-2.21351
56418589	chr1:56418589:C:A	1.2412e-21	-2.07187	-0.410739	9.36016e-21	-2.08614	-0.854792
56418646	chr1:56418646:C:T	1.45388e-21	-7.39038e-10	-2.32446	1.73571e-20	-7.39038e-10	-2.3234
56418669	chr1:56418669:T:C	8.18473e-22	-2.20444	-0.694563	8.52663e-21	-2.20886	-0.825338
56419369	chr1:56419369:C:T	1.8741e-21	-2.07056	-4.84864e-09	2.31693e-20	-2.03457	-4.84864e-09
56419439	chr1:56419439:T:C	2.18308e-22	-2.02015	-2.20039	2.90012e-21	-1.90723	-2.20541
56419611	chr1:56419611:A:G	2.00933e-22	-2.01431	-2.28917	2.53558e-21	-1.93332	-2.31365
56419871	chr1:56419871:C:T	1.95425e-21	-7.39038e-10	-2.02869	2.5734e-20	-7.39038e-10	-1.92958
56420202	chr1:56420202:A:G	1.70721e-21	-2.16383	-4.84864e-09	2.20383e-20	-2.08462	-4.84864e-09
56420769	chr1:56420769:T:C	1.88652e-22	-2.07467	-2.29188	2.35172e-21	-2.00521	-2.31704
56420821	chr1:56420821:C:T	1.86581e-22	-2.05151	-2.32607	2.36678e-21	-1.98497	-2.3309
56421138	chr1:56421138:A:G	2.31441e-22	-2.09909	-2.06303	2.79058e-21	-2.03577	-2.11538
56421266	chr1:56421266:T:A	2.82221e-22	-2.01354	-1.95021	3.63852e-21	-1.90463	-1.98119
56421496	chr1:56421496:G:A	1.99741e-21	-7.39038e-10	-2.00684	2.25562e-20	-7.39038e-10	-2.06138
56421598	chr1:56421598:T:A	5.90432e-21	-7.39038e-10	-0.923009	7.82986e-20	-7.39038e-10	-0.816866
56421950	chr1:56421950:T:C	1.44489e-21	-7.39038e-10	-2.33066	1.76684e-20	-7.39038e-10	-2.30562
56421962	chr1:56421962:A:G	1.81699e-22	-2.10984	-2.29426	2.25399e-21	-2.04919	-2.3155
56422494	chr1:56422494:T:G	1.87472e-22	-2.0547	-2.31812	2.39106e-21	-1.97707	-2.32859
56422638	chr1:56422638:T:C	1.47218e-21	-7.39038e-10	-2.31195	1.82215e-20	-7.39038e-10	-2.27479
56422954	chr1:56422954:T:C	1.89027e-22	-2.06432	-2.30024	2.37243e-21	-1.99196	-2.32152
56422969	chr1:56422969:C:T	2.35654e-21	-7.39038e-10	-1.8415	2.60714e-20	-7.39038e-10	-1.91656
56423332	chr1:56423332:A:G	3.50164e-22	-1.95496	-1.79309	3.50923e-21	-1.94834	-1.97366
56423698	chr1:56423698:T:G	1.44421e-21	-7.39038e-10	-2.33113	1.73606e-20	-7.39038e-10	-2.32319
56423975	chr1:56423975:C:T	1.78585e-21	-7.39038e-10	-2.1188	1.90472e-20	-7.39038e-10	-2.23048
56424041	chr1:56424041:G:A	5.94898e-22	-0.979082	-2.23898	1.83597e-20	-0.111611	-2.15563
56424099	chr1:56424099:A:AC	3.24677e-21	-7.39038e-10	-1.52103	4.93069e-20	-7.39038e-10	-1.27933
56424102	chr1:56424102:A:G	8.29605e-22	-2.19716	-0.688338	8.49822e-21	-2.20557	-0.831974
56424236	chr1:56424236:G:T	3.39372e-22	-1.98531	-1.79404	3.38461e-21	-1.98279	-1.97537
56424533	chr1:56424533:C:G	1.70943e-22	-2.13808	-2.32703	1.96883e-21	-2.17735	-2.32261
56424854	chr1:56424854:G:A	2.0235e-22	-2.12311	-2.17334	2.29493e-21	-2.17542	-2.17127
56424859	chr1:56424859:T:C	4.79693e-22	-1.12794	-2.30536	6.20203e-21	-1.03637	-2.31615
56424884	chr1:56424884:A:G	1.77533e-21	-7.39038e-10	-2.1247	2.25925e-20	-7.39038e-10	-2.05978
56425047	chr1:56425047:G:A	5.91e-21	-7.39038e-10	-0.922048	7.83527e-20	-7.39038e-10	-0.816176
56425384	chr1:56425384:C:T	1.44674e-21	-7.39038e-10	-2.32938	1.74661e-20	-7.39038e-10	-2.31714
56425640	chr1:56425640:A:T	1.92164e-22	-2.0233	-2.3248	2.45782e-21	-1.94797	-2.33015
56425713	chr1:56425713:T:C	2.99191e-21	-7.39038e-10	-1.60278	3.01301e-20	-7.39038e-10	-1.77187
56425715	chr1:56425715:A:G	1.92763e-22	-2.01634	-2.32865	2.47441e-21	-1.94025	-2.33115
56425742	chr1:56425742:A:G	1.94892e-22	-2.00953	-2.32447	2.49834e-21	-1.93166	-2.3301
56425920	chr1:56425920:A:G	1.61282e-22	-2.1926	-2.33069	1.96653e-21	-2.17131	-2.32982
56426283	chr1:56426283:C:G	2.03612e-22	-1.96529	-2.32494	2.60925e-21	-1.88741	-2.33093
56426388	chr1:56426388:C:T	2.00752e-22	-1.97974	-2.32464	2.5668e-21	-1.90397	-2.33077
56426648	chr1:56426648:C:T	2.04437e-22	-1.95512	-2.33106	2.65073e-21	-1.87545	-2.32711
56426893	chr1:56426893:A:G	2.06786e-22	-1.96173	-2.31303	2.88913e-21	-1.80208	-2.31436
56427194	chr1:56427194:C:T	3.01022e-22	-2.07505	-1.82422	3.05551e-21	-2.07242	-1.98802
56427326	chr1:56427326:C:T	2.51991e-20	-7.39038e-10	0.528116	4.00337e-19	-7.39038e-10	0.814912
56427357	chr1:56427357:G:C	3.45337e-21	-7.39038e-10	-1.45934	3.44547e-20	-7.39038e-10	-1.63775
56427525	chr1:56427525:A:G	1.99383e-22	-1.98348	-2.32775	2.77384e-21	-1.8295	-2.32766
56427908	chr1:56427908:C:T	3.57276e-22	-2.01473	-1.71321	4.18798e-21	-1.99674	-1.74844
56427974	chr1:56427974:T:C	1.84204e-21	-7.39038e-10	-2.08782	1.95629e-20	-7.39038e-10	-2.20376
56428094	chr1:56428094:A:T	2.15086e-22	-1.90592	-2.32949	3.06283e-21	-1.72914	-2.32892
56428127	chr1:56428127:T:C	2.13835e-22	-1.91095	-2.3303	3.03985e-21	-1.73572	-2.32987
56428162	chr1:56428162:G:C	2.20646e-22	-1.87994	-2.32995	3.16211e-21	-1.69665	-2.32951
56428639	chr1:56428639:T:C	2.13196e-22	-1.98044	-2.2638	2.93092e-21	-1.79677	-2.3053
56428641	chr1:56428641:G:A	2.08581e-22	-1.93938	-2.32674	2.93004e-21	-1.77632	-2.32606
56428700	chr1:56428700:G:A	1.52629e-21	-7.39038e-10	-2.27585	1.92541e-20	-7.39038e-10	-2.21967
56428714	chr1:56428714:A:C	2.02516e-21	-7.39038e-10	-1.99304	2.61684e-20	-7.39038e-10	-1.91284
56429205	chr1:56429205:A:T	2.06298e-22	-1.94816	-2.32897	2.88379e-21	-1.78979	-2.3285
56429499	chr1:56429499:C:T	2.2387e-22	-1.86646	-2.32892	3.22457e-21	-1.67842	-2.32818
56429580	chr1:56429580:G:A	2.19595e-22	-1.88599	-2.32867	3.11264e-21	-1.71371	-2.32822
56429725	chr1:56429725:A:G	1.44444e-21	-7.39038e-10	-2.33097	1.73041e-20	-7.39038e-10	-2.32645
56430351	chr1:56430351:GCAGAAT:G	2.18666e-22	-1.88953	-2.32937	3.0887e-21	-1.72081	-2.32884
56431145	chr1:56431145:T:C	2.15443e-22	-1.90343	-2.33033	3.06264e-21	-1.7284	-2.32972
56431296	chr1:56431296:A:G	3.28269e-22	-1.58108	-2.23154	2.89384e-21	-1.80531	-2.3095
56431434	chr1:56431434:A:G	2.05554e-22	-1.94984	-2.3309	2.88326e-21	-1.78797	-2.3305
56431669	chr1:56431669:G:T	2.13707e-21	-7.39038e-10	-1.93926	2.66995e-20	-7.39038e-10	-1.89275
56431701	chr1:56431701:A:AG	2.09758e-22	-1.93825	-2.32224	2.95426e-21	-1.77405	-2.3201
56431784	chr1:56431784:C:T	2.02218e-22	-1.9943	-2.3028	2.7861e-21	-1.82525	-2.3275
56432094	chr1:56432094:A:T	1.59218e-21	-7.39038e-10	-2.23359	1.73145e-20	-7.39038e-10	-2.32585
56432502	chr1:56432502:G:T	2.59104e-22	-1.82915	-2.22007	2.76829e-21	-2.00486	-2.1543
56432560	chr1:56432560:A:G	1.65657e-21	-7.39038e-10	-2.19395	1.76356e-20	-7.39038e-10	-2.30748
56432902	chr1:56432902:G:A	1.75253e-21	-7.39038e-10	-2.13764	2.12136e-20	-7.39038e-10	-2.12275
56432919	chr1:56432919:A:G	4.74911e-22	-1.16109	-2.28223	5.51892e-21	-1.22508	-2.24413
56433039	chr1:56433039:C:T	1.91484e-21	-2.04906	-4.84864e-09	2.32687e-20	-2.03029	-4.84864e-09
56433862	chr1:56433862:C:T	1.48947e-21	-7.39038e-10	-2.30027	1.72803e-20	-7.39038e-10	-2.32783
56433903	chr1:56433903:G:T	3.59569e-21	-2.17874	0.759786	4.6241e-20	-2.20122	0.857688
56434410	chr1:56434410:G:A	1.61069e-21	-7.39038e-10	-2.22203	2.06642e-20	-7.39038e-10	-2.149
56434598	chr1:56434598:C:T	1.6173e-22	-2.21245	-2.30807	1.90089e-21	-2.21203	-2.32305
56434786	chr1:56434786:C:T	1.44499e-21	-7.39038e-10	-2.33059	1.76397e-20	-7.39038e-10	-2.30724
56434884	chr1:56434884:T:C	1.44828e-21	-7.39038e-10	-2.32831	1.7254e-20	-7.39038e-10	-2.32935
56435395	chr1:56435395:A:G	1.53814e-21	-7.39038e-10	-2.26812	1.7596e-20	-7.39038e-10	-2.30972
56435735	chr1:56435735:G:C	1.73793e-22	-2.12351	-2.32507	2.53979e-21	-1.92472	-2.32059
56435740	chr1:56435740:T:C	3.23644e-21	-2.10036	0.576136	4.17175e-20	-2.1593	0.712822
56435781	chr1:56435781:A:G	1.7418e-22	-2.12888	-2.31748	2.50213e-21	-1.93337	-2.32688
56435941	chr1:56435941:TC:T	1.74179e-22	-2.12783	-2.31854	2.49937e-21	-1.9324	-2.32896
56436295	chr1:56436295:A:G	2.22096e-22	-2.1898	-2.01354	2.88348e-21	-2.2045	-1.9139
56436378	chr1:56436378:G:A	1.62622e-21	-2.21243	-4.84864e-09	1.99032e-20	-2.18651	-4.84864e-09
56436621	chr1:56436621:A:G	1.56212e-21	-7.39038e-10	-2.25265	1.98229e-20	-7.39038e-10	-2.19056
56437053	chr1:56437053:A:G	1.52828e-21	-7.39038e-10	-2.27455	1.76246e-20	-7.39038e-10	-2.3081
56437420	chr1:56437420:A:T	4.74484e-21	-1.82165	0.680017	4.50136e-20	-1.64223	0.271796
56437489	chr1:56437489:A:G	1.4685e-21	-7.39038e-10	-2.31445	1.74449e-20	-7.39038e-10	-2.31835
56437619	chr1:56437619:A:AT	3.31434e-22	-2.16863	-1.63439	3.02444e-21	-2.20024	-1.87043
56437698	chr1:56437698:G:T	1.77715e-22	-2.09875	-2.32752	2.17914e-21	-2.06878	-2.32969
56437714	chr1:56437714:T:TA	1.71617e-21	-7.39038e-10	-2.1586	2.00143e-20	-7.39038e-10	-2.18095
56437720	chr1:56437720:C:T	2.93705e-22	-1.70454	-2.21933	4.062e-21	-1.51956	-2.25616
56437763	chr1:56437763:C:A	1.95912e-22	-2.03157	-2.29721	2.45833e-21	-1.98168	-2.29623
56437871	chr1:56437871:C:A	8.11352e-22	-1.60298	-1.30477	8.97813e-21	-1.36754	-1.61506
56437944	chr1:56437944:A:T	2.37633e-21	-1.74392	-0.0892135	3.31259e-20	-1.47468	-0.202399
56438017	chr1:56438017:T:A	6.51595e-22	-2.11127	-1.01575	6.93561e-21	-2.02814	-1.21259
56438464	chr1:56438464:C:T	1.12018e-21	-0.94146	-1.64375	1.66362e-20	-0.784774	-1.58104
56438490	chr1:56438490:C:T	3.05245e-22	-1.59117	-2.29416	4.30233e-21	-1.42911	-2.28913
56438625	chr1:56438625:G:A	6.47954e-21	-0.830044	-4.84864e-09	6.89385e-20	-0.944181	-4.84864e-09
56438845	chr1:56438845:G:A	8.99901e-22	-1.72773	-1.07643	1.30823e-20	-1.46374	-1.1424
56439018	chr1:56439018:G:T	1.48599e-21	-7.39038e-10	-2.30261	1.78559e-20	-7.39038e-10	-2.29506
56439095	chr1:56439095:C:T	9.65331e-22	-1.69424	-1.03973	1.41745e-20	-1.41928	-1.10667
56439230	chr1:56439230:G:A	9.16321e-22	-1.73122	-1.05486	1.3318e-20	-1.46688	-1.1214
56439400	chr1:56439400:A:G	2.04646e-22	-2.18825	-2.09692	3.24051e-21	-2.11156	-1.8901
56439539	chr1:56439539:A:G	4.06062e-22	-1.52817	-2.07177	7.94161e-21	-1.2512	-1.85408
56439670	chr1:56439670:G:T	2.77396e-22	-1.67803	-2.30297	3.84108e-21	-1.52165	-2.31
56439773	chr1:56439773:T:A	2.62933e-22	-1.79754	-2.23701	4.39253e-21	-1.55853	-2.13896
56439786	chr1:56439786:G:A	1.93209e-21	-2.20812	0.168029	2.29675e-20	-2.21452	0.171206
56439852	chr1:56439852:G:A	2.3185e-22	-1.88065	-2.27971	3.70553e-21	-1.66703	-2.20054
56439884	chr1:56439884:T:C	2.66855e-22	-1.79662	-2.22312	4.49346e-21	-1.55739	-2.11739
56439887	chr1:56439887:C:T	2.35308e-22	-2.06386	-2.08169	3.41377e-21	-1.97363	-1.97595
56439968	chr1:56439968:T:G	3.7901e-22	-2.20147	-1.46742	3.63412e-21	-2.20889	-1.67813
56440397	chr1:56440397:C:T	1.84528e-21	-7.39038e-10	-2.08606	2.20698e-20	-7.39038e-10	-2.08318
56440602	chr1:56440602:G:A	3.3191e-22	-1.9507	-1.85088	4.21954e-21	-1.82104	-1.91662
56440686	chr1:56440686:T:C	5.13384e-22	-2.18366	-1.18177	6.9085e-21	-2.20768	-1.03697
56440780	chr1:56440780:C:A	5.98696e-22	-2.19308	-1.01861	8.15691e-21	-2.21191	-0.866625
56440786	chr1:56440786:G:C	2.42482e-21	-1.81294	-4.84864e-09	2.68919e-20	-1.88557	-4.84864e-09
56440993	chr1:56440993:C:T	3.4726e-22	-1.83881	-1.91756	4.16013e-21	-1.71032	-2.04153
56441002	chr1:56441002:G:A	2.61397e-22	-1.96674	-2.07367	3.95317e-21	-1.75879	-2.04409
56441022	chr1:56441022:G:A	2.75818e-22	-2.09501	-1.8917	3.93174e-21	-1.83005	-1.97827
56441115	chr1:56441115:G:A	9.45781e-21	-1.50573	1.05388	7.53728e-20	-1.49603	0.641085
56441209	chr1:56441209:G:A	2.51104e-21	-7.39038e-10	-1.77799	2.67455e-20	-7.39038e-10	-1.89103
56441351	chr1:56441351:T:G	2.47361e-22	-2.01296	-2.08264	2.92891e-21	-1.92199	-2.18077
56441380	chr1:56441380:C:T	1.62381e-21	-2.21392	-4.84864e-09	1.95187e-20	-2.20602	-4.84864e-09
56441423	chr1:56441423:CAAAAATAAAA:C	1.47528e-21	-7.39038e-10	-2.30984	1.76188e-20	-7.39038e-10	-2.30843
56441615	chr1:56441615:G:A	1.79092e-21	-7.39038e-10	-2.11596	2.33979e-20	-7.39038e-10	-2.02475
56441723	chr1:56441723:A:G	3.19746e-21	-7.39038e-10	-1.53634	3.76108e-20	-7.39038e-10	-1.55011
56441756	chr1:56441756:T:C	2.97819e-21	-1.60738	-4.84864e-09	3.25532e-20	-1.69452	-4.84864e-09
56441891	chr1:56441891:T:C	1.6474e-22	-2.21438	-2.2877	1.97913e-21	-2.18402	-2.31072
56442008	chr1:56442008:T:C	2.6924e-22	-1.91526	-2.09558	3.12547e-21	-1.81114	-2.22667
56442048	chr1:56442048:G:A	1.72712e-22	-2.21355	-2.24128	2.03202e-21	-2.19047	-2.27789
56442176	chr1:56442176:A:G	4.10215e-21	-7.39038e-10	-1.28718	5.24504e-20	-7.39038e-10	-1.21753
56442417	chr1:56442417:T:C	1.4997e-21	-7.39038e-10	-2.29343	1.74171e-20	-7.39038e-10	-2.31995
56442685	chr1:56442685:T:C	1.54819e-21	-7.39038e-10	-2.26161	1.88275e-20	-7.39038e-10	-2.24208
56442692	chr1:56442692:G:A	1.48403e-21	-7.39038e-10	-2.30393	1.85827e-20	-7.39038e-10	-2.25516
56442822	chr1:56442822:A:G	2.66363e-22	-1.90341	-2.11818	3.12312e-21	-1.79544	-2.24313
56443127	chr1:56443127:C:A	1.4489e-21	-7.39038e-10	-2.32789	1.77387e-20	-7.39038e-10	-2.30165
56443290	chr1:56443290:G:A	1.8315e-21	-7.39038e-10	-2.09356	2.42284e-20	-7.39038e-10	-1.98987
56443878	chr1:56443878:G:A	7.13806e-22	-2.1921	-0.84374	9.22125e-21	-2.2031	-0.752785
56443960	chr1:56443960:G:T	1.9727e-21	-7.39038e-10	-2.01929	1.97281e-20	-7.39038e-10	-2.19535
56443962	chr1:56443962:C:T	2.38378e-21	-7.39038e-10	-1.83001	3.47614e-20	-7.39038e-10	-1.62889
56444363	chr1:56444363:A:G	1.72149e-22	-2.14652	-2.31157	2.67329e-21	-1.93259	-2.2615
56444909	chr1:56444909:T:G	2.50758e-21	-7.39038e-10	-1.77937	2.65821e-20	-7.39038e-10	-1.89716
56445015	chr1:56445015:C:A	8.76146e-22	-2.17002	-0.660899	1.54555e-20	-1.97684	-0.462599
56445529	chr1:56445529:A:G	3.05271e-21	-7.39038e-10	-1.58266	2.62352e-20	-7.39038e-10	-1.91029
56445627	chr1:56445627:T:C	2.1261e-21	-1.94441	-4.84864e-09	2.1945e-20	-2.08886	-4.84864e-09
56446191	chr1:56446191:G:A	8.02512e-22	-2.15748	-0.761221	1.33036e-20	-1.95151	-0.637858
56446550	chr1:56446550:T:C	2.19873e-22	-1.88357	-2.32983	2.33814e-21	-1.99699	-2.33105
56446638	chr1:56446638:C:T	3.27501e-22	-1.9005	-1.91445	4.26743e-21	-1.82038	-1.906
56446886	chr1:56446886:T:A	3.87684e-22	-2.20832	-1.43793	4.9311e-21	-2.19133	-1.3905
56447123	chr1:56447123:C:G	5.24515e-21	-7.39038e-10	-1.04139	3.84436e-20	-7.39038e-10	-1.5282
56448057	chr1:56448057:G:A	4.47869e-22	-1.54166	-1.96029	6.81945e-21	-1.24218	-2.01544
56448669	chr1:56448669:T:C	2.95656e-22	-1.91115	-2.0061	4.6432e-21	-1.61433	-2.02766
56448930	chr1:56448930:G:A	2.12414e-22	-1.91676	-2.33115	2.39264e-21	-1.97405	-2.33095
56449066	chr1:56449066:T:C	2.16797e-22	-1.89639	-2.33109	2.43651e-21	-1.95571	-2.33112
56449533	chr1:56449533:A:C	7.81677e-22	-2.11285	-0.832157	8.62525e-21	-2.17897	-0.843728
56449551	chr1:56449551:T:C	2.88665e-22	-1.90254	-2.03864	4.56351e-21	-1.60169	-2.05761
56449561	chr1:56449561:C:G	2.90239e-22	-1.8971	-2.03864	4.59791e-21	-1.59418	-2.05761
56449809	chr1:56449809:A:T	2.16167e-21	-1.92781	-4.84864e-09	2.21561e-20	-2.07928	-4.84864e-09
56449921	chr1:56449921:C:T	6.11174e-22	-1.58103	-1.61004	6.11642e-21	-1.7541	-1.61232
56450148	chr1:56450148:G:A	2.08347e-22	-1.93611	-2.33114	2.35529e-21	-1.98982	-2.33092
56450345	chr1:56450345:G:A	2.15059e-21	-1.93295	-4.84864e-09	2.2075e-20	-2.08295	-4.84864e-09
56450414	chr1:56450414:G:A	2.83468e-22	-1.85567	-2.10368	4.672e-21	-1.52912	-2.10669
56450444	chr1:56450444:C:T	1.44584e-21	-7.39038e-10	-2.33	1.73107e-20	-7.39038e-10	-2.32607
56450492	chr1:56450492:T:C	6.15498e-22	-1.64016	-1.54385	6.23609e-21	-1.80599	-1.54105
56450827	chr1:56450827:A:G	6.31897e-22	-1.61208	-1.54564	6.37715e-21	-1.7799	-1.54477
56451179	chr1:56451179:C:T	1.71935e-22	-2.15422	-2.30512	2.39587e-21	-1.97731	-2.32634
56451704	chr1:56451704:C:CAA	1.87976e-22	-2.07515	-2.29498	2.09905e-21	-2.14552	-2.29039
56451761	chr1:56451761:G:T	4.89309e-22	-2.10225	-1.3112	5.47765e-21	-2.12767	-1.34905
56451857	chr1:56451857:A:G	1.63008e-21	-2.21006	-4.84864e-09	1.9371e-20	-2.21362	-4.84864e-09
56452376	chr1:56452376:C:T	2.12337e-22	-2.11674	-2.13153	3.68394e-21	-1.84009	-2.03332
56452726	chr1:56452726:G:T	5.38534e-22	-2.17858	-1.13901	7.06018e-21	-2.19897	-1.02395
56453660	chr1:56453660:G:A	1.52103e-21	-7.39038e-10	-2.27931	1.81081e-20	-7.39038e-10	-2.28104
56454180	chr1:56454180:A:G	2.17393e-22	-2.18378	-2.04096	2.70839e-21	-2.17853	-2.00252
56454438	chr1:56454438:A:G	1.66486e-21	-2.18895	-4.84864e-09	2.06043e-20	-2.1519	-4.84864e-09
56454901	chr1:56454901:T:G	1.47296e-21	-7.39038e-10	-2.31142	1.81051e-20	-7.39038e-10	-2.2812
56455167	chr1:56455167:T:C	1.79386e-22	-2.08602	-2.33089	2.05974e-21	-2.12409	-2.33073
56455365	chr1:56455365:C:CA	1.81304e-22	-2.18895	-2.21733	2.04433e-21	-2.19128	-2.27105
56455491	chr1:56455491:G:T	1.49555e-21	-7.39038e-10	-2.2962	1.84284e-20	-7.39038e-10	-2.2635
56455518	chr1:56455518:C:T	1.53329e-21	-7.39038e-10	-2.27128	1.90794e-20	-7.39038e-10	-2.22879
56455562	chr1:56455562:T:C	1.49605e-21	-7.39038e-10	-2.29586	1.84361e-20	-7.39038e-10	-2.26309
56455804	chr1:56455804:G:A	1.49622e-21	-7.39038e-10	-2.29575	1.84391e-20	-7.39038e-10	-2.26292
56455846	chr1:56455846:C:T	1.45429e-21	-7.39038e-10	-2.32417	1.73492e-20	-7.39038e-10	-2.32385
56456298	chr1:56456298:C:A	2.91297e-21	-1.62952	-4.84864e-09	2.90089e-20	-1.80979	-4.84864e-09
56456365	chr1:56456365:T:C	2.021e-21	-1.9951	-4.84864e-09	2.10817e-20	-2.12899	-4.84864e-09
56456449	chr1:56456449:C:T	6.10237e-21	-7.39038e-10	-0.890016	4.73284e-20	-7.39038e-10	-1.32028
56456450	chr1:56456450:C:A	2.14242e-22	-1.91236	-2.32698	2.41045e-21	-1.97711	-2.32047
56456687	chr1:56456687:C:T	2.02192e-21	-1.99464	-4.84864e-09	2.11003e-20	-2.12811	-4.84864e-09
56456747	chr1:56456747:G:A	3.46607e-22	-2.18133	-1.57693	4.36024e-21	-2.20037	-1.5045
56456904	chr1:56456904:C:T	2.00326e-21	-2.00392	-4.84864e-09	2.09771e-20	-2.13396	-4.84864e-09
56457744	chr1:56457744:C:T	1.71528e-22	-2.16365	-2.29805	2.44321e-21	-2.01468	-2.26941
56458063	chr1:56458063:C:T	1.83241e-22	-2.0645	-2.33114	2.10174e-21	-2.10543	-2.3292
56458078	chr1:56458078:T:C	1.98669e-21	-2.01222	-4.84864e-09	2.0863e-20	-2.13942	-4.84864e-09
56458209	chr1:56458209:C:T	1.99502e-21	-2.00804	-4.84864e-09	2.09214e-20	-2.13662	-4.84864e-09
56458267	chr1:56458267:A:G	1.97998e-21	-2.01561	-4.84864e-09	2.08402e-20	-2.14051	-4.84864e-09
56458371	chr1:56458371:C:T	1.78187e-21	-7.39038e-10	-2.12103	2.107e-20	-7.39038e-10	-2.12954
56458620	chr1:56458620:C:T	1.99064e-21	-2.01024	-4.84864e-09	2.09062e-20	-2.13735	-4.84864e-09
56458696	chr1:56458696:G:GA	1.9809e-21	-2.01514	-4.84864e-09	2.08356e-20	-2.14073	-4.84864e-09
56458803	chr1:56458803:G:C	1.98113e-21	-2.01503	-4.84864e-09	2.08368e-20	-2.14067	-4.84864e-09
56458804	chr1:56458804:G:A	1.98093e-21	-2.01513	-4.84864e-09	2.08354e-20	-2.14074	-4.84864e-09
56458985	chr1:56458985:A:G	2.00066e-21	-2.00521	-4.84864e-09	2.0962e-20	-2.13469	-4.84864e-09
56459048	chr1:56459048:C:T	1.83463e-22	-2.15148	-2.24296	2.53942e-21	-2.00206	-2.2434
56459062	chr1:56459062:C:T	2.22747e-21	-1.89783	-4.84864e-09	2.25796e-20	-2.06035	-4.84864e-09
56459162	chr1:56459162:C:A	1.45215e-21	-7.39038e-10	-2.32565	1.72925e-20	-7.39038e-10	-2.32713
56459244	chr1:56459244:T:C	2.00369e-21	-2.0037	-4.84864e-09	2.09823e-20	-2.13372	-4.84864e-09
56459272	chr1:56459272:T:G	2.00855e-21	-2.00128	-4.84864e-09	2.10169e-20	-2.13207	-4.84864e-09
56459559	chr1:56459559:C:T	1.47113e-21	-7.39038e-10	-2.31266	1.78454e-20	-7.39038e-10	-2.29565
56459603	chr1:56459603:C:T	1.69004e-21	-7.39038e-10	-2.17394	2.10233e-20	-7.39038e-10	-2.13177
56459846	chr1:56459846:G:A	2.10516e-22	-2.17614	-2.08075	2.55704e-21	-2.21121	-2.02734
56459971	chr1:56459971:C:A	1.97548e-21	-2.01788	-4.84864e-09	2.07983e-20	-2.14253	-4.84864e-09
56460079	chr1:56460079:C:T	2.15277e-22	-1.90705	-2.32747	2.42566e-21	-1.97094	-2.32035
56460082	chr1:56460082:T:C	1.97193e-21	-2.01968	-4.84864e-09	2.07765e-20	-2.14357	-4.84864e-09
56460197	chr1:56460197:G:A	4.12268e-22	-2.15759	-1.42719	4.89577e-21	-2.18101	-1.40801
56460551	chr1:56460551:G:A	1.90071e-22	-2.14858	-2.21047	2.69359e-21	-1.99075	-2.19577
56460552	chr1:56460552:C:T	1.94616e-21	-2.03284	-4.84864e-09	2.05979e-20	-2.15221	-4.84864e-09
56460931	chr1:56460931:A:AAGAAC	2.04975e-21	-1.98098	-4.84864e-09	2.12823e-20	-2.11952	-4.84864e-09
56460966	chr1:56460966:C:T	1.48729e-21	-7.39038e-10	-2.30174	1.72234e-20	-7.39038e-10	-2.33113
56460987	chr1:56460987:C:T	4.06109e-22	-2.16524	-1.43458	5.10055e-21	-2.19065	-1.3574
56461177	chr1:56461177:TA:T	1.98072e-21	-2.01523	-4.84864e-09	2.08369e-20	-2.14067	-4.84864e-09
56461425	chr1:56461425:T:C	1.91544e-22	-2.13893	-2.2124	2.11975e-21	-2.18969	-2.23641
56461446	chr1:56461446:C:T	1.71898e-22	-2.20454	-2.25501	1.96004e-21	-2.20644	-2.29799
56461568	chr1:56461568:G:T	1.95972e-21	-2.02589	-4.84864e-09	2.06988e-20	-2.14732	-4.84864e-09
56461676	chr1:56461676:C:T	5.95193e-22	-1.62415	-1.59341	5.42194e-21	-1.7977	-1.68924
56461718	chr1:56461718:T:C	1.50935e-21	-7.39038e-10	-2.28702	1.79491e-20	-7.39038e-10	-2.28985
56461737	chr1:56461737:C:T	2.40955e-22	-1.83789	-2.28395	2.66639e-21	-1.91755	-2.27912
56461947	chr1:56461947:C:G	2.50849e-22	-1.80889	-2.27271	2.77104e-21	-1.89163	-2.26655
56461955	chr1:56461955:G:A	1.7681e-21	-2.12879	-4.84864e-09	2.21204e-20	-2.0809	-4.84864e-09
56461966	chr1:56461966:G:A	1.73064e-22	-2.21371	-2.23908	2.48231e-21	-2.10992	-2.15829
56462189	chr1:56462189:C:G	1.50959e-21	-7.39038e-10	-2.28685	1.79538e-20	-7.39038e-10	-2.28959
56462206	chr1:56462206:C:G	2.19347e-21	-1.91321	-4.84864e-09	2.23526e-20	-2.07045	-4.84864e-09
56462635	chr1:56462635:G:T	2.39324e-22	-1.85287	-2.27576	2.63208e-21	-1.92976	-2.27986
56462741	chr1:56462741:T:G	1.80771e-22	-2.12589	-2.28333	2.56521e-21	-1.95871	-2.27665
56462802	chr1:56462802:C:T	1.56093e-21	-7.39038e-10	-2.25341	1.92314e-20	-7.39038e-10	-2.22085
56463148	chr1:56463148:T:C	1.68298e-21	-7.39038e-10	-2.17813	1.83903e-20	-7.39038e-10	-2.26557
56463626	chr1:56463626:T:G	1.94358e-21	-2.03416	-4.84864e-09	2.31236e-20	-2.03654	-4.84864e-09
56463869	chr1:56463869:A:G	1.79124e-22	-2.09719	-2.32118	2.00575e-21	-2.15796	-2.32342
56464155	chr1:56464155:T:C	1.87058e-21	-2.07244	-4.84864e-09	2.01663e-20	-2.17339	-4.84864e-09
56464693	chr1:56464693:T:C	1.84789e-22	-2.08016	-2.30707	2.0305e-21	-2.1507	-2.31841
56464777	chr1:56464777:C:A	1.86008e-22	-2.07028	-2.31038	2.04373e-21	-2.14345	-2.31917
56464946	chr1:56464946:G:A	1.86552e-22	-2.06791	-2.30983	2.04753e-21	-2.14202	-2.31874
56465278	chr1:56465278:T:C	1.88752e-22	-2.05028	-2.31574	2.06549e-21	-2.12997	-2.32206
56465314	chr1:56465314:A:T	1.85493e-22	-2.06461	-2.31882	2.03908e-21	-2.14062	-2.32427
56466363	chr1:56466363:A:G	1.8752e-22	-2.20952	-2.16305	2.46325e-21	-2.10683	-2.16909
56466402	chr1:56466402:G:A	1.82386e-22	-2.21077	-2.18956	2.5136e-21	-2.15979	-2.09589
56466520	chr1:56466520:C:T	1.87432e-21	-2.07044	-4.84864e-09	2.81882e-20	-1.83849	-4.84864e-09
56466547	chr1:56466547:C:T	1.50077e-21	-7.39038e-10	-2.29272	1.78964e-20	-7.39038e-10	-2.29279
56466787	chr1:56466787:G:A	3.44558e-22	-2.21415	-1.55004	4.31733e-21	-2.21292	-1.50183
56466790	chr1:56466790:C:T	1.88532e-22	-2.05128	-2.3159	2.06352e-21	-2.13082	-2.32216
56466878	chr1:56466878:C:T	4.29968e-21	-7.39038e-10	-1.24015	4.94401e-20	-7.39038e-10	-1.27663
56466922	chr1:56466922:G:A	6.1008e-22	-1.65942	-1.53344	5.80091e-21	-1.83765	-1.58173
56467071	chr1:56467071:C:T	1.95113e-21	-2.03028	-4.84864e-09	2.31158e-20	-2.03688	-4.84864e-09
56467221	chr1:56467221:T:C	1.74552e-22	-2.19723	-2.24699	2.25948e-21	-2.19175	-2.17051
56467750	chr1:56467750:C:T	2.29943e-22	-1.99437	-2.17425	3.50299e-21	-1.78202	-2.14176
56467872	chr1:56467872:C:T	1.79418e-22	-2.10182	-2.31491	2.60795e-21	-1.93108	-2.28776
56468045	chr1:56468045:T:G	2.26643e-21	-7.39038e-10	-1.88049	2.2532e-20	-7.39038e-10	-2.06246
56468134	chr1:56468134:C:T	3.49971e-22	-2.21136	-1.53724	4.36502e-21	-2.21454	-1.48924
56468163	chr1:56468163:T:A	1.69725e-22	-2.17047	-2.3018	2.53473e-21	-1.9892	-2.25812
56468210	chr1:56468210:C:T	1.78984e-21	-2.11657	-4.84864e-09	2.34834e-20	-2.0211	-4.84864e-09
56468238	chr1:56468238:C:T	1.66942e-21	-7.39038e-10	-2.18622	1.96312e-20	-7.39038e-10	-2.20027
56468269	chr1:56468269:A:C	1.67339e-22	-2.172	-2.31443	2.49103e-21	-1.98863	-2.27607
56468278	chr1:56468278:A:C	1.56605e-21	-7.39038e-10	-2.25014	1.93922e-20	-7.39038e-10	-2.21252
56468794	chr1:56468794:G:A	1.85953e-22	-2.1626	-2.21835	2.6599e-21	-2.01178	-2.18732
56469391	chr1:56469391:T:C	1.68572e-22	-2.15661	-2.32248	2.53696e-21	-1.95146	-2.29497
56469569	chr1:56469569:G:A	1.46345e-21	-7.39038e-10	-2.3179	1.72378e-20	-7.39038e-10	-2.33029
56469708	chr1:56469708:GC:G	2.87203e-22	-2.14965	-1.79661	3.67676e-21	-2.20569	-1.66967
56469959	chr1:56469959:C:T	4.10471e-21	-7.39038e-10	-1.28656	5.66248e-20	-7.39038e-10	-1.14095
56470008	chr1:56470008:A:G	1.6489e-22	-2.17494	-2.32623	2.16854e-21	-2.07453	-2.32882
56470658	chr1:56470658:C:A	1.49103e-21	-7.39038e-10	-2.29922	1.74791e-20	-7.39038e-10	-2.31639
56470712	chr1:56470712:C:T	4.09569e-21	-7.39038e-10	-1.28876	5.65542e-20	-7.39038e-10	-1.1422
56470840	chr1:56470840:C:T	1.53587e-21	-7.39038e-10	-2.2696	1.93465e-20	-7.39038e-10	-2.21488
56470983	chr1:56470983:T:C	2.09259e-22	-2.07536	-2.18751	2.77183e-21	-1.94284	-2.21505
56471324	chr1:56471324:G:A	1.85723e-21	-2.07961	-4.84864e-09	2.01157e-20	-2.1759	-4.84864e-09
56472023	chr1:56472023:G:GC	2.20706e-22	-2.01823	-2.19139	2.99849e-21	-1.86423	-2.21506
56472249	chr1:56472249:G:C	1.44493e-21	-7.39038e-10	-2.33064	1.73911e-20	-7.39038e-10	-2.32144
56472305	chr1:56472305:G:A	2.40529e-21	-1.82102	-4.84864e-09	3.00809e-20	-1.7735	-4.84864e-09
56472546	chr1:56472546:C:T	5.21976e-22	-1.51072	-1.83811	4.89383e-21	-1.70062	-1.8888
56472672	chr1:56472672:C:A	3.77652e-21	-7.39038e-10	-1.36989	5.22172e-20	-7.39038e-10	-1.22198
56472769	chr1:56472769:C:T	2.1218e-21	-1.94643	-4.84864e-09	2.14932e-20	-2.10966	-4.84864e-09
56472864	chr1:56472864:T:G	2.27791e-22	-2.00896	-2.16906	3.1156e-21	-1.85151	-2.18946
56472995	chr1:56472995:G:C	2.34948e-22	-1.93038	-2.21671	3.56421e-21	-1.69506	-2.21139
56473563	chr1:56473563:A:G	1.81357e-22	-2.09273	-2.31325	2.10824e-21	-2.12289	-2.30865
56473686	chr1:56473686:C:G	4.25633e-22	-1.5765	-1.97637	4.07069e-21	-1.75502	-2.01856
56473799	chr1:56473799:A:G	3.21019e-22	-2.21366	-1.62129	3.96291e-21	-2.21325	-1.58717
56474462	chr1:56474462:C:T	3.63617e-22	-2.20522	-1.50513	4.64974e-21	-2.16192	-1.47866
56474483	chr1:56474483:T:A	3.53196e-21	-7.39038e-10	-1.43684	5.99987e-20	-7.39038e-10	-1.08307
56474606	chr1:56474606:C:G	1.46809e-21	-7.39038e-10	-2.31473	1.74433e-20	-7.39038e-10	-2.31844
56474933	chr1:56474933:G:A	2.13425e-22	-2.14148	-2.10169	2.99267e-21	-1.98342	-2.09781
56475452	chr1:56475452:G:A	1.46079e-21	-7.39038e-10	-2.31972	1.72449e-20	-7.39038e-10	-2.32988
56475695	chr1:56475695:T:C	1.46505e-21	-7.39038e-10	-2.31681	1.72634e-20	-7.39038e-10	-2.32881
56475715	chr1:56475715:C:T	3.10507e-22	-2.21061	-1.65764	4.72947e-21	-2.15849	-1.46509
56476065	chr1:56476065:GA:G	2.34015e-21	-7.39038e-10	-1.84848	2.32692e-20	-7.39038e-10	-2.03027
56476228	chr1:56476228:C:A	2.30057e-22	-2.21362	-1.9545	3.2639e-21	-2.14867	-1.8458
56476419	chr1:56476419:AT:A	2.33858e-21	-7.39038e-10	-1.84915	2.68268e-20	-7.39038e-10	-1.88799
56477008	chr1:56477008:G:T	2.40324e-22	-2.06023	-2.06423	3.58834e-21	-1.84768	-2.05203
56477099	chr1:56477099:G:C	2.41075e-22	-2.06332	-2.05802	3.59049e-21	-1.85189	-2.04722
56477299	chr1:56477299:G:A	3.52145e-22	-2.20803	-1.53438	4.52451e-21	-2.15451	-1.51337
56477693	chr1:56477693:C:T	3.61988e-21	-7.39038e-10	-1.41225	4.97827e-20	-7.39038e-10	-1.26973
56477726	chr1:56477726:G:C	1.73127e-21	-2.14984	-4.84864e-09	1.94904e-20	-2.20747	-4.84864e-09
56478373	chr1:56478373:A:G	4.83969e-22	-2.21096	-1.21347	7.69196e-21	-2.16424	-0.972976
56479382	chr1:56479382:C:T	4.59195e-21	-1.17439	-4.84864e-09	6.16911e-20	-1.05526	-4.84864e-09
56479524	chr1:56479524:C:T	1.55017e-21	-7.39038e-10	-2.26033	1.78541e-20	-7.39038e-10	-2.29516
56479994	chr1:56479994:T:C	5.57368e-22	-1.39203	-1.89119	4.83273e-21	-1.64733	-1.95465
56480011	chr1:56480011:A:C	3.22337e-21	-7.39038e-10	-1.52827	3.80621e-20	-7.39038e-10	-1.53818
56480383	chr1:56480383:C:T	4.68231e-21	-1.1549	-4.84864e-09	6.31511e-20	-1.03186	-4.84864e-09
56480687	chr1:56480687:A:G	1.52064e-21	-7.39038e-10	-2.27956	1.81103e-20	-7.39038e-10	-2.28092
56481160	chr1:56481160:G:A	4.70194e-21	-7.39038e-10	-1.15072	6.65718e-20	-7.39038e-10	-0.979115
56481493	chr1:56481493:T:C	8.72018e-21	-7.39038e-10	-0.533054	6.93994e-20	-7.39038e-10	-0.937517
56481605	chr1:56481605:C:T	1.51651e-21	-7.39038e-10	-2.28228	1.80619e-20	-7.39038e-10	-2.28359
56482146	chr1:56482146:T:C	3.15102e-21	-7.39038e-10	-1.55097	2.97733e-20	-7.39038e-10	-1.78379
56482251	chr1:56482251:C:T	4.30992e-21	-7.39038e-10	-1.23777	6.14853e-20	-7.39038e-10	-1.0586
56482448	chr1:56482448:G:C	1.44422e-21	-7.39038e-10	-2.33113	1.74326e-20	-7.39038e-10	-2.31905
56482459	chr1:56482459:A:AT	1.52754e-21	-7.39038e-10	-2.27503	1.90498e-20	-7.39038e-10	-2.23034
56482618	chr1:56482618:A:G	6.47149e-22	-1.20049	-1.93339	5.46367e-21	-1.4841	-1.99518
56482752	chr1:56482752:T:C	2.42597e-22	-2.2067	-1.90835	2.99648e-21	-2.18217	-1.89779
56483624	chr1:56483624:C:G	3.0866e-21	-7.39038e-10	-1.57162	2.89848e-20	-7.39038e-10	-1.81062
56483730	chr1:56483730:A:G	1.44471e-21	-7.39038e-10	-2.33079	1.72801e-20	-7.39038e-10	-2.32784
56483767	chr1:56483767:A:G	4.38221e-21	-7.39038e-10	-1.22114	6.1375e-20	-7.39038e-10	-1.06039
56483908	chr1:56483908:A:T	2.13943e-21	-1.93815	-4.84864e-09	2.45092e-20	-1.97835	-4.84864e-09
56484303	chr1:56484303:A:G	5.58662e-22	-2.19369	-1.08721	5.86611e-21	-2.20433	-1.20387
56484351	chr1:56484351:G:A	4.08414e-21	-7.39038e-10	-1.29158	5.75717e-20	-7.39038e-10	-1.12437
56484485	chr1:56484485:C:T	1.54422e-21	-7.39038e-10	-2.26417	1.94259e-20	-7.39038e-10	-2.21079
56484495	chr1:56484495:G:A	4.38221e-21	-7.39038e-10	-1.22114	6.1375e-20	-7.39038e-10	-1.06039
56484652	chr1:56484652:T:C	1.56279e-21	-7.39038e-10	-2.25222	1.83951e-20	-7.39038e-10	-2.26531
56484856	chr1:56484856:A:G	1.92664e-22	-2.19089	-2.15461	2.49808e-21	-2.16056	-2.10132
56485084	chr1:56485084:A:T	1.63076e-22	-2.20806	-2.30417	2.1277e-21	-2.17085	-2.25151
56485361	chr1:56485361:C:T	2.10617e-21	-7.39038e-10	-1.95382	2.30858e-20	-7.39038e-10	-2.03818
56486122	chr1:56486122:A:G	7.21307e-22	-2.16537	-0.860013	9.55493e-21	-2.19782	-0.722521
56486250	chr1:56486250:G:A	6.88639e-22	-2.21167	-0.860059	8.54221e-21	-2.16052	-0.87186
56486447	chr1:56486447:A:G	1.51307e-21	-7.39038e-10	-2.28455	1.80865e-20	-7.39038e-10	-2.28223
56486453	chr1:56486453:G:A	1.44429e-21	-7.39038e-10	-2.33107	1.73654e-20	-7.39038e-10	-2.32292
56486512	chr1:56486512:C:T	2.50542e-22	-2.20769	-1.87514	2.96303e-21	-2.19106	-1.90012
56486639	chr1:56486639:TA:T	1.51592e-21	-7.39038e-10	-2.28267	1.89924e-20	-7.39038e-10	-2.23336
56486919	chr1:56486919:T:C	1.52251e-21	-7.39038e-10	-2.27834	1.79178e-20	-7.39038e-10	-2.2916
56487528	chr1:56487528:A:T	5.68221e-22	-2.18635	-1.07759	6.88448e-21	-2.19783	-1.0503
56487792	chr1:56487792:G:A	2.04568e-22	-2.18949	-2.09606	2.78855e-21	-2.11262	-2.03925
56487849	chr1:56487849:T:C	1.48624e-21	-7.39038e-10	-2.30244	1.73677e-20	-7.39038e-10	-2.32278
56488021	chr1:56488021:T:C	1.5148e-21	-7.39038e-10	-2.28341	1.80565e-20	-7.39038e-10	-2.28389
56488150	chr1:56488150:G:A	8.65498e-22	-2.20888	-0.634265	1.03446e-20	-2.17046	-0.670477
56488267	chr1:56488267:A:G	8.86142e-22	-2.20596	-0.613615	1.04846e-20	-2.1778	-0.649684
56488520	chr1:56488520:T:A	4.43771e-21	-7.39038e-10	-1.20856	6.18552e-20	-7.39038e-10	-1.0526
56488948	chr1:56488948:G:A	1.61911e-21	-7.39038e-10	-2.21681	1.78108e-20	-7.39038e-10	-2.29759
56488950	chr1:56488950:A:G	2.52869e-22	-2.20326	-1.87031	2.94376e-21	-2.1979	-1.8998
56489947	chr1:56489947:G:A	1.83693e-21	-2.0906	-4.84864e-09	2.11229e-20	-2.12704	-4.84864e-09
56490051	chr1:56490051:T:C	1.59901e-22	-2.21414	-2.31776	2.05519e-21	-2.15508	-2.30195
56490116	chr1:56490116:C:T	1.45183e-21	-7.39038e-10	-2.32587	1.75969e-20	-7.39038e-10	-2.30967
56490142	chr1:56490142:TTTTTA:T	1.09648e-20	-7.39038e-10	-0.304	8.75924e-20	-7.39038e-10	-0.704702
56490564	chr1:56490564:G:A	1.64132e-22	-2.20613	-2.29964	2.04213e-21	-2.18537	-2.27803
56490843	chr1:56490843:T:C	3.27788e-22	-2.20106	-1.61302	3.47988e-21	-2.20359	-1.72681
56490993	chr1:56490993:C:T	1.49311e-21	-7.39038e-10	-2.29783	1.85048e-20	-7.39038e-10	-2.25937
56491049	chr1:56491049:C:A	8.53716e-22	-2.17791	-0.678942	1.09961e-20	-2.2005	-0.579354
56491204	chr1:56491204:TCTAATATA:T	2.42876e-22	-2.18443	-1.92947	3.19137e-21	-2.14966	-1.86729
56491209	chr1:56491209:T:C	3.15383e-22	-2.18189	-1.67077	3.73545e-21	-2.04258	-1.81695
56491940	chr1:56491940:T:C	5.26113e-22	-2.15756	-1.18337	6.82797e-21	-2.19152	-1.06485
56492127	chr1:56492127:C:T	2.14957e-22	-2.19762	-2.03839	2.79424e-21	-2.16971	-1.98012
56492365	chr1:56492365:A:G	2.67539e-22	-2.1979	-1.81928	2.85098e-21	-2.20655	-1.92318
56492891	chr1:56492891:T:G	1.65161e-21	-7.39038e-10	-2.19694	1.90682e-20	-7.39038e-10	-2.22937
56492966	chr1:56492966:G:A	2.19853e-22	-2.19613	-2.01735	2.85418e-21	-2.16712	-1.96149
56493063	chr1:56493063:C:T	1.50439e-21	-7.39038e-10	-2.29031	1.86883e-20	-7.39038e-10	-2.2495
56493091	chr1:56493091:T:C	5.47657e-22	-2.18576	-1.11504	7.19494e-21	-2.20759	-0.996424
56493110	chr1:56493110:G:C	1.45597e-21	-7.39038e-10	-2.32302	1.78808e-20	-7.39038e-10	-2.29367
56493155	chr1:56493155:A:C	1.70917e-21	-7.39038e-10	-2.16268	1.91773e-20	-7.39038e-10	-2.22367
56493339	chr1:56493339:C:T	1.50375e-21	-7.39038e-10	-2.29073	1.86426e-20	-7.39038e-10	-2.25195
56493480	chr1:56493480:G:C	2.09155e-21	-7.39038e-10	-1.96079	3.0866e-20	-7.39038e-10	-1.74774
56493884	chr1:56493884:G:A	2.20559e-22	-2.20735	-2.00293	2.86278e-21	-2.18612	-1.93948
56493896	chr1:56493896:A:C	1.66995e-21	-7.39038e-10	-2.1859	1.98584e-20	-7.39038e-10	-2.18877
56494451	chr1:56494451:C:T	1.47642e-21	-7.39038e-10	-2.30907	1.74138e-20	-7.39038e-10	-2.32013
56494688	chr1:56494688:G:A	5.09459e-21	-2.1956	1.12508	4.77793e-20	-2.21059	0.899787
56495042	chr1:56495042:G:A	2.4148e-21	-7.39038e-10	-1.81708	2.97895e-20	-7.39038e-10	-1.78324
56495682	chr1:56495682:T:C	1.45296e-21	-7.39038e-10	-2.32509	1.7253e-20	-7.39038e-10	-2.32941
56495814	chr1:56495814:T:C	1.91741e-22	-2.17389	-2.17642	2.5001e-21	-2.10112	-2.15994
56495912	chr1:56495912:C:T	1.80637e-21	-7.39038e-10	-2.10737	2.47829e-20	-7.39038e-10	-1.96724
56496084	chr1:56496084:A:G	3.10677e-22	-1.75736	-2.11033	4.77358e-21	-1.50136	-2.11294
56496283	chr1:56496283:T:C	5.47187e-22	-2.08853	-1.21313	6.86975e-21	-2.14099	-1.10928
56496822	chr1:56496822:T:C	2.28595e-21	-7.39038e-10	-1.87191	2.82012e-20	-7.39038e-10	-1.83803
56497149	chr1:56497149:A:G	6.98498e-22	-0.74019	-2.31733	5.62491e-21	-1.12359	-2.3266
56497250	chr1:56497250:G:A	1.0069e-20	-7.39038e-10	-0.389236	8.51061e-20	-7.39038e-10	-0.733498
56497354	chr1:56497354:C:T	1.73276e-22	-2.13962	-2.31194	2.28657e-21	-2.04547	-2.30487
56497449	chr1:56497449:A:G	1.97555e-22	-2.15052	-2.16991	2.64922e-21	-2.06095	-2.14218
56497454	chr1:56497454:T:G	1.48648e-21	-7.39038e-10	-2.30228	1.76875e-20	-7.39038e-10	-2.30454
56497542	chr1:56497542:G:A	1.65327e-21	-2.19594	-4.84864e-09	2.00507e-20	-2.17913	-4.84864e-09
56497955	chr1:56497955:A:G	3.50563e-21	-0.758572	-0.685752	2.57492e-20	-1.15962	-0.769371
56498378	chr1:56498378:A:C	1.63073e-21	-7.39038e-10	-2.20967	2.15549e-20	-7.39038e-10	-2.10679
56498471	chr1:56498471:C:T	1.46931e-21	-7.39038e-10	-2.3139	1.75379e-20	-7.39038e-10	-2.31303
56498533	chr1:56498533:A:G	1.8459e-21	-7.39038e-10	-2.08573	2.17068e-20	-7.39038e-10	-2.09977
56499164	chr1:56499164:C:T	1.6394e-21	-7.39038e-10	-2.20436	2.11142e-20	-7.39038e-10	-2.12745
56499329	chr1:56499329:C:T	1.49328e-21	-1.07115	-1.22657	1.76841e-20	-1.19845	-1.10628
56499350	chr1:56499350:G:A	1.51188e-21	-7.39038e-10	-2.28534	1.72251e-20	-7.39038e-10	-2.33103
56499747	chr1:56499747:G:A	2.00864e-21	-7.39038e-10	-2.00124	2.52799e-20	-7.39038e-10	-1.94739
56499992	chr1:56499992:C:T	1.78633e-21	0.0307404	-2.14927	1.15008e-20	-0.510664	-2.22431
56500489	chr1:56500489:A:C	1.53308e-21	-7.39038e-10	-2.27142	1.92587e-20	-7.39038e-10	-2.21943
56500579	chr1:56500579:C:G	1.53308e-21	-7.39038e-10	-2.27142	1.92587e-20	-7.39038e-10	-2.21943
56500678	chr1:56500678:A:G	2.10285e-21	0.142091	-2.09749	1.228e-20	-0.451572	-2.21785
56500690	chr1:56500690:T:C	1.55008e-21	-7.39038e-10	-2.26039	1.95435e-20	-7.39038e-10	-2.20475
56500709	chr1:56500709:A:G	1.91861e-21	-7.39038e-10	-2.04709	2.43856e-20	-7.39038e-10	-1.9834
56501370	chr1:56501370:T:C	1.47749e-21	-7.39038e-10	-2.30835	1.82934e-20	-7.39038e-10	-2.27086
56501661	chr1:56501661:A:G	1.47749e-21	-7.39038e-10	-2.30835	1.82934e-20	-7.39038e-10	-2.27086
56501851	chr1:56501851:G:C	1.98187e-21	-7.39038e-10	-2.01465	2.53126e-20	-7.39038e-10	-1.94609
56502805	chr1:56502805:C:T	1.85777e-21	-1.3115	-0.767814	1.30962e-20	-1.54147	-1.0636
56502900	chr1:56502900:G:A	3.45483e-21	-7.39038e-10	-1.45892	4.17645e-20	-7.39038e-10	-1.44535
56503351	chr1:56503351:T:C	1.47822e-21	-7.39038e-10	-2.30786	1.8307e-20	-7.39038e-10	-2.27011
56503504	chr1:56503504:C:A	3.15972e-21	-1.54821	-4.84864e-09	3.93106e-20	-1.5059	-4.84864e-09
56503811	chr1:56503811:T:C	1.47675e-21	-7.39038e-10	-2.30885	1.82783e-20	-7.39038e-10	-2.27168
56504037	chr1:56504037:G:A	1.46584e-21	-7.39038e-10	-2.31627	1.72339e-20	-7.39038e-10	-2.33052
56504185	chr1:56504185:C:T	4.0122e-22	-2.17382	-1.43812	4.78641e-21	-2.16023	-1.45139
56504606	chr1:56504606:T:C	1.55651e-21	-7.39038e-10	-2.25624	1.72416e-20	-7.39038e-10	-2.33007
56504746	chr1:56504746:C:A	1.0159e-21	-0.354813	-2.3281	8.61946e-21	-0.721843	-2.30153
56505474	chr1:56505474:G:A	1.98209e-21	-7.39038e-10	-2.01454	2.53166e-20	-7.39038e-10	-1.94594
56506052	chr1:56506052:C:T	1.70951e-21	-1.31412	-0.848362	1.76302e-20	-1.65181	-0.655967
56506169	chr1:56506169:G:A	1.64747e-21	-2.19945	-4.84864e-09	1.95831e-20	-2.20273	-4.84864e-09
56506680	chr1:56506680:C:T	2.35195e-21	-7.39038e-10	-1.84345	2.72657e-20	-7.39038e-10	-1.87177
56506728	chr1:56506728:T:C	2.02377e-21	-1.26243	-0.731298	2.01889e-20	-1.62878	-0.54348
56506928	chr1:56506928:T:G	4.08979e-22	-2.19978	-1.393	5.40757e-21	-2.21334	-1.27626
56507622	chr1:56507622:C:T	8.77969e-22	-2.15217	-0.676667	1.25656e-20	-2.02312	-0.623308
56508248	chr1:56508248:G:A	1.96826e-21	-7.39038e-10	-2.02155	2.6712e-20	-7.39038e-10	-1.89228
56508419	chr1:56508419:G:A	3.80066e-22	-1.35568	-2.31043	3.94645e-21	-1.47543	-2.32914
56508565	chr1:56508565:C:T	1.70493e-21	-2.16517	-4.84864e-09	2.01418e-20	-2.1746	-4.84864e-09
56508606	chr1:56508606:C:G	8.34579e-22	-0.552635	-2.32689	1.15342e-20	-0.460624	-2.27145
56508861	chr1:56508861:A:T	1.85946e-21	-7.39038e-10	-2.07841	2.10546e-20	-7.39038e-10	-2.13028
56509045	chr1:56509045:A:G	1.70859e-21	-2.16302	-4.84864e-09	2.02998e-20	-2.16678	-4.84864e-09
56509046	chr1:56509046:T:C	7.06758e-21	-7.39038e-10	-0.743176	8.75127e-20	-7.39038e-10	-0.705612
56509144	chr1:56509144:G:A	8.63282e-22	-0.51867	-2.32704	1.19773e-20	-0.422232	-2.27215
56509611	chr1:56509611:G:A	3.71733e-22	-1.37866	-2.30961	3.85972e-21	-1.49833	-2.32848
56509614	chr1:56509614:C:T	1.56052e-21	-7.39038e-10	-2.25367	1.87719e-20	-7.39038e-10	-2.24504
56509640	chr1:56509640:G:A	1.65447e-21	-2.19521	-4.84864e-09	1.97819e-20	-2.19263	-4.84864e-09
56509704	chr1:56509704:C:T	3.3995e-22	-1.45637	-2.32128	3.63316e-21	-1.56109	-2.3262
56509717	chr1:56509717:T:A	3.82985e-22	-2.18018	-1.47828	5.67543e-21	-2.12457	-1.31667
56509747	chr1:56509747:A:G	1.6143e-21	-7.39038e-10	-2.21979	2.11354e-20	-7.39038e-10	-2.12645
56509776	chr1:56509776:G:A	1.6974e-21	-2.1696	-4.84864e-09	2.01359e-20	-2.17489	-4.84864e-09
56510170	chr1:56510170:G:A	3.74997e-22	-1.36992	-2.30961	3.88917e-21	-1.49073	-2.32848
56510590	chr1:56510590:C:T	3.18458e-21	-7.39038e-10	-1.54037	3.53834e-20	-7.39038e-10	-1.61115
56510819	chr1:56510819:A:G	3.65173e-20	-7.39038e-10	0.899093	3.70655e-19	-7.39038e-10	0.737876
56510855	chr1:56510855:A:C	7.15407e-21	-7.39038e-10	-0.731012	8.85553e-20	-7.39038e-10	-0.693769
56511780	chr1:56511780:A:G	3.52429e-21	-7.39038e-10	-1.43901	4.10427e-20	-7.39038e-10	-1.46278
56511862	chr1:56511862:C:T	1.64019e-21	-7.39038e-10	-2.20388	2.02683e-20	-7.39038e-10	-2.16834
56512147	chr1:56512147:G:A	2.59685e-22	-1.7278	-2.31918	4.18379e-21	-1.44938	-2.2968
56513354	chr1:56513354:A:G	3.50763e-21	-7.39038e-10	-1.44375	4.79724e-20	-7.39038e-10	-1.30677
56513404	chr1:56513404:G:A	3.35171e-21	0.824838	-2.31406	4.03506e-20	0.851134	-2.33092
56513667	chr1:56513667:T:G	8.13941e-22	-1.4917	-1.41286	1.13709e-20	-1.24782	-1.49852
56513759	chr1:56513759:T:C	7.43601e-22	-1.05928	-1.93566	1.42694e-20	-0.744101	-1.77518
56513806	chr1:56513806:T:TA	7.44659e-22	-0.706254	-2.28727	9.01128e-21	-0.655585	-2.32333
56513985	chr1:56513985:A:G	2.7973e-22	-1.65424	-2.31838	4.59299e-21	-1.35738	-2.29549
56514009	chr1:56514009:A:G	1.83722e-22	-2.08929	-2.30374	2.12353e-21	-2.11128	-2.31304
56514085	chr1:56514085:A:G	2.09417e-22	-2.18894	-2.07319	2.35876e-21	-2.19931	-2.11995
56514229	chr1:56514229:C:T	1.61072e-21	-7.39038e-10	-2.22201	1.91418e-20	-7.39038e-10	-2.22552
56514263	chr1:56514263:C:A	7.01581e-21	-7.39038e-10	-0.750528	6.18913e-20	-7.39038e-10	-1.05202
56514550	chr1:56514550:A:C	9.35451e-22	-0.436198	-2.32922	8.54851e-21	-0.730367	-2.30127
56514565	chr1:56514565:T:C	6.85963e-22	-2.17279	-0.90283	9.02091e-21	-2.04361	-0.934238
56515714	chr1:56515714:C:A	1.34458e-20	-7.39038e-10	-0.100027	1.25569e-19	-7.39038e-10	-0.344543
56515953	chr1:56515953:C:T	2.05858e-22	-2.17838	-2.10089	2.3341e-21	-2.19235	-2.13743
56516147	chr1:56516147:A:G	1.67718e-21	-7.39038e-10	-2.18158	2.27822e-20	-7.39038e-10	-2.05142
56516708	chr1:56516708:T:C	1.46132e-21	-7.39038e-10	-2.31935	1.75504e-20	-7.39038e-10	-2.31232
56516977	chr1:56516977:C:T	1.46827e-21	-7.39038e-10	-2.31461	1.76291e-20	-7.39038e-10	-2.30784
56517044	chr1:56517044:G:A	1.64692e-21	-7.39038e-10	-2.19979	1.96572e-20	-7.39038e-10	-2.19895
56517107	chr1:56517107:G:A	3.00255e-22	-1.65388	-2.24794	5.02098e-21	-1.35899	-2.20478
56517616	chr1:56517616:C:T	2.61367e-22	-1.70938	-2.33115	2.89463e-21	-1.78451	-2.33003
56517913	chr1:56517913:G:A	1.76425e-22	-2.10906	-2.32449	2.05294e-21	-2.12937	-2.32876
56517984	chr1:56517984:C:T	1.74068e-22	-2.11686	-2.33014	2.04258e-21	-2.13602	-2.32716
56518032	chr1:56518032:C:T	2.13226e-22	-2.18303	-2.06107	2.40764e-21	-2.19608	-2.10267
56518298	chr1:56518298:C:T	1.5404e-21	-7.39038e-10	-2.26665	1.76071e-20	-7.39038e-10	-2.3091
56518361	chr1:56518361:T:C	1.27749e-20	-7.39038e-10	-0.151211	1.42016e-19	-7.39038e-10	-0.221457
56518415	chr1:56518415:AC:A	1.73023e-21	-2.15044	-4.84864e-09	2.05502e-20	-2.15453	-4.84864e-09
56519750	chr1:56519750:T:G	2.68939e-22	-2.16475	-1.84721	3.42248e-21	-2.17691	-1.77012
56520434	chr1:56520434:T:C	3.00716e-22	-1.6517	-2.24858	5.03194e-21	-1.35603	-2.20556
56520662	chr1:56520662:A:G	1.68215e-21	-7.39038e-10	-2.17862	2.11267e-20	-7.39038e-10	-2.12686
56520696	chr1:56520696:A:G	1.68122e-21	-2.17917	-4.84864e-09	2.00126e-20	-2.18103	-4.84864e-09
56520961	chr1:56520961:C:T	1.3551e-21	-0.152367	-2.24245	1.20966e-20	-0.488694	-2.19578
56520965	chr1:56520965:G:A	2.40801e-21	-7.39038e-10	-1.81989	3.33031e-20	-7.39038e-10	-1.67174
56521306	chr1:56521306:G:T	1.10901e-21	-0.298531	-2.2967	1.01406e-20	-0.58311	-2.27774
56522191	chr1:56522191:G:A	1.45932e-20	-7.39038e-10	-0.0181389	1.61428e-19	-7.39038e-10	-0.0933376
56522212	chr1:56522212:A:C	1.70443e-21	-7.39038e-10	-2.16546	2.2554e-20	-7.39038e-10	-2.06148
56522675	chr1:56522675:G:T	1.87426e-22	-2.05283	-2.32024	2.16426e-21	-2.08872	-2.3166
56522805	chr1:56522805:T:C	3.19185e-22	-1.55354	-2.28713	3.5451e-21	-1.66818	-2.24365
56523536	chr1:56523536:T:C	8.06912e-21	-7.39038e-10	-0.610648	8.66365e-20	-7.39038e-10	-0.715674
56524559	chr1:56524559:A:G	1.54898e-21	-7.39038e-10	-2.26109	1.83526e-20	-7.39038e-10	-2.26762
56524727	chr1:56524727:G:A	2.80751e-22	-1.63804	-2.33095	3.07531e-21	-1.72745	-2.32654
56524871	chr1:56524871:A:G	1.49378e-21	-7.39038e-10	-2.29738	1.81689e-20	-7.39038e-10	-2.27768
56524912	chr1:56524912:G:A	1.82816e-21	-7.39038e-10	-2.09538	2.21216e-20	-7.39038e-10	-2.08084
56525081	chr1:56525081:A:C	1.41023e-21	-0.0273573	-2.32758	1.2653e-20	-0.346915	-2.29259
56525539	chr1:56525539:G:A	1.5486e-21	-7.39038e-10	-2.26134	1.83493e-20	-7.39038e-10	-2.26781
56525564	chr1:56525564:G:A	1.49388e-21	-7.39038e-10	-2.29732	1.81707e-20	-7.39038e-10	-2.27759
56525617	chr1:56525617:T:A	1.54881e-21	-7.39038e-10	-2.26121	1.83524e-20	-7.39038e-10	-2.26764
56525622	chr1:56525622:C:T	1.88132e-22	-2.07341	-2.2959	2.1819e-21	-2.10858	-2.28862
56525866	chr1:56525866:G:A	1.48791e-21	-7.39038e-10	-2.30132	1.76999e-20	-7.39038e-10	-2.30383
56526218	chr1:56526218:G:T	6.92921e-21	0.413164	-1.17611	4.53424e-20	-0.0676613	-1.29549
56526356	chr1:56526356:G:A	4.82083e-22	-2.15642	-1.27191	7.19751e-21	-2.08687	-1.11679
56526744	chr1:56526744:A:G	5.82075e-22	-2.16642	-1.07343	7.72078e-21	-2.02881	-1.10467
56526883	chr1:56526883:T:A	1.54992e-21	-7.39038e-10	-2.26049	1.83628e-20	-7.39038e-10	-2.26707
56527090	chr1:56527090:C:T	4.55993e-22	-2.20274	-1.28123	6.69236e-21	-2.21066	-1.06577
56527107	chr1:56527107:C:T	4.94987e-22	-2.13001	-1.27191	7.47498e-21	-2.04904	-1.11679
56527202	chr1:56527202:C:A	1.59501e-21	-0.578945	-1.65287	1.76658e-20	-0.498874	-1.80689
56527226	chr1:56527226:A:C	5.92852e-22	-2.17241	-1.0491	7.78828e-21	-2.04092	-1.08386
56527265	chr1:56527265:C:T	1.54598e-21	-7.39038e-10	-2.26303	1.75561e-20	-7.39038e-10	-2.312
56527519	chr1:56527519:T:C	4.52837e-22	-2.21407	-1.27685	5.62641e-21	-2.15203	-1.2979
56527930	chr1:56527930:T:C	1.83299e-22	-2.06616	-2.32916	2.45637e-21	-1.94757	-2.33115
56528371	chr1:56528371:A:G	4.43587e-21	0.252986	-1.46196	4.35346e-20	0.230216	-1.63406
56528407	chr1:56528407:T:A	2.11974e-22	-2.06404	-2.18594	2.46194e-21	-2.10131	-2.17514
56529023	chr1:56529023:G:A	2.2339e-22	-2.03294	-2.16459	2.59111e-21	-2.07465	-2.15066
56529357	chr1:56529357:T:G	2.08493e-21	-7.39038e-10	-1.96396	3.17028e-20	-7.39038e-10	-1.72099
56529680	chr1:56529680:C:T	1.74363e-21	-7.39038e-10	-2.14272	2.31237e-20	-7.39038e-10	-2.03654
56529704	chr1:56529704:G:A	2.37961e-21	-1.83176	-4.84864e-09	3.27313e-20	-1.68907	-4.84864e-09
56529836	chr1:56529836:G:A	7.73465e-21	-7.39038e-10	-0.652982	8.97576e-20	-7.39038e-10	-0.680283
56530432	chr1:56530432:C:G	1.07763e-21	-0.483535	-2.1404	1.26323e-20	-0.425422	-2.21571
56530669	chr1:56530669:T:C	4.59278e-21	-7.39038e-10	-1.17421	6.15547e-20	-7.39038e-10	-1.05747
56531069	chr1:56531069:G:C	1.72802e-21	-2.15172	-4.84864e-09	2.73154e-20	-1.86995	-4.84864e-09
56531205	chr1:56531205:G:T	1.62243e-21	-7.39038e-10	-2.21477	2.11564e-20	-7.39038e-10	-2.12545
56531239	chr1:56531239:G:A	3.38732e-21	-7.39038e-10	-1.47865	3.21319e-20	-7.39038e-10	-1.70755
56531453	chr1:56531453:G:T	1.99366e-21	0.270317	-2.27904	3.06717e-20	0.558802	-2.31286
56531467	chr1:56531467:A:T	5.14467e-21	0.325975	-1.38671	4.69604e-20	0.261495	-1.58959
56531909	chr1:56531909:T:A	1.86742e-21	-7.39038e-10	-2.07413	2.51608e-20	-7.39038e-10	-1.95211
56532013	chr1:56532013:G:C	1.69245e-21	-2.17251	-4.84864e-09	2.00751e-20	-2.17791	-4.84864e-09
56532040	chr1:56532040:C:T	5.24751e-22	-2.07506	-1.26846	5.54244e-21	-2.10862	-1.35634
56532110	chr1:56532110:T:C	8.95572e-22	-0.580192	-2.22879	1.01661e-20	-0.5598	-2.29854
56532115	chr1:56532115:G:C	1.86742e-21	-7.39038e-10	-2.07413	2.51608e-20	-7.39038e-10	-1.95211
56532221	chr1:56532221:C:T	5.68507e-21	0.197434	-1.15828	5.29053e-20	0.17684	-1.38573
56532436	chr1:56532436:C:T	1.73223e-21	-2.14928	-4.84864e-09	2.07158e-20	-2.1465	-4.84864e-09
56532813	chr1:56532813:T:C	5.22253e-22	-2.07983	-1.26846	5.52033e-21	-2.11262	-1.35634
56532951	chr1:56532951:C:G	1.97256e-21	-2.01936	-4.84864e-09	2.26011e-20	-2.0594	-4.84864e-09
56532954	chr1:56532954:C:T	1.81575e-21	-7.39038e-10	-2.10219	2.4537e-20	-7.39038e-10	-1.97721
56533202	chr1:56533202:A:G	1.51522e-21	-7.39038e-10	-2.28313	2.0612e-20	-7.39038e-10	-2.15152
56533228	chr1:56533228:T:C	1.71804e-21	-2.15751	-4.84864e-09	2.03767e-20	-2.16301	-4.84864e-09
56533253	chr1:56533253:C:T	2.07475e-21	0.273737	-2.24259	3.13829e-20	0.559475	-2.29061
56533584	chr1:56533584:G:T	1.86809e-21	-2.07378	-4.84864e-09	2.22479e-20	-2.07515	-4.84864e-09
56533721	chr1:56533721:C:T	6.51865e-22	-1.6623	-1.46431	1.4646e-20	-1.28415	-1.20907
56533722	chr1:56533722:C:A	5.29366e-21	-7.39038e-10	-1.03218	7.51349e-20	-7.39038e-10	-0.85811
56533887	chr1:56533887:CTT:C	1.72577e-21	-2.15302	-4.84864e-09	2.04447e-20	-2.15967	-4.84864e-09
56533903	chr1:56533903:G:A	2.25461e-21	-1.83069	-0.0550241	2.97147e-20	-1.77193	-0.013826
56533988	chr1:56533988:C:T	4.22964e-21	-7.39038e-10	-1.25658	2.64504e-20	-7.39038e-10	-1.90212
56534151	chr1:56534151:A:T	1.87204e-21	-7.39038e-10	-2.07167	2.52363e-20	-7.39038e-10	-1.94911
56534528	chr1:56534528:T:A	8.06856e-22	-0.676169	-2.23713	9.16353e-21	-0.659537	-2.30263
56534968	chr1:56534968:G:A	2.70015e-21	-7.39038e-10	-1.70538	3.13481e-20	-7.39038e-10	-1.73224
56535101	chr1:56535101:A:G	1.82376e-21	-7.39038e-10	-2.0978	2.44452e-20	-7.39038e-10	-1.98096
56535337	chr1:56535337:G:A	2.4134e-22	-1.79275	-2.32749	3.77977e-21	-1.53595	-2.31179
56535385	chr1:56535385:A:G	1.52538e-21	-7.39038e-10	-2.27645	1.79936e-20	-7.39038e-10	-2.28738
56535556	chr1:56535556:A:T	1.55762e-21	-7.39038e-10	-2.25553	1.8288e-20	-7.39038e-10	-2.27115
56535728	chr1:56535728:T:G	3.77384e-22	-2.2028	-1.47038	4.25818e-21	-2.19914	-1.52942
56536289	chr1:56536289:T:C	1.76591e-21	-7.39038e-10	-2.13003	2.18552e-20	-7.39038e-10	-2.09296
56536370	chr1:56536370:C:G	2.45399e-22	-1.7889	-2.31466	3.89029e-21	-1.53068	-2.28824
56536655	chr1:56536655:C:A	2.06676e-22	-2.03569	-2.2396	2.35328e-21	-2.07419	-2.2474
56536663	chr1:56536663:C:T	3.55712e-22	-2.2074	-1.52493	4.09546e-21	-2.19255	-1.57497
56536741	chr1:56536741:C:T	5.29366e-21	-7.39038e-10	-1.03218	7.51349e-20	-7.39038e-10	-0.85811
56536742	chr1:56536742:G:A	1.45172e-21	-7.39038e-10	-2.32595	1.72472e-20	-7.39038e-10	-2.32975
56536941	chr1:56536941:G:A	3.95794e-22	-2.20466	-1.4209	4.35608e-21	-2.19592	-1.5099
56536955	chr1:56536955:C:T	4.23285e-22	-2.04459	-1.51381	6.23672e-21	-1.8959	-1.45104
56537429	chr1:56537429:C:T	6.4424e-21	-7.39038e-10	-0.835792	9.25684e-20	-7.39038e-10	-0.649449
56537687	chr1:56537687:G:A	2.07839e-22	-2.02947	-2.24022	2.36009e-21	-2.07077	-2.24793
56537887	chr1:56537887:A:C	2.60567e-21	-7.39038e-10	-1.741	3.16316e-20	-7.39038e-10	-1.72324
56538475	chr1:56538475:G:A	8.33266e-22	-0.592874	-2.28822	9.57807e-21	-0.590637	-2.32728
56538492	chr1:56538492:T:C	1.89167e-21	-2.06123	-4.84864e-09	2.18658e-20	-2.09247	-4.84864e-09
56538506	chr1:56538506:G:T	8.26099e-22	-0.59695	-2.29278	9.5302e-21	-0.594185	-2.32874
56538658	chr1:56538658:A:C	1.74181e-21	-2.14377	-4.84864e-09	2.06076e-20	-2.15174	-4.84864e-09
56538749	chr1:56538749:C:A	1.70753e-21	-2.16364	-4.84864e-09	2.02559e-20	-2.16895	-4.84864e-09
56538793	chr1:56538793:A:G	1.86742e-21	-7.39038e-10	-2.07413	2.51608e-20	-7.39038e-10	-1.95211
56539597	chr1:56539597:AAC:A	4.40916e-22	-2.2115	-1.30609	4.92857e-21	-2.18163	-1.40072
56539801	chr1:56539801:G:A	1.48311e-21	-7.39038e-10	-2.30455	1.81501e-20	-7.39038e-10	-2.27872
56541006	chr1:56541006:A:G	5.29366e-21	-7.39038e-10	-1.03218	7.51349e-20	-7.39038e-10	-0.85811
56541298	chr1:56541298:A:G	1.8624e-21	-7.39038e-10	-2.07683	2.50739e-20	-7.39038e-10	-1.95557
56541360	chr1:56541360:C:T	1.44542e-21	-7.39038e-10	-2.33029	1.72984e-20	-7.39038e-10	-2.32678
56541867	chr1:56541867:T:C	3.87513e-21	0.435754	-1.77987	5.96064e-20	0.868157	-1.95779
56542058	chr1:56542058:A:C	5.29772e-21	-7.39038e-10	-1.03142	7.51482e-20	-7.39038e-10	-0.857934
56542110	chr1:56542110:T:C	5.29366e-21	-7.39038e-10	-1.03218	7.51349e-20	-7.39038e-10	-0.85811
56542119	chr1:56542119:T:C	7.73823e-22	-0.625357	-2.32975	7.57998e-21	-0.826519	-2.32537
56542165	chr1:56542165:C:T	1.56258e-21	-7.39038e-10	-2.25235	1.83399e-20	-7.39038e-10	-2.26832
56542885	chr1:56542885:G:GGTGGTGCA	5.27873e-21	-7.39038e-10	-1.03501	7.48833e-20	-7.39038e-10	-0.861465
56543056	chr1:56543056:A:G	1.44654e-21	-7.39038e-10	-2.32952	1.72232e-20	-7.39038e-10	-2.33114
56543517	chr1:56543517:C:T	9.96104e-22	-1.62565	-1.07695	2.11224e-20	-1.25693	-0.870132
56543790	chr1:56543790:A:G	1.10999e-21	-0.31238	-2.28197	1.90706e-20	0.0996028	-2.32885
56543847	chr1:56543847:A:C	5.28804e-21	-7.39038e-10	-1.03325	7.5028e-20	-7.39038e-10	-0.859535
56544312	chr1:56544312:T:C	2.05889e-22	-2.03889	-2.24022	2.34188e-21	-2.07852	-2.24793
56544477	chr1:56544477:A:G	3.56361e-22	-2.05283	-1.67767	3.84927e-21	-2.09039	-1.73912
56544924	chr1:56544924:G:C	1.71705e-21	-2.15808	-4.84864e-09	2.0351e-20	-2.16427	-4.84864e-09
56544953	chr1:56544953:T:A	1.70028e-21	-2.1679	-4.84864e-09	2.01677e-20	-2.17331	-4.84864e-09
56545039	chr1:56545039:A:T	2.83073e-22	-2.21379	-1.74696	2.97639e-21	-2.20296	-1.88373
56545426	chr1:56545426:A:C	5.27924e-21	-7.39038e-10	-1.03491	7.49496e-20	-7.39038e-10	-0.86058
56545528	chr1:56545528:T:C	2.08859e-22	-2.04364	-2.22115	2.40162e-21	-2.08153	-2.21972
56545722	chr1:56545722:C:T	1.48346e-21	-7.39038e-10	-2.30431	1.73261e-20	-7.39038e-10	-2.32518
56545723	chr1:56545723:G:A	5.28426e-21	-7.39038e-10	-1.03396	7.50654e-20	-7.39038e-10	-0.859036
56545784	chr1:56545784:T:C	1.86251e-21	-7.39038e-10	-2.07677	2.50798e-20	-7.39038e-10	-1.95533
56545989	chr1:56545989:G:A	2.15197e-21	0.363272	-2.29558	3.46287e-20	0.630944	-2.26366
56547070	chr1:56547070:A:T	5.29366e-21	-7.39038e-10	-1.03218	7.51349e-20	-7.39038e-10	-0.85811
56547119	chr1:56547119:T:C	2.2768e-21	0.441686	-2.31761	3.62706e-20	0.708872	-2.29526
56547359	chr1:56547359:C:T	1.71971e-21	-2.15653	-4.84864e-09	1.98434e-20	-2.18952	-4.84864e-09
56547375	chr1:56547375:G:A	1.57759e-21	-7.39038e-10	-2.2428	1.93435e-20	-7.39038e-10	-2.21504
56547449	chr1:56547449:C:T	2.86127e-22	-1.76383	-2.18618	4.67355e-21	-1.50474	-2.13074
56547526	chr1:56547526:C:T	2.12941e-22	-2.05147	-2.19396	2.4486e-21	-2.08949	-2.19239
56549345	chr1:56549345:C:T	3.96704e-22	-1.68434	-1.93892	5.94996e-21	-1.53804	-1.85597
56549431	chr1:56549431:A:G	2.18865e-21	-1.91541	-4.84864e-09	2.60708e-20	-1.91658	-4.84864e-09
56549623	chr1:56549623:A:G	2.09725e-22	-2.04807	-2.21258	2.41846e-21	-2.0864	-2.20786
56549645	chr1:56549645:C:T	1.48986e-21	-0.148169	-2.15184	1.5152e-20	-0.257311	-2.20195
56549650	chr1:56549650:T:C	2.31828e-21	-7.39038e-10	-1.85787	2.59746e-20	-7.39038e-10	-1.92028
56549996	chr1:56549996:A:G	1.90028e-22	-2.02877	-2.3305	2.21841e-21	-2.05027	-2.33033
56550054	chr1:56550054:C:T	4.08011e-22	-2.13181	-1.46334	4.51239e-21	-2.07068	-1.59988
56550262	chr1:56550262:A:G	1.59234e-21	-7.39038e-10	-2.23349	2.01959e-20	-7.39038e-10	-2.17192
56550320	chr1:56550320:T:C	2.06384e-22	-2.05441	-2.2223	2.39901e-21	-2.09407	-2.20826
56550459	chr1:56550459:A:C	7.92654e-22	-0.60122	-2.32984	7.76423e-21	-0.802324	-2.32554
56550804	chr1:56550804:C:G	1.93947e-21	0.0145034	-2.05078	2.92967e-20	0.40659	-2.20651
56550960	chr1:56550960:G:A	3.88603e-21	0.8709	-2.2122	5.87476e-20	1.14778	-2.25192
56551189	chr1:56551189:T:C	4.14562e-22	-2.21446	-1.36476	4.29506e-21	-2.20616	-1.51377
56551739	chr1:56551739:T:C	4.31616e-21	-7.39038e-10	-1.23633	6.19821e-20	-7.39038e-10	-1.05055
56552033	chr1:56552033:A:G	1.52139e-21	-7.39038e-10	-2.27907	1.83936e-20	-7.39038e-10	-2.26539
56552066	chr1:56552066:C:T	1.36711e-21	-0.378789	-2.0072	1.71362e-20	-0.212278	-2.12393
56552073	chr1:56552073:C:T	1.66419e-21	-2.18935	-4.84864e-09	1.97763e-20	-2.19291	-4.84864e-09
56552236	chr1:56552236:A:G	2.76563e-22	-1.79387	-2.19014	4.5143e-21	-1.54366	-2.12649
56553180	chr1:56553180:T:C	3.14226e-21	-2.21412	0.660367	3.07495e-20	-2.21453	0.463007
56553539	chr1:56553539:A:G	1.69729e-21	-2.16966	-4.84864e-09	2.01369e-20	-2.17484	-4.84864e-09
56553626	chr1:56553626:C:T	1.70337e-21	-2.16609	-4.84864e-09	2.01927e-20	-2.17207	-4.84864e-09
56553828	chr1:56553828:C:G	1.72781e-21	-7.39038e-10	-2.15184	2.09815e-20	-7.39038e-10	-2.13375
56554171	chr1:56554171:A:G	8.76824e-22	-1.10832	-1.72182	1.18371e-20	-0.98907	-1.71709
56554226	chr1:56554226:C:A	1.24358e-20	-7.39038e-10	-0.178116	1.44075e-19	-7.39038e-10	-0.20706
56554436	chr1:56554436:T:G	5.19874e-22	-1.03369	-2.31917	5.85196e-21	-1.0854	-2.32522
56554831	chr1:56554831:T:C	1.62754e-21	-2.21162	-4.84864e-09	1.94503e-20	-2.20954	-4.84864e-09
56555010	chr1:56555010:G:A	1.71689e-21	-2.15818	-4.84864e-09	2.04749e-20	-2.1582	-4.84864e-09
56555230	chr1:56555230:C:T	4.21211e-22	-1.99415	-1.56916	4.57251e-21	-2.07432	-1.58301
56555262	chr1:56555262:TC:T	4.54243e-22	-1.40082	-2.087	4.90938e-21	-1.54351	-2.04274
56555272	chr1:56555272:C:T	7.62519e-22	-1.07063	-1.89919	1.01927e-20	-1.0213	-1.83443
56555639	chr1:56555639:T:C	4.3788e-21	-7.39038e-10	-1.22192	6.02395e-20	-7.39038e-10	-1.07907
56556055	chr1:56556055:G:T	1.97465e-22	-2.20536	-2.11553	2.46002e-21	-2.19187	-2.08536
56556609	chr1:56556609:G:T	2.09282e-22	-1.93456	-2.32821	2.43987e-21	-1.96757	-2.31789
56556643	chr1:56556643:A:G	1.87778e-22	-2.16646	-2.20473	2.18407e-21	-2.09515	-2.30106
56556704	chr1:56556704:G:T	1.58789e-21	-7.39038e-10	-2.23628	2.13508e-20	-7.39038e-10	-2.1163
56557105	chr1:56557105:T:C	3.73248e-22	-1.57224	-2.11196	4.56294e-21	-1.70664	-1.95279
56557381	chr1:56557381:G:A	3.80393e-22	-1.73363	-1.93161	5.06549e-21	-1.83661	-1.71834
56557652	chr1:56557652:G:A	3.41105e-22	-1.69658	-2.07768	4.36586e-21	-1.8175	-1.88608
56558615	chr1:56558615:G:A	1.59166e-21	-7.39038e-10	-2.23391	1.82554e-20	-7.39038e-10	-2.27294
56558663	chr1:56558663:A:G	3.04663e-21	-7.39038e-10	-1.58466	3.68627e-20	-7.39038e-10	-1.5702
56558683	chr1:56558683:C:G	3.1741e-22	-1.61206	-2.2342	3.73562e-21	-1.73927	-2.12021
56558718	chr1:56558718:T:C	2.46659e-21	-1.79586	-4.84864e-09	3.20819e-20	-1.7091	-4.84864e-09
56558776	chr1:56558776:C:G	3.39859e-22	-1.69981	-2.07811	4.3498e-21	-1.82029	-1.88697
56558855	chr1:56558855:T:A	3.40973e-22	-1.70258	-2.07207	4.3714e-21	-1.82333	-1.87898
56558887	chr1:56558887:G:A	3.7656e-22	-1.75519	-1.92018	5.01157e-21	-1.86143	-1.70421
56559561	chr1:56559561:T:C	2.341e-21	-7.39038e-10	-1.84811	2.61517e-20	-7.39038e-10	-1.91348
56559978	chr1:56559978:G:A	1.67017e-21	-7.39038e-10	-2.18577	1.92848e-20	-7.39038e-10	-2.21808
56560091	chr1:56560091:C:T	1.69164e-22	-2.20263	-2.27295	1.89082e-21	-2.21428	-2.32611
56560589	chr1:56560589:T:G	4.29109e-22	-1.95466	-1.59007	5.57121e-21	-1.95566	-1.50412
56561928	chr1:56561928:A:G	3.11988e-21	-7.39038e-10	-1.5609	4.01656e-20	-7.39038e-10	-1.48439
56562116	chr1:56562116:A:G	5.73502e-22	-2.21224	-1.04245	6.54229e-21	-2.19892	-1.10019
56562210	chr1:56562210:T:C	1.70243e-21	-7.39038e-10	-2.16663	2.08985e-20	-7.39038e-10	-2.13772
56562272	chr1:56562272:T:C	1.70797e-21	-2.16339	-4.84864e-09	2.09768e-20	-2.13398	-4.84864e-09
56563118	chr1:56563118:G:A	1.07981e-21	-2.21429	-0.407616	1.27149e-20	-2.19	-0.444619
56563141	chr1:56563141:C:A	1.03496e-21	-2.21171	-0.452623	1.19698e-20	-2.20054	-0.494461
56563267	chr1:56563267:C:T	1.81307e-21	-2.10367	-4.84864e-09	2.24565e-20	-2.06582	-4.84864e-09
56563516	chr1:56563516:G:A	1.08452e-21	-2.21431	-0.403245	1.27721e-20	-2.18984	-0.44029
56563629	chr1:56563629:G:A	1.65986e-21	-2.19196	-4.84864e-09	1.9434e-20	-2.21037	-4.84864e-09
56563907	chr1:56563907:C:T	4.47502e-22	-2.09146	-1.41131	4.66137e-21	-2.10157	-1.53652
56563908	chr1:56563908:G:A	2.58296e-21	-1.74976	-4.84864e-09	2.81162e-20	-1.84105	-4.84864e-09
56564196	chr1:56564196:C:T	6.1272e-22	-2.21025	-0.978289	6.96204e-21	-2.20292	-1.034
56564551	chr1:56564551:G:A	6.25975e-22	-2.1807	-0.986439	6.9395e-21	-2.19724	-1.04293
56564943	chr1:56564943:T:G	1.72256e-21	-7.39038e-10	-2.15488	1.9388e-20	-7.39038e-10	-2.21274
56565070	chr1:56565070:A:G	4.16233e-22	-2.19433	-1.38088	4.57665e-21	-2.20631	-1.45012
56565183	chr1:56565183:T:A	3.96757e-22	-2.20919	-1.41394	4.07882e-21	-2.20661	-1.56498
56565435	chr1:56565435:A:T	1.49875e-21	-7.39038e-10	-2.29406	1.80319e-20	-7.39038e-10	-2.28526
56565582	chr1:56565582:G:A	1.44599e-21	-7.39038e-10	-2.3299	1.74111e-20	-7.39038e-10	-2.32029
56565947	chr1:56565947:A:G	2.47415e-21	-7.39038e-10	-1.79279	2.62882e-20	-7.39038e-10	-1.90828
56566038	chr1:56566038:T:C	5.80897e-21	-7.39038e-10	-0.93929	4.51111e-20	-7.39038e-10	-1.36827
56566265	chr1:56566265:A:G	7.53349e-22	-2.1815	-0.800419	8.42646e-21	-2.19786	-0.848159
56566711	chr1:56566711:G:A	4.66225e-21	-7.39038e-10	-1.15919	4.19351e-20	-7.39038e-10	-1.44127
56566795	chr1:56566795:A:C	2.03796e-22	-1.96123	-2.3281	2.23574e-21	-2.04876	-2.32406
56567146	chr1:56567146:G:A	2.29469e-21	-7.39038e-10	-1.86809	2.96078e-20	-7.39038e-10	-1.78936
56567196	chr1:56567196:A:G	4.22653e-21	-7.39038e-10	-1.25731	6.12661e-20	-7.39038e-10	-1.06217
56567438	chr1:56567438:C:T	2.17697e-21	-1.92076	-4.84864e-09	2.56475e-20	-1.93295	-4.84864e-09
56567459	chr1:56567459:G:A	7.39277e-21	-7.39038e-10	-0.69819	4.60067e-20	-7.39038e-10	-1.34861
56567493	chr1:56567493:G:GCA	1.66605e-21	-2.18824	-4.84864e-09	1.95212e-20	-2.20589	-4.84864e-09
56567742	chr1:56567742:GT:G	1.72369e-21	-2.15422	-4.84864e-09	2.033e-20	-2.1653	-4.84864e-09
56567988	chr1:56567988:A:C	4.50031e-22	-2.12873	-1.3684	4.86243e-21	-2.15614	-1.43972
56568111	chr1:56568111:G:T	6.91365e-22	-2.20452	-0.863263	7.70829e-21	-2.20948	-0.925619
56568472	chr1:56568472:G:A	3.26518e-22	-1.83335	-1.98461	4.0962e-21	-1.97081	-1.79652
56568638	chr1:56568638:T:A	6.92159e-22	-2.19992	-0.866715	7.66181e-21	-2.21201	-0.929138
56569117	chr1:56569117:C:T	4.553e-22	-2.12286	-1.36264	4.91137e-21	-2.15168	-1.43417
56569634	chr1:56569634:G:T	7.54481e-21	-7.39038e-10	-0.677833	7.38767e-20	-7.39038e-10	-0.874998
56570102	chr1:56570102:A:G	1.70652e-21	-2.16423	-4.84864e-09	2.09531e-20	-2.13511	-4.84864e-09
56570201	chr1:56570201:T:C	2.68928e-21	-7.39038e-10	-1.70942	2.91858e-20	-7.39038e-10	-1.80371
56570315	chr1:56570315:G:A	2.35796e-21	-7.39038e-10	-1.84089	3.33143e-20	-7.39038e-10	-1.67141
56570344	chr1:56570344:T:C	1.93591e-22	-2.04617	-2.29453	2.13492e-21	-2.09586	-2.32311
56570374	chr1:56570374:T:C	2.59443e-21	-2.20661	0.461282	2.27261e-20	-2.20652	0.152636
56570455	chr1:56570455:A:G	2.54272e-21	-7.39038e-10	-1.76546	2.60964e-20	-7.39038e-10	-1.9156
56570457	chr1:56570457:T:G	2.07131e-22	-1.95511	-2.31798	2.23022e-21	-2.0448	-2.3305
56570684	chr1:56570684:C:A	2.66549e-21	-2.21311	0.494803	2.88403e-20	-2.21114	0.395519
56570723	chr1:56570723:T:C	4.83711e-21	-7.39038e-10	-1.12238	4.33037e-20	-7.39038e-10	-1.40916
56571370	chr1:56571370:C:G	2.30627e-21	-7.39038e-10	-1.86306	2.97618e-20	-7.39038e-10	-1.78417
56571420	chr1:56571420:G:A	6.35127e-22	-2.14782	-1.0048	6.98692e-21	-2.17259	-1.06076
56571529	chr1:56571529:G:A	4.12187e-21	-7.39038e-10	-1.28239	5.36213e-20	-7.39038e-10	-1.19545
56571770	chr1:56571770:GCAAT:G	2.59598e-21	-7.39038e-10	-1.74473	3.38047e-20	-7.39038e-10	-1.6568
56571886	chr1:56571886:T:C	2.50304e-22	-1.82433	-2.25944	2.43972e-21	-1.96545	-2.32006
56572496	chr1:56572496:T:C	2.02733e-22	-2.02433	-2.27023	2.20114e-21	-2.07762	-2.3108
56572522	chr1:56572522:C:G	1.47455e-21	-7.39038e-10	-2.31034	1.74663e-20	-7.39038e-10	-2.31712
56572649	chr1:56572649:T:C	5.38883e-21	-7.39038e-10	-1.01436	4.73336e-20	-7.39038e-10	-1.32018
56572794	chr1:56572794:A:G	2.44711e-22	-2.18971	-1.91666	2.95418e-21	-2.20884	-1.88534
56573374	chr1:56573374:G:A	1.72914e-21	-2.15107	-4.84864e-09	2.12828e-20	-2.1195	-4.84864e-09
56573488	chr1:56573488:G:GAT	2.26423e-21	-7.39038e-10	-1.88146	2.91869e-20	-7.39038e-10	-1.80367
56573542	chr1:56573542:C:T	5.87721e-21	-7.39038e-10	-0.92761	4.63297e-20	-7.39038e-10	-1.34161
56573826	chr1:56573826:C:A	3.83829e-21	-7.39038e-10	-1.35367	4.42314e-20	-7.39038e-10	-1.38796
56574222	chr1:56574222:A:G	3.07941e-22	-1.86871	-2.00783	3.82773e-21	-1.99391	-1.84121
56574293	chr1:56574293:A:T	3.23801e-21	-7.39038e-10	-1.52373	3.46951e-20	-7.39038e-10	-1.6308
56574392	chr1:56574392:C:T	5.68093e-21	-7.39038e-10	-0.961578	4.95705e-20	-7.39038e-10	-1.274
56574445	chr1:56574445:A:G	2.07624e-22	-2.02252	-2.2482	2.09695e-21	-2.12125	-2.31565
56575111	chr1:56575111:A:G	1.5394e-20	-7.39038e-10	0.0352824	1.3424e-19	-7.39038e-10	-0.277763
56575155	chr1:56575155:C:T	2.3307e-21	-1.85253	-4.84864e-09	2.68696e-20	-1.8864	-4.84864e-09
56575272	chr1:56575272:G:A	2.56791e-22	-2.18542	-1.87277	3.06189e-21	-2.20571	-1.85265
56575469	chr1:56575469:G:A	1.79604e-21	-2.11311	-4.84864e-09	2.38392e-20	-2.00606	-4.84864e-09
56575842	chr1:56575842:T:C	1.71341e-21	-2.16021	-4.84864e-09	2.10507e-20	-2.13046	-4.84864e-09
56575864	chr1:56575864:T:C	9.691e-22	-2.18324	-0.54684	1.06268e-20	-2.19852	-0.615504
56575890	chr1:56575890:A:C	1.53029e-20	-7.39038e-10	0.0293489	1.33457e-19	-7.39038e-10	-0.283613
56576662	chr1:56576662:C:T	2.42117e-22	-1.86723	-2.24979	2.36704e-21	-1.99954	-2.31621
56577281	chr1:56577281:G:A	8.37163e-22	-2.16865	-0.707781	9.01147e-21	-2.18772	-0.791182
56577759	chr1:56577759:C:T	1.69285e-22	-2.16862	-2.30625	2.08431e-21	-2.1434	-2.29956
56578597	chr1:56578597:G:A	5.67308e-21	-7.39038e-10	-0.962961	6.38919e-20	-7.39038e-10	-1.0202
56578658	chr1:56578658:C:T	2.04534e-22	-2.09093	-2.19479	2.05978e-21	-2.16952	-2.28528
56578783	chr1:56578783:GGCGCGGCGCGGCGCT:G	1.68374e-21	-7.39038e-10	-2.17767	1.90766e-20	-7.39038e-10	-2.22894
56579254	chr1:56579254:A:G	1.62433e-21	-2.2136	-4.84864e-09	1.98666e-20	-2.18836	-4.84864e-09
56579261	chr1:56579261:A:G	3.30914e-21	-1.50201	-4.84864e-09	3.70337e-20	-1.56557	-4.84864e-09
56579914	chr1:56579914:T:C	9.40646e-22	-1.54673	-1.21315	8.36808e-21	-1.48022	-1.57275
56580082	chr1:56580082:AACC:A	1.50387e-21	-2.20236	-0.0882857	1.34586e-20	-2.20587	-0.371909
56580365	chr1:56580365:T:G	7.83703e-22	-1.64105	-1.30137	7.02976e-21	-1.59804	-1.6292
56580695	chr1:56580695:G:A	6.17307e-21	-7.39038e-10	-0.878497	6.89093e-20	-7.39038e-10	-0.944605
56580980	chr1:56580980:A:G	2.15839e-21	-1.50292	-0.426408	1.87417e-20	-1.45008	-0.796565
56581040	chr1:56581040:G:A	1.62813e-21	-2.21126	-4.84864e-09	1.94465e-20	-2.20973	-4.84864e-09
56581052	chr1:56581052:ATTTTTAGTAGAGATGGGGC:A	2.14787e-21	-7.39038e-10	-1.93422	3.01678e-20	-7.39038e-10	-1.77062
56581745	chr1:56581745:T:C	7.02107e-22	-0.930861	-2.1215	7.4581e-21	-0.983467	-2.18463
56581774	chr1:56581774:T:C	2.34468e-21	-1.84654	-4.84864e-09	2.70563e-20	-1.87947	-4.84864e-09
56582111	chr1:56582111:G:A	2.27775e-21	-7.39038e-10	-1.87551	2.34481e-20	-7.39038e-10	-2.02261
56582842	chr1:56582842:T:C	2.29371e-22	-1.88411	-2.287	2.44884e-21	-2.04281	-2.23897
56583967	chr1:56583967:A:C	1.82068e-21	-2.09948	-4.84864e-09	2.26725e-20	-2.05624	-4.84864e-09
56584304	chr1:56584304:T:C	3.02572e-22	-2.10712	-1.78701	3.40947e-21	-2.17444	-1.7764
56585007	chr1:56585007:C:T	1.96324e-22	-2.07266	-2.25402	2.14513e-21	-2.11333	-2.30087
56586344	chr1:56586344:T:C	6.88442e-22	-1.62027	-1.45175	6.39353e-21	-1.57728	-1.74483
56586369	chr1:56586369:G:A	2.65669e-21	-1.72161	-4.84864e-09	2.88982e-20	-1.81361	-4.84864e-09
56587235	chr1:56587235:T:C	7.23404e-22	-1.61579	-1.40669	6.67828e-21	-1.57122	-1.70732
56587759	chr1:56587759:G:A	2.02261e-21	-7.39038e-10	-1.99431	2.509e-20	-7.39038e-10	-1.95493
56587954	chr1:56587954:T:C	1.98063e-21	-7.39038e-10	-2.01528	2.4558e-20	-7.39038e-10	-1.97636
56588234	chr1:56588234:G:A	1.82302e-21	-2.0982	-4.84864e-09	2.27248e-20	-2.05394	-4.84864e-09
56588636	chr1:56588636:A:G	1.86907e-21	-7.39038e-10	-2.07325	2.21731e-20	-7.39038e-10	-2.07852
56588857	chr1:56588857:A:T	1.53071e-21	-7.39038e-10	-2.27296	1.78212e-20	-7.39038e-10	-2.297
56589251	chr1:56589251:A:G	2.0006e-21	-7.39038e-10	-2.00525	2.48111e-20	-7.39038e-10	-1.96611
56590171	chr1:56590171:A:G	1.69021e-21	-2.17384	-4.84864e-09	2.26391e-20	-2.05772	-4.84864e-09
56590540	chr1:56590540:C:A	1.6443e-21	-2.20138	-4.84864e-09	1.97987e-20	-2.19178	-4.84864e-09
56590702	chr1:56590702:G:A	9.18614e-22	-1.33184	-1.45175	8.79784e-21	-1.25806	-1.74483
56591175	chr1:56591175:G:A	1.74722e-21	-2.14067	-4.84864e-09	2.11442e-20	-2.12603	-4.84864e-09
56591363	chr1:56591363:AT:A	4.05227e-21	-7.39038e-10	-1.29942	5.86622e-20	-7.39038e-10	-1.1056
56591418	chr1:56591418:C:T	2.72112e-22	-1.8882	-2.11203	3.90815e-21	-1.85887	-1.95546
56591456	chr1:56591456:G:A	3.73839e-21	-7.39038e-10	-1.38004	5.38933e-20	-7.39038e-10	-1.19039
56591643	chr1:56591643:G:A	9.75027e-22	-2.21454	-0.509441	1.07874e-20	-2.2131	-0.585918
56591941	chr1:56591941:A:T	2.27797e-21	-7.39038e-10	-1.87541	2.34504e-20	-7.39038e-10	-2.02251
56592289	chr1:56592289:T:G	2.79677e-22	-2.21386	-1.75895	3.08757e-21	-2.21383	-1.83618
56593063	chr1:56593063:CTTA:C	1.49921e-21	-7.39038e-10	-2.29376	1.82444e-20	-7.39038e-10	-2.27354
56593269	chr1:56593269:A:G	1.44964e-21	-7.39038e-10	-2.32738	1.73245e-20	-7.39038e-10	-2.32528
56593433	chr1:56593433:C:A	2.55336e-22	-1.73292	-2.33095	3.10176e-21	-1.71795	-2.32748
56593898	chr1:56593898:T:C	1.4941e-21	-7.39038e-10	-2.29717	1.7721e-20	-7.39038e-10	-2.30265
56593900	chr1:56593900:T:C	2.81633e-22	-2.21448	-1.75137	3.10112e-21	-2.21446	-1.83117
56594122	chr1:56594122:T:C	5.8546e-22	-0.985862	-2.24819	6.38003e-21	-1.04872	-2.2755
56594708	chr1:56594708:C:T	4.24365e-21	-7.39038e-10	-1.25327	6.39517e-20	-7.39038e-10	-1.01927
56594775	chr1:56594775:G:A	3.31962e-21	-7.39038e-10	-1.49884	4.4211e-20	-7.39038e-10	-1.38842
56595457	chr1:56595457:G:A	1.97568e-22	-2.00513	-2.31523	2.07172e-21	-2.12121	-2.32781
56595667	chr1:56595667:T:C	4.26501e-22	-1.60342	-1.94741	5.01118e-21	-1.4969	-2.06882
56596480	chr1:56596480:T:C	8.78794e-22	-1.41906	-1.40884	8.30459e-21	-1.3485	-1.71209
56596957	chr1:56596957:A:T	1.754e-21	-7.39038e-10	-2.1368	1.87155e-20	-7.39038e-10	-2.24804
56597408	chr1:56597408:G:A	1.90323e-22	-2.09945	-2.25827	2.0887e-21	-2.13678	-2.30407
56597665	chr1:56597665:T:C	6.6292e-22	-0.859599	-2.2502	7.18098e-21	-0.928769	-2.27719
56598025	chr1:56598025:T:C	2.81418e-22	-2.21342	-1.75318	3.05509e-21	-2.21277	-1.84782
56598030	chr1:56598030:C:A	1.93157e-21	-2.04036	-4.84864e-09	2.45891e-20	-1.97509	-4.84864e-09
56598046	chr1:56598046:T:A	2.76124e-22	-2.21323	-1.77237	3.00286e-21	-2.21248	-1.86535
56598502	chr1:56598502:A:G	1.50256e-21	-7.39038e-10	-2.29152	1.78251e-20	-7.39038e-10	-2.29679
56598603	chr1:56598603:A:G	2.09267e-21	-7.39038e-10	-1.96025	2.46697e-20	-7.39038e-10	-1.97182
56598680	chr1:56598680:G:A	1.4715e-21	-7.39038e-10	-2.31241	1.82857e-20	-7.39038e-10	-2.27128
56598935	chr1:56598935:G:T	1.94609e-22	-2.08745	-2.24801	2.1166e-21	-2.13063	-2.29695
56598936	chr1:56598936:G:T	3.92941e-22	-2.13938	-1.49341	4.07941e-21	-2.1458	-1.62564
56599071	chr1:56599071:T:C	2.81081e-22	-2.21356	-1.75425	3.05183e-21	-2.21292	-1.84873
56599291	chr1:56599291:G:A	3.42594e-21	-7.39038e-10	-1.46732	4.31277e-20	-7.39038e-10	-1.41323
56599622	chr1:56599622:C:T	1.67822e-22	-2.2096	-2.27395	1.91339e-21	-2.21205	-2.31647
56599637	chr1:56599637:G:T	3.94792e-21	-7.39038e-10	-1.3255	5.71864e-20	-7.39038e-10	-1.13108
56599710	chr1:56599710:G:A	3.64567e-22	-1.71149	-1.99624	4.27974e-21	-1.61338	-2.11013
56599728	chr1:56599728:A:G	3.88548e-22	-1.69901	-1.94502	4.52503e-21	-1.59956	-2.06821
56599760	chr1:56599760:G:A	3.20506e-21	-7.39038e-10	-1.53396	3.17151e-20	-7.39038e-10	-1.7206
56599768	chr1:56599768:C:T	1.4879e-21	-7.39038e-10	-2.30133	1.76568e-20	-7.39038e-10	-2.30627
56599967	chr1:56599967:G:A	2.33743e-21	-7.39038e-10	-1.84964	2.39151e-20	-7.39038e-10	-2.00289
56599973	chr1:56599973:C:A	4.73869e-22	-2.20701	-1.23851	5.09512e-21	-2.2053	-1.34382
56600082	chr1:56600082:T:C	3.37882e-21	-7.39038e-10	-1.48117	4.50959e-20	-7.39038e-10	-1.36861
56600771	chr1:56600771:G:A	8.59522e-22	-1.17618	-1.67389	8.92345e-21	-1.13174	-1.85697
56600790	chr1:56600790:C:T	3.96691e-21	-7.39038e-10	-1.32071	5.74731e-20	-7.39038e-10	-1.12608
56600807	chr1:56600807:G:A	1.4545e-21	-7.39038e-10	-2.32403	1.73022e-20	-7.39038e-10	-2.32656
56601098	chr1:56601098:G:T	2.41783e-22	-2.10596	-2.01245	2.604e-21	-2.1437	-2.07664
56601315	chr1:56601315:G:A	2.87596e-22	-2.21153	-1.73336	3.12481e-21	-2.21249	-1.82553
56601622	chr1:56601622:T:C	2.20161e-21	-7.39038e-10	-1.9095	2.27958e-20	-7.39038e-10	-2.05082
56601749	chr1:56601749:G:C	2.18536e-22	-2.0993	-2.1202	2.68642e-21	-2.12341	-2.06578
56601887	chr1:56601887:C:T	2.61466e-22	-1.9981	-2.04204	3.02741e-21	-2.01664	-2.05305
56601960	chr1:56601960:T:C	1.73316e-21	-7.39038e-10	-2.14875	2.0068e-20	-7.39038e-10	-2.17827
56602056	chr1:56602056:A:G	1.27868e-21	-2.17545	-0.277419	1.78855e-20	-2.11649	-0.17692
56602434	chr1:56602434:T:C	1.8897e-22	-2.19183	-2.17304	2.30565e-21	-2.17747	-2.16456
56602459	chr1:56602459:G:A	1.924e-22	-2.15514	-2.19173	2.36636e-21	-2.13335	-2.1827
56602510	chr1:56602510:T:C	2.14044e-21	-7.39038e-10	-1.93768	2.73182e-20	-7.39038e-10	-1.86984
56602572	chr1:56602572:T:A	2.24296e-21	-7.39038e-10	-1.8909	2.51072e-20	-7.39038e-10	-1.95424
56602725	chr1:56602725:T:C	2.38015e-22	-1.97206	-2.16206	2.91573e-21	-1.95854	-2.14874
56602733	chr1:56602733:C:A	2.5413e-22	-1.91965	-2.14895	3.1395e-21	-1.89797	-2.13536
56602775	chr1:56602775:C:A	2.31859e-22	-1.93296	-2.22736	2.84424e-21	-1.91464	-2.21747
56602978	chr1:56602978:C:A	2.52616e-21	-1.77199	-4.84864e-09	3.1335e-20	-1.73266	-4.84864e-09
56603152	chr1:56603152:C:G	2.38283e-22	-1.913	-2.21999	2.9176e-21	-1.89265	-2.21399
56603153	chr1:56603153:A:G	2.38699e-22	-1.91125	-2.21999	2.92247e-21	-1.89098	-2.21399
56603159	chr1:56603159:A:G	2.37929e-22	-1.91358	-2.2209	2.90906e-21	-1.89356	-2.216
56603174	chr1:56603174:C:T	2.18057e-21	-1.91911	-4.84864e-09	2.72098e-20	-1.87382	-4.84864e-09
56603438	chr1:56603438:A:G	2.27547e-22	-1.98156	-2.19753	2.66633e-21	-1.9754	-2.22129
56603459	chr1:56603459:T:C	2.37305e-22	-1.9055	-2.2316	2.89748e-21	-1.88567	-2.22788
56603485	chr1:56603485:T:A	1.24542e-20	-7.39038e-10	-0.176638	8.77455e-20	-7.39038e-10	-0.702955
56603901	chr1:56603901:T:G	2.38543e-22	-1.91593	-2.21597	2.91467e-21	-1.89659	-2.21105
56603922	chr1:56603922:A:C	1.74821e-22	-2.12003	-2.32265	2.30844e-21	-2.04337	-2.29746
56603941	chr1:56603941:A:T	2.36731e-22	-1.91803	-2.2215	2.89189e-21	-1.89842	-2.21707
56603957	chr1:56603957:C:T	3.00963e-22	-1.92252	-1.97694	3.28756e-21	-1.95848	-2.02877
56604438	chr1:56604438:G:A	2.00983e-21	-2.00064	-4.84864e-09	2.42286e-20	-1.98986	-4.84864e-09
56604740	chr1:56604740:C:T	1.64397e-22	-2.18093	-2.32324	2.17542e-21	-2.08616	-2.31401
56604762	chr1:56604762:T:C	2.39651e-22	-1.91041	-2.21685	2.92721e-21	-1.89139	-2.21195
56604828	chr1:56604828:G:T	2.37484e-22	-1.90549	-2.23086	2.90674e-21	-1.88655	-2.22381
56604913	chr1:56604913:T:C	2.40206e-22	-1.89919	-2.22577	2.93498e-21	-1.87921	-2.22148
56604917	chr1:56604917:T:C	2.40421e-22	-1.90074	-2.22332	2.93722e-21	-1.88088	-2.21905
56604949	chr1:56604949:A:G	2.38889e-22	-1.9111	-2.21935	2.91956e-21	-1.89102	-2.21494
56604967	chr1:56604967:C:A	3.3663e-21	-1.48488	-4.84864e-09	3.72312e-20	-1.56025	-4.84864e-09
56605054	chr1:56605054:A:T	2.7952e-22	-1.83856	-2.13481	3.39879e-21	-1.81918	-2.13479
56605180	chr1:56605180:G:T	2.40039e-22	-1.91023	-2.21542	2.93437e-21	-1.89013	-2.21078
56605211	chr1:56605211:C:T	1.7493e-21	-7.39038e-10	-2.13948	1.74158e-20	-7.39038e-10	-2.32002
56605340	chr1:56605340:C:T	1.88619e-21	-7.39038e-10	-2.06413	2.18374e-20	-7.39038e-10	-2.09377
56605372	chr1:56605372:C:T	1.46582e-21	-7.39038e-10	-2.31628	1.75321e-20	-7.39038e-10	-2.31336
56605623	chr1:56605623:T:A	2.4395e-22	-1.89769	-2.2118	2.98321e-21	-1.87651	-2.20789
56605811	chr1:56605811:G:C	1.83864e-22	-2.10497	-2.28728	2.49086e-21	-1.96899	-2.29577
56605940	chr1:56605940:C:T	2.60979e-21	-7.39038e-10	-1.73942	2.8829e-20	-7.39038e-10	-1.81602
56605975	chr1:56605975:A:G	2.95079e-22	-2.06977	-1.84943	3.46339e-21	-2.06369	-1.87146
56605996	chr1:56605996:T:C	1.63967e-22	-2.18355	-2.32324	2.15762e-21	-2.09438	-2.31401
56606021	chr1:56606021:A:G	2.24545e-21	-7.39038e-10	-1.88979	3.11607e-20	-7.39038e-10	-1.73824
56606278	chr1:56606278:T:A	2.35074e-22	-1.92883	-2.21772	2.87296e-21	-1.90921	-2.21284
56606508	chr1:56606508:G:A	2.14004e-22	-1.96844	-2.27201	2.38881e-21	-2.08022	-2.22638
56606979	chr1:56606979:A:G	2.29627e-22	-1.89532	-2.27467	2.80649e-21	-1.87548	-2.26998
56606981	chr1:56606981:C:T	2.28297e-22	-1.86092	-2.31488	2.79541e-21	-1.83894	-2.31047
56607717	chr1:56607717:A:G	1.88466e-21	-7.39038e-10	-2.06495	2.11441e-20	-7.39038e-10	-2.12604
56607747	chr1:56607747:G:A	2.64051e-22	-1.82592	-2.20438	2.99488e-21	-1.8647	-2.21579
56607931	chr1:56607931:A:G	2.44957e-22	-1.90184	-2.20352	3.00103e-21	-1.88133	-2.19711
56608144	chr1:56608144:TAATTC:T	2.43073e-22	-1.93712	-2.17597	2.8416e-21	-1.92638	-2.20665
56608178	chr1:56608178:A:G	1.65349e-21	-7.39038e-10	-2.1958	1.88676e-20	-7.39038e-10	-2.23995
56608274	chr1:56608274:G:A	2.87046e-21	-7.39038e-10	-1.64422	3.03122e-20	-7.39038e-10	-1.76584
56608361	chr1:56608361:T:C	2.41545e-22	-1.91157	-2.20783	2.95541e-21	-1.89224	-2.20152
56608877	chr1:56608877:G:A	2.95802e-22	-1.93304	-1.98372	3.23943e-21	-1.9676	-2.0344
56609012	chr1:56609012:C:T	2.34352e-22	-1.8837	-2.26593	2.87617e-21	-1.86195	-2.25898
56609235	chr1:56609235:A:G	1.85791e-21	-2.07924	-4.84864e-09	2.34479e-20	-2.02261	-4.84864e-09
56609331	chr1:56609331:A:C	8.94169e-21	-7.39038e-10	-0.507969	9.44218e-20	-7.39038e-10	-0.629624
56609357	chr1:56609357:A:G	2.88783e-22	-1.94588	-1.99489	3.17029e-21	-1.97813	-2.04545
56609725	chr1:56609725:G:A	2.30284e-22	-1.9609	-2.20623	2.62731e-21	-1.99159	-2.21985
56609742	chr1:56609742:G:A	1.86641e-21	-7.39038e-10	-2.07467	2.28917e-20	-7.39038e-10	-2.04662
56610020	chr1:56610020:T:C	1.48066e-21	-7.39038e-10	-2.30621	1.80805e-20	-7.39038e-10	-2.28256
56610262	chr1:56610262:G:A	2.43188e-22	-1.90419	-2.20842	2.97557e-21	-1.88453	-2.20243
56610331	chr1:56610331:A:G	2.46027e-22	-1.89926	-2.20175	3.01151e-21	-1.87926	-2.19569
56610465	chr1:56610465:C:T	2.45519e-22	-1.89144	-2.21164	3.00379e-21	-1.87141	-2.20611
56611015	chr1:56611015:A:G	3.20408e-21	-1.53427	-4.84864e-09	4.04763e-20	-1.47668	-4.84864e-09
56611073	chr1:56611073:G:A	1.76047e-21	-2.13311	-4.84864e-09	2.00192e-20	-2.1807	-4.84864e-09
56611087	chr1:56611087:T:C	2.39887e-22	-1.91852	-2.20776	2.93564e-21	-1.89902	-2.20145
56611124	chr1:56611124:C:T	2.49048e-21	-7.39038e-10	-1.78622	2.75998e-20	-7.39038e-10	-1.85959
56611320	chr1:56611320:T:C	2.2984e-21	-1.86648	-4.84864e-09	2.99651e-20	-1.77736	-4.84864e-09
56611461	chr1:56611461:G:C	2.51621e-21	-7.39038e-10	-1.77594	2.60101e-20	-7.39038e-10	-1.91891
56611635	chr1:56611635:C:G	2.45864e-22	-1.90463	-2.19704	3.00807e-21	-1.88582	-2.19028
56611640	chr1:56611640:A:T	1.06258e-20	-7.39038e-10	-0.335406	9.46731e-20	-7.39038e-10	-0.626966
56611644	chr1:56611644:C:T	1.91297e-21	-7.39038e-10	-2.05004	2.22476e-20	-7.39038e-10	-2.07516
56611661	chr1:56611661:T:G	2.34935e-22	-1.93472	-2.21242	2.67062e-21	-1.96794	-2.22714
56611759	chr1:56611759:T:A	1.46082e-21	-7.39038e-10	-2.3197	1.75664e-20	-7.39038e-10	-2.31141
56611865	chr1:56611865:A:C	1.98075e-22	-2.12281	-2.19499	2.39476e-21	-2.04263	-2.26148
56611924	chr1:56611924:A:C	1.64776e-22	-2.17994	-2.32192	2.18378e-21	-2.08493	-2.31141
56612050	chr1:56612050:C:T	2.2791e-22	-1.95796	-2.21954	2.59626e-21	-1.98975	-2.23357
56612156	chr1:56612156:G:A	4.99276e-21	-7.39038e-10	-1.0907	5.94879e-20	-7.39038e-10	-1.09162
56612263	chr1:56612263:C:T	2.388e-22	-1.92225	-2.20858	2.92236e-21	-1.9028	-2.2022
56612264	chr1:56612264:A:G	2.38336e-22	-1.92486	-2.20791	2.9151e-21	-1.90598	-2.20151
56612518	chr1:56612518:C:T	2.09872e-20	-7.39038e-10	0.345219	2.03219e-19	-7.39038e-10	0.136888
56612522	chr1:56612522:T:C	2.12089e-22	-1.96381	-2.28563	2.52132e-21	-1.95544	-2.29717
56612567	chr1:56612567:A:C	2.12789e-22	-1.97219	-2.27396	2.52735e-21	-1.96337	-2.28685
56612704	chr1:56612704:A:C	1.86488e-21	-7.39038e-10	-2.0755	2.28739e-20	-7.39038e-10	-2.0474
56612873	chr1:56612873:T:A	2.47087e-22	-1.90193	-2.19478	3.02418e-21	-1.88214	-2.18861
56612988	chr1:56612988:C:T	2.42592e-22	-1.89963	-2.21543	2.96793e-21	-1.87985	-2.20968
56613068	chr1:56613068:C:T	1.64184e-21	-2.20288	-4.84864e-09	1.98334e-20	-2.19003	-4.84864e-09
56613177	chr1:56613177:G:A	1.64328e-22	-2.18003	-2.32456	2.17457e-21	-2.08514	-2.31542
56613186	chr1:56613186:C:T	1.92937e-22	-2.13874	-2.20535	2.32339e-21	-2.06503	-2.26934
56613318	chr1:56613318:G:A	1.91296e-21	-7.39038e-10	-2.05004	2.22417e-20	-7.39038e-10	-2.07543
56613332	chr1:56613332:T:C	2.40253e-22	-1.91456	-2.2102	2.93816e-21	-1.89536	-2.20425
56613389	chr1:56613389:C:G	2.33133e-22	-2.07775	-2.07709	3.02152e-21	-1.93954	-2.1321
56613485	chr1:56613485:T:C	2.51161e-22	-1.89044	-2.18991	3.08264e-21	-1.86984	-2.18178
56613550	chr1:56613550:T:C	2.53757e-22	-1.86929	-2.20078	3.10967e-21	-1.84864	-2.19424
56613967	chr1:56613967:G:A	2.11436e-22	-2.0699	-2.18263	2.65786e-21	-1.96892	-2.23096
56614050	chr1:56614050:C:T	1.80198e-22	-2.08842	-2.32397	2.22149e-21	-2.06346	-2.31575
56614177	chr1:56614177:C:G	2.45926e-22	-1.89601	-2.20541	3.01093e-21	-1.8762	-2.19895
56614252	chr1:56614252:CT:C	2.36436e-22	-1.87531	-2.26546	2.90372e-21	-1.85385	-2.25755
56614277	chr1:56614277:C:T	1.5975e-22	-2.21043	-2.32241	1.96072e-21	-2.20401	-2.30008
56614369	chr1:56614369:T:C	2.40666e-22	-1.91791	-2.20513	2.94472e-21	-1.89872	-2.19866
56614437	chr1:56614437:ACTGTCCCAGT:A	2.60979e-21	-7.39038e-10	-1.73942	2.8829e-20	-7.39038e-10	-1.81602
56614438	chr1:56614438:C:T	1.7598e-22	-2.13357	-2.3025	2.09392e-21	-2.11244	-2.32592
56614590	chr1:56614590:A:C	2.19194e-22	-1.98146	-2.23503	2.50116e-21	-2.01233	-2.24831
56614801	chr1:56614801:A:G	2.78012e-22	-1.95686	-2.02192	3.05213e-21	-1.98891	-2.07264
56615561	chr1:56615561:A:T	1.63231e-21	-2.2087	-4.84864e-09	1.9657e-20	-2.19896	-4.84864e-09
56615655	chr1:56615655:T:C	2.25971e-22	-2.21452	-1.97152	2.84637e-21	-2.17243	-1.95892
56615754	chr1:56615754:G:A	1.6322e-21	-2.20876	-4.84864e-09	1.96549e-20	-2.19907	-4.84864e-09
56616032	chr1:56616032:G:A	1.46262e-21	-7.39038e-10	-2.31846	1.83475e-20	-7.39038e-10	-2.2679
56616814	chr1:56616814:G:A	2.11249e-22	-1.97455	-2.27886	2.51191e-21	-1.96537	-2.29098
56617019	chr1:56617019:G:A	2.76098e-22	-1.94831	-2.03738	3.03258e-21	-1.98119	-2.08679
56618093	chr1:56618093:T:C	2.27611e-21	-1.87622	-4.84864e-09	2.82004e-20	-1.83806	-4.84864e-09
56618603	chr1:56618603:G:A	2.19895e-22	-2.11411	-2.09919	2.80292e-21	-1.99225	-2.15448
56618800	chr1:56618800:C:T	1.91434e-22	-2.08887	-2.26303	2.25069e-21	-2.0666	-2.29956
56619262	chr1:56619262:T:C	2.09978e-22	-2.13201	-2.12744	2.42906e-21	-2.06307	-2.22682
56619390	chr1:56619390:T:C	2.21334e-21	-1.90419	-4.84864e-09	2.74535e-20	-1.8649	-4.84864e-09
56619447	chr1:56619447:T:C	1.7603e-22	-2.20922	-2.22657	2.34083e-21	-2.1339	-2.19299
56619532	chr1:56619532:G:A	1.55978e-21	-7.39038e-10	-2.25415	1.81825e-20	-7.39038e-10	-2.27694
56619547	chr1:56619547:G:GTAGGTCT	1.78469e-22	-2.211	-2.21103	2.3601e-21	-2.14115	-2.17754
56619904	chr1:56619904:A:G	2.49866e-21	-1.78294	-4.84864e-09	3.13027e-20	-1.73369	-4.84864e-09
56619979	chr1:56619979:C:G	2.14648e-22	-2.12677	-2.11068	2.47522e-21	-2.05617	-2.2149
56620066	chr1:56620066:G:A	1.82452e-21	-2.09738	-4.84864e-09	2.29411e-20	-2.04447	-4.84864e-09
56620079	chr1:56620079:T:C	2.1831e-21	-7.39038e-10	-1.91795	2.58443e-20	-7.39038e-10	-1.92531
56620517	chr1:56620517:G:A	1.63707e-21	-2.20579	-4.84864e-09	1.94334e-20	-2.2104	-4.84864e-09
56620630	chr1:56620630:C:T	5.37033e-21	-1.0178	-4.84864e-09	5.76685e-20	-1.12268	-4.84864e-09
56620745	chr1:56620745:T:G	2.28839e-21	-7.39038e-10	-1.87085	2.59325e-20	-7.39038e-10	-1.9219
56620931	chr1:56620931:A:G	3.28655e-22	-1.98817	-1.82327	3.59506e-21	-2.01735	-1.88048
56620932	chr1:56620932:C:T	1.70177e-22	-2.15902	-2.31059	1.96711e-21	-2.17412	-2.32671
56621060	chr1:56621060:T:C	1.69158e-22	-2.16387	-2.31175	1.95676e-21	-2.17887	-2.32724
56621153	chr1:56621153:C:T	1.44419e-21	-7.39038e-10	-2.33114	1.78754e-20	-7.39038e-10	-2.29397
56621173	chr1:56621173:A:C	2.79803e-22	-1.93865	-2.03371	3.08626e-21	-1.97397	-2.07646
56621545	chr1:56621545:G:A	3.07141e-22	-2.10332	-1.77583	3.26628e-21	-2.12982	-1.86392
56621849	chr1:56621849:T:C	2.09799e-22	-2.12595	-2.13435	2.44017e-21	-2.0544	-2.23093
56622135	chr1:56622135:G:A	1.86952e-21	-7.39038e-10	-2.07301	2.09954e-20	-7.39038e-10	-2.13309
56622239	chr1:56622239:C:T	2.36451e-21	-1.83812	-4.84864e-09	2.93673e-20	-1.79751	-4.84864e-09
56622242	chr1:56622242:GAACCCGGGA:G	2.10797e-21	-7.39038e-10	-1.95297	2.4371e-20	-7.39038e-10	-1.984
56622247	chr1:56622247:C:T	1.67565e-21	-2.18249	-4.84864e-09	2.03823e-20	-2.16273	-4.84864e-09
56622451	chr1:56622451:C:A	1.65411e-21	-7.39038e-10	-2.19543	1.91224e-20	-7.39038e-10	-2.22654
56622749	chr1:56622749:A:C	2.09927e-22	-2.08213	-2.17756	2.40846e-21	-2.05917	-2.23924
56623046	chr1:56623046:C:T	1.62753e-22	-2.19283	-2.32138	1.98819e-21	-2.19258	-2.29759
56623075	chr1:56623075:A:T	1.50221e-21	-7.39038e-10	-2.29176	1.87587e-20	-7.39038e-10	-2.24574
56623468	chr1:56623468:AACCT:A	1.63952e-21	-2.20429	-4.84864e-09	1.97873e-20	-2.19235	-4.84864e-09
56623478	chr1:56623478:T:TCAG	1.63421e-21	-2.20753	-4.84864e-09	1.96904e-20	-2.19727	-4.84864e-09
56623541	chr1:56623541:G:A	3.11173e-22	-2.13554	-1.73056	3.2509e-21	-2.06323	-1.93524
56623782	chr1:56623782:G:C	1.90812e-21	-7.39038e-10	-2.05257	2.14136e-20	-7.39038e-10	-2.11337
56623958	chr1:56623958:G:A	2.33832e-22	-2.09652	-2.05532	2.99311e-21	-1.96712	-2.11397
56624592	chr1:56624592:T:C	1.73922e-22	-2.18512	-2.26272	1.9846e-21	-2.21046	-2.28152
56624830	chr1:56624830:G:C	1.96117e-21	-2.02515	-4.84864e-09	2.2609e-20	-2.05905	-4.84864e-09
56624888	chr1:56624888:A:G	8.61979e-21	-7.39038e-10	-0.544633	1.21447e-19	-7.39038e-10	-0.377918
56625213	chr1:56625213:C:T	2.23144e-21	-1.89605	-4.84864e-09	2.80806e-20	-1.84232	-4.84864e-09
56625248	chr1:56625248:T:A	1.76431e-21	-2.13093	-4.84864e-09	2.28015e-20	-2.05057	-4.84864e-09
56625633	chr1:56625633:T:C	1.89929e-21	-7.39038e-10	-2.05721	2.20729e-20	-7.39038e-10	-2.08304
56626044	chr1:56626044:G:A	1.74081e-22	-2.20955	-2.23738	2.01625e-21	-2.21216	-2.264
56626053	chr1:56626053:C:T	1.695e-22	-2.21163	-2.26196	2.21406e-21	-2.14623	-2.23634
56626316	chr1:56626316:G:A	1.79588e-21	-7.39038e-10	-2.1132	2.02794e-20	-7.39038e-10	-2.16779
56627093	chr1:56627093:A:T	2.90629e-21	-7.39038e-10	-1.63182	3.13855e-20	-7.39038e-10	-1.73105
56627178	chr1:56627178:T:C	1.62914e-22	-2.21421	-2.29902	2.07642e-21	-2.17137	-2.27538
56627785	chr1:56627785:G:T	2.29508e-21	-7.39038e-10	-1.86793	2.59998e-20	-7.39038e-10	-1.91931
56628281	chr1:56628281:GTATT:G	2.3188e-21	-1.85764	-4.84864e-09	2.87732e-20	-1.81795	-4.84864e-09
56628352	chr1:56628352:T:A	1.58011e-22	-2.21263	-2.33115	1.94535e-21	-2.18644	-2.32551
56628388	chr1:56628388:T:C	1.77042e-21	-7.39038e-10	-2.12748	2.1701e-20	-7.39038e-10	-2.10004
56628662	chr1:56628662:T:C	9.72002e-21	-7.39038e-10	-0.424506	9.89266e-20	-7.39038e-10	-0.583018
56628802	chr1:56628802:A:T	1.49425e-21	-7.39038e-10	-2.29707	1.78891e-20	-7.39038e-10	-2.29321
56628859	chr1:56628859:A:C	3.25329e-22	-2.13656	-1.68505	3.36456e-21	-2.06475	-1.89935
56629368	chr1:56629368:C:T	1.58169e-22	-2.21164	-2.33115	1.93798e-21	-2.19002	-2.32573
56629460	chr1:56629460:C:T	1.61466e-22	-2.21255	-2.3096	2.02916e-21	-2.18829	-2.28149
56629527	chr1:56629527:T:C	1.66816e-22	-2.16468	-2.32488	2.032e-21	-2.16424	-2.30413
56629528	chr1:56629528:G:A	3.17859e-22	-1.97785	-1.86699	3.45652e-21	-2.0056	-1.93154
56629562	chr1:56629562:A:G	1.582e-22	-2.21161	-2.33098	1.93499e-21	-2.18991	-2.32738
56630014	chr1:56630014:C:CA	1.75875e-22	-2.20547	-2.2312	2.02415e-21	-2.21396	-2.25828
56630231	chr1:56630231:C:T	1.58026e-22	-2.21256	-2.33113	1.94598e-21	-2.18689	-2.32474
56631400	chr1:56631400:C:T	1.72113e-21	-7.39038e-10	-2.15571	2.01954e-20	-7.39038e-10	-2.17194
56631579	chr1:56631579:AC:A	2.00806e-22	-2.01604	-2.28807	2.38378e-21	-2.01107	-2.29764
56632091	chr1:56632091:C:T	1.66377e-22	-2.21396	-2.27823	2.1002e-21	-2.18172	-2.25365
56632154	chr1:56632154:T:C	1.62766e-21	-2.21155	-4.84864e-09	1.95583e-20	-2.20399	-4.84864e-09
56632197	chr1:56632197:C:T	1.6409e-22	-2.21451	-2.29152	2.08286e-21	-2.17381	-2.26985
56632341	chr1:56632341:G:A	1.75549e-22	-2.20955	-2.22899	2.07771e-21	-2.21445	-2.23168
56632456	chr1:56632456:T:C	1.62423e-21	-7.39038e-10	-2.21366	1.92099e-20	-7.39038e-10	-2.22197
56632528	chr1:56632528:C:T	1.68283e-22	-2.19432	-2.28649	1.98196e-21	-2.18482	-2.30849
56632711	chr1:56632711:C:T	1.58791e-21	-7.39038e-10	-2.23627	1.90942e-20	-7.39038e-10	-2.22801
56632719	chr1:56632719:T:A	1.74701e-22	-2.21248	-2.2309	2.22464e-21	-2.16102	-2.21678
56632814	chr1:56632814:T:C	1.6259e-21	-2.21263	-4.84864e-09	1.94142e-20	-2.21139	-4.84864e-09
56632914	chr1:56632914:G:GT	1.96965e-22	-2.20434	-2.11909	2.5534e-21	-2.13973	-2.10024
56633259	chr1:56633259:G:GA	3.01509e-21	-1.59507	-4.84864e-09	3.79067e-20	-1.54227	-4.84864e-09
56633421	chr1:56633421:G:A	1.70135e-21	-7.39038e-10	-2.16727	1.96062e-20	-7.39038e-10	-2.20155
56633661	chr1:56633661:G:A	1.65116e-21	-2.19722	-4.84864e-09	1.95008e-20	-2.20694	-4.84864e-09
56634186	chr1:56634186:T:C	1.87544e-21	-7.39038e-10	-2.06985	2.32775e-20	-7.39038e-10	-2.02991
56634313	chr1:56634313:G:C	2.25697e-21	-7.39038e-10	-1.88467	2.68262e-20	-7.39038e-10	-1.88802
56634408	chr1:56634408:C:T	2.00132e-22	-2.21337	-2.0941	2.48307e-21	-2.1737	-2.0942
56634661	chr1:56634661:G:A	1.46928e-21	-7.39038e-10	-2.31392	1.75264e-20	-7.39038e-10	-2.31369
56634707	chr1:56634707:G:A	1.59558e-22	-2.21104	-2.323	1.88192e-21	-2.21418	-2.33092
56634804	chr1:56634804:G:A	3.63321e-21	-7.39038e-10	-1.40858	4.34737e-20	-7.39038e-10	-1.40524
56635101	chr1:56635101:T:G	2.64391e-22	-2.04213	-1.98689	2.93823e-21	-2.0712	-2.02839
56635152	chr1:56635152:A:G	1.64874e-22	-2.19921	-2.30206	1.91513e-21	-2.21079	-2.31683
56635214	chr1:56635214:T:C	3.50931e-22	-2.06134	-1.68452	3.56796e-21	-2.06025	-1.84515
56635312	chr1:56635312:T:G	1.79596e-22	-2.17443	-2.24131	2.04518e-21	-2.19528	-2.26664
56635352	chr1:56635352:C:T	5.00543e-22	-2.00685	-1.3839	4.83659e-21	-2.01564	-1.58554
56635405	chr1:56635405:G:GCC	1.63655e-21	-2.2061	-4.84864e-09	1.95695e-20	-2.20342	-4.84864e-09
56635638	chr1:56635638:C:T	1.90361e-22	-2.06156	-2.29597	2.26948e-21	-2.05092	-2.30693
56636037	chr1:56636037:T:A	3.86198e-22	-2.18347	-1.46663	3.38718e-21	-2.1371	-1.8203
56636217	chr1:56636217:T:G	1.65289e-21	-7.39038e-10	-2.19617	1.88192e-20	-7.39038e-10	-2.24252
56636966	chr1:56636966:T:C	4.08095e-22	-2.16384	-1.43111	4.31966e-21	-2.15249	-1.56173
56636981	chr1:56636981:A:G	5.7235e-22	-2.08322	-1.17348	5.25829e-21	-2.09352	-1.42407
56637601	chr1:56637601:T:C	2.43259e-22	-1.97873	-2.13359	2.88307e-21	-1.89602	-2.22252
56637689	chr1:56637689:T:C	3.72922e-22	-1.96012	-1.72496	4.13302e-21	-1.92363	-1.83475
56638155	chr1:56638155:C:T	2.96792e-22	-2.06917	-1.84424	3.33849e-21	-2.03649	-1.93539
56638292	chr1:56638292:T:C	4.36441e-22	-2.02673	-1.50106	4.74175e-21	-1.98558	-1.63541
56638396	chr1:56638396:C:T	1.96736e-21	-7.39038e-10	-2.022	2.47794e-20	-7.39038e-10	-1.96738
56638451	chr1:56638451:C:T	1.77611e-21	-7.39038e-10	-2.12427	2.14063e-20	-7.39038e-10	-2.11371
56638745	chr1:56638745:G:A	1.50568e-21	-7.39038e-10	-2.28945	1.76284e-20	-7.39038e-10	-2.30789
56639265	chr1:56639265:C:T	1.50168e-21	-7.39038e-10	-2.29211	1.79899e-20	-7.39038e-10	-2.28759
56639635	chr1:56639635:T:G	1.91699e-21	-2.04794	-4.84864e-09	2.21566e-20	-2.07926	-4.84864e-09
56640655	chr1:56640655:G:A	4.81084e-22	-2.18177	-1.24864	5.08621e-21	-2.12994	-1.42092
56641012	chr1:56641012:A:G	2.56384e-21	-7.39038e-10	-1.75719	2.77809e-20	-7.39038e-10	-1.85305
56641118	chr1:56641118:T:C	1.65402e-21	-2.19549	-4.84864e-09	1.97014e-20	-2.19671	-4.84864e-09
56641190	chr1:56641190:T:C	8.72718e-20	-7.39038e-10	1.77033	4.39196e-19	-7.39038e-10	0.90755
56641302	chr1:56641302:C:T	1.52724e-21	-7.39038e-10	-2.27523	1.91862e-20	-7.39038e-10	-2.22321
56641581	chr1:56641581:AACTT:A	4.73011e-22	-2.19152	-1.25581	4.97399e-21	-2.1459	-1.42728
56642420	chr1:56642420:A:G	8.17802e-22	-1.73039	-1.16944	8.19623e-21	-1.82328	-1.25044
56642470	chr1:56642470:C:T	4.92447e-22	-2.19276	-1.2143	5.16115e-21	-2.14842	-1.38782
56642624	chr1:56642624:C:T	1.91734e-21	-7.39038e-10	-2.04775	2.40962e-20	-7.39038e-10	-1.99534
56642750	chr1:56642750:A:G	1.82062e-22	-2.10885	-2.29325	2.26068e-21	-2.10621	-2.25552
56642863	chr1:56642863:A:C	2.50361e-22	-2.1785	-1.90504	2.92703e-21	-2.19203	-1.91138
56643064	chr1:56643064:GAT:G	1.87248e-21	-2.07143	-4.84864e-09	2.31574e-20	-2.03508	-4.84864e-09
56643094	chr1:56643094:C:T	2.10035e-21	-1.95659	-4.84864e-09	2.60033e-20	-1.91917	-4.84864e-09
56643738	chr1:56643738:A:C	2.25051e-21	-7.39038e-10	-1.88754	2.67519e-20	-7.39038e-10	-1.89079
56643949	chr1:56643949:A:T	3.06255e-22	-2.21019	-1.67184	3.29683e-21	-2.18893	-1.79551
56643987	chr1:56643987:T:C	4.64252e-22	-2.17882	-1.2872	4.96335e-21	-2.12624	-1.44907
56644111	chr1:56644111:AAGAC:A	4.43227e-22	-2.18327	-1.3291	4.70174e-21	-2.13377	-1.49569
56644141	chr1:56644141:C:T	5.43851e-22	-2.1775	-1.13027	5.74111e-21	-2.12396	-1.30578
56644266	chr1:56644266:G:C	1.70247e-21	-2.16661	-4.84864e-09	1.95121e-20	-2.20636	-4.84864e-09
56644431	chr1:56644431:C:T	6.09433e-22	-2.14356	-1.05036	6.21051e-21	-2.07254	-1.27861
56644445	chr1:56644445:C:A	1.97092e-21	-7.39038e-10	-2.02019	2.48281e-20	-7.39038e-10	-1.96542
56644483	chr1:56644483:C:A	2.21242e-21	-7.39038e-10	-1.9046	2.45928e-20	-7.39038e-10	-1.97494
56644718	chr1:56644718:T:C	1.53014e-21	-7.39038e-10	-2.27333	1.75545e-20	-7.39038e-10	-2.31208
56645496	chr1:56645496:C:G	3.09286e-22	-2.15135	-1.72083	3.33634e-21	-2.09217	-1.88035
56645692	chr1:56645692:G:A	1.89934e-21	-7.39038e-10	-2.05719	2.15232e-20	-7.39038e-10	-2.10827
56646019	chr1:56646019:G:A	3.98312e-22	-2.13106	-1.48815	4.22386e-21	-2.05201	-1.68463
56646099	chr1:56646099:C:CCAGA	4.05238e-21	-1.29939	-4.84864e-09	5.11183e-20	-1.24325	-4.84864e-09
56646100	chr1:56646100:TGGGA:T	4.05348e-21	-1.29912	-4.84864e-09	5.11306e-20	-1.24301	-4.84864e-09
56646433	chr1:56646433:A:G	3.71732e-22	-2.12715	-1.56112	4.00637e-21	-2.04549	-1.74402
56646549	chr1:56646549:T:G	4.25872e-22	-2.21452	-1.33779	4.13177e-21	-2.20412	-1.55457
56646959	chr1:56646959:A:T	2.73266e-22	-2.18171	-1.81429	2.50979e-21	-2.20837	-2.04883
56647258	chr1:56647258:A:T	1.8479e-22	-2.1899	-2.19733	2.3222e-21	-2.14052	-2.19436
56647327	chr1:56647327:C:T	1.93883e-21	-7.39038e-10	-2.03661	2.22426e-20	-7.39038e-10	-2.07539
56647811	chr1:56647811:A:G	1.65119e-21	-2.1972	-4.84864e-09	2.12323e-20	-2.12187	-4.84864e-09
56648008	chr1:56648008:C:T	2.12863e-21	-7.39038e-10	-1.94322	2.69528e-20	-7.39038e-10	-1.88331
56648086	chr1:56648086:A:G	2.00814e-22	-2.00263	-2.30144	2.40013e-21	-1.99085	-2.31103
56648133	chr1:56648133:G:A	9.01443e-22	-2.2144	-0.58805	9.52558e-21	-2.21454	-0.70888
56648136	chr1:56648136:A:G	2.66647e-22	-2.17916	-1.84136	2.46818e-21	-2.20721	-2.0667
56648339	chr1:56648339:T:A	2.1693e-21	-1.92429	-4.84864e-09	2.69228e-20	-1.88442	-4.84864e-09
56648595	chr1:56648595:G:A	1.49773e-21	-7.39038e-10	-2.29474	1.78612e-20	-7.39038e-10	-2.29477
56648606	chr1:56648606:T:G	1.66644e-21	-2.188	-4.84864e-09	2.16925e-20	-2.10043	-4.84864e-09
56648708	chr1:56648708:C:T	2.8165e-21	-7.39038e-10	-1.6632	2.87776e-20	-7.39038e-10	-1.8178
56648755	chr1:56648755:G:A	4.48954e-21	-7.39038e-10	-1.19694	4.7673e-20	-7.39038e-10	-1.31303
56648790	chr1:56648790:C:T	2.80201e-22	-2.18674	-1.78421	2.56205e-21	-2.21042	-2.02617
56648829	chr1:56648829:G:A	3.69558e-22	-2.12364	-1.5705	3.98341e-21	-2.04094	-1.75432
56648998	chr1:56648998:C:T	2.76756e-22	-2.18049	-1.80282	2.53628e-21	-2.20781	-2.03889
56649818	chr1:56649818:G:A	1.71926e-21	-2.1568	-4.84864e-09	2.08496e-20	-2.14006	-4.84864e-09
56649874	chr1:56649874:C:T	3.6533e-21	-7.39038e-10	-1.40306	4.34386e-20	-7.39038e-10	-1.40605
56650001	chr1:56650001:A:G	1.92242e-21	-7.39038e-10	-2.04511	2.17992e-20	-7.39038e-10	-2.09552
56650020	chr1:56650020:G:A	2.01145e-21	-1.99984	-4.84864e-09	2.48029e-20	-1.96643	-4.84864e-09
56650158	chr1:56650158:G:A	3.72663e-22	-2.13543	-1.55034	3.9922e-21	-2.05686	-1.7362
56650299	chr1:56650299:CTATTG:C	2.05728e-21	-7.39038e-10	-1.97731	2.60278e-20	-7.39038e-10	-1.91823
56650428	chr1:56650428:G:A	2.18148e-21	-1.91869	-4.84864e-09	2.70559e-20	-1.87949	-4.84864e-09
56650829	chr1:56650829:T:G	2.25611e-22	-2.17959	-2.00804	2.98577e-21	-2.17315	-1.91039
56650926	chr1:56650926:T:C	3.83231e-22	-2.12656	-1.53125	4.08903e-21	-2.04543	-1.72366
56650978	chr1:56650978:G:C	3.64315e-22	-1.38981	-2.31862	3.91003e-21	-1.48273	-2.33112
56651444	chr1:56651444:A:G	3.8109e-22	-2.12907	-1.53434	4.05893e-21	-2.04818	-1.72829
56651687	chr1:56651687:A:G	1.69212e-21	-2.17271	-4.84864e-09	2.02926e-20	-2.16714	-4.84864e-09
56652297	chr1:56652297:T:C	1.87935e-22	-2.13493	-2.23543	2.49398e-21	-2.0865	-2.17702
56652640	chr1:56652640:G:T	3.96373e-22	-2.1324	-1.49169	4.1937e-21	-2.05265	-1.69116
56652759	chr1:56652759:G:C	9.18192e-22	-1.97558	-0.808462	6.77311e-21	-2.08705	-1.17739
56652935	chr1:56652935:C:T	2.05504e-21	-7.39038e-10	-1.9784	2.60082e-20	-7.39038e-10	-1.91898
56653088	chr1:56653088:A:AT	2.14474e-21	-1.93567	-4.84864e-09	2.65607e-20	-1.89796	-4.84864e-09
56653135	chr1:56653135:A:T	3.58739e-22	-2.15727	-1.56658	3.80308e-21	-2.08724	-1.75434
56653146	chr1:56653146:AT:A	3.52336e-22	-2.15137	-1.59049	3.753e-21	-2.07889	-1.77595
56653179	chr1:56653179:T:A	2.26584e-21	-7.39038e-10	-1.88075	2.6925e-20	-7.39038e-10	-1.88434
56653182	chr1:56653182:G:A	2.04148e-21	-7.39038e-10	-1.98502	2.58078e-20	-7.39038e-10	-1.92672
56653257	chr1:56653257:T:C	1.90082e-22	-2.17418	-2.18481	2.4059e-21	-2.11466	-2.18481
56653320	chr1:56653320:A:G	4.78334e-21	-7.39038e-10	-1.13355	4.94764e-20	-7.39038e-10	-1.2759
56653511	chr1:56653511:C:G	1.96015e-21	-7.39038e-10	-2.02567	2.29382e-20	-7.39038e-10	-2.04459
56653875	chr1:56653875:A:G	1.44452e-21	-7.39038e-10	-2.33092	1.72285e-20	-7.39038e-10	-2.33083
56654080	chr1:56654080:T:A	2.59656e-22	-1.90622	-2.14087	3.4474e-21	-1.87521	-2.06457
56654249	chr1:56654249:T:C	3.74923e-22	-2.13262	-1.54711	3.99728e-21	-2.05325	-1.73853
56654847	chr1:56654847:G:C	3.33917e-22	-2.0009	-1.79465	3.62353e-21	-2.05886	-1.83109
56655081	chr1:56655081:A:G	2.93321e-22	-2.15904	-1.76614	2.62462e-21	-2.19664	-2.01582
56655519	chr1:56655519:A:G	2.39577e-21	-7.39038e-10	-1.82499	2.68074e-20	-7.39038e-10	-1.88872
56655676	chr1:56655676:G:A	2.33622e-21	-7.39038e-10	-1.85016	2.71388e-20	-7.39038e-10	-1.87643
56656210	chr1:56656210:G:A	2.61604e-22	-2.1888	-1.85081	2.44145e-21	-2.21117	-2.07363
56656445	chr1:56656445:G:A	2.07606e-21	-7.39038e-10	-1.96822	2.16365e-20	-7.39038e-10	-2.10301
56656725	chr1:56656725:G:A	1.86653e-21	-7.39038e-10	-2.07461	2.12793e-20	-7.39038e-10	-2.11966
56656794	chr1:56656794:C:G	2.80318e-22	-2.17632	-1.7942	2.5564e-21	-2.20582	-2.03297
56657039	chr1:56657039:A:G	2.05116e-21	-7.39038e-10	-1.98029	2.5955e-20	-7.39038e-10	-1.92103
56657190	chr1:56657190:A:G	1.49827e-21	-7.39038e-10	-2.29438	1.83316e-20	-7.39038e-10	-2.26877
56657441	chr1:56657441:G:A	2.21794e-22	-2.03414	-2.17056	2.93328e-21	-1.92368	-2.17759
56657475	chr1:56657475:A:G	4.24699e-22	-2.21449	-1.34057	4.12719e-21	-2.20465	-1.55515
56657505	chr1:56657505:A:G	2.2984e-21	-1.86648	-4.84864e-09	2.86227e-20	-1.8232	-4.84864e-09
56657663	chr1:56657663:A:G	2.1788e-21	-1.91992	-4.84864e-09	2.7016e-20	-1.88097	-4.84864e-09
56657874	chr1:56657874:C:A	2.79087e-21	-1.67234	-4.84864e-09	3.67944e-20	-1.57205	-4.84864e-09
56657912	chr1:56657912:T:C	6.92686e-21	-7.39038e-10	-0.763286	6.23667e-20	-7.39038e-10	-1.04436
56657971	chr1:56657971:G:A	2.78731e-21	-1.67362	-4.84864e-09	3.67383e-20	-1.57358	-4.84864e-09
56658576	chr1:56658576:T:G	2.60545e-22	-2.20196	-1.84171	2.56773e-21	-2.21439	-2.01998
56658738	chr1:56658738:T:C	2.11499e-21	-1.94964	-4.84864e-09	2.62629e-20	-1.90924	-4.84864e-09
56659051	chr1:56659051:C:T	1.90001e-21	-7.39038e-10	-2.05683	2.28738e-20	-7.39038e-10	-2.0474
56659122	chr1:56659122:C:A	5.65183e-22	-2.18857	-1.08073	5.30734e-21	-2.16554	-1.34277
56659171	chr1:56659171:C:T	4.44857e-22	-2.21327	-1.29543	4.26477e-21	-2.20945	-1.51756
56659241	chr1:56659241:T:C	1.33578e-21	-2.01687	-0.392307	7.73738e-21	-2.09851	-1.03282
56659252	chr1:56659252:A:T	4.34227e-22	-2.21453	-1.31835	4.25518e-21	-2.20434	-1.52492
56659305	chr1:56659305:G:A	2.60132e-22	-2.18618	-1.85908	2.42799e-21	-2.20997	-2.08036
56659818	chr1:56659818:G:A	1.58117e-21	-7.39038e-10	-2.24053	1.91417e-20	-7.39038e-10	-2.22553
56660393	chr1:56660393:A:G	3.82954e-22	-2.21159	-1.44694	3.66603e-21	-2.19831	-1.67997
56661036	chr1:56661036:C:T	4.70138e-22	-2.21318	-1.24024	4.45814e-21	-2.2096	-1.47306
56661246	chr1:56661246:C:T	2.4137e-22	-1.79609	-2.32403	3.002e-21	-1.74733	-2.33079
56661880	chr1:56661880:C:T	2.22906e-21	-1.89711	-4.84864e-09	2.77001e-20	-1.85596	-4.84864e-09
56662567	chr1:56662567:A:G	1.99694e-21	-7.39038e-10	-2.00708	2.50556e-20	-7.39038e-10	-1.9563
56662575	chr1:56662575:C:G	2.04896e-21	-7.39038e-10	-1.98136	2.59216e-20	-7.39038e-10	-1.92232
56662947	chr1:56662947:G:A	2.20101e-21	-1.90978	-4.84864e-09	2.73287e-20	-1.86946	-4.84864e-09
56663679	chr1:56663679:C:T	1.74956e-21	-7.39038e-10	-2.13933	2.02339e-20	-7.39038e-10	-2.17004
56663913	chr1:56663913:A:T	1.53284e-21	-7.39038e-10	-2.27157	1.80559e-20	-7.39038e-10	-2.28392
56664031	chr1:56664031:A:G	1.78675e-21	-2.06079	-0.0575072	9.68883e-21	-2.13443	-0.771995
56664223	chr1:56664223:C:T	2.27099e-21	-7.39038e-10	-1.87848	2.64778e-20	-7.39038e-10	-1.90109
56664482	chr1:56664482:C:G	1.99639e-22	-1.99873	-2.31121	2.38649e-21	-1.98868	-2.31889
56664766	chr1:56664766:G:A	3.53237e-22	-2.14012	-1.59919	3.7527e-21	-2.06457	-1.79035
56664807	chr1:56664807:T:C	1.54753e-21	-7.39038e-10	-2.26203	1.86499e-20	-7.39038e-10	-2.25156
56664830	chr1:56664830:A:G	2.26013e-22	-1.88536	-2.30049	2.84833e-21	-1.85947	-2.2712
56664904	chr1:56664904:A:G	2.48069e-22	-1.91949	-2.17325	3.28487e-21	-1.88876	-2.09931
56664915	chr1:56664915:T:C	3.25968e-22	-2.15373	-1.66592	3.49954e-21	-2.08332	-1.84145
56664990	chr1:56664990:A:G	2.02088e-21	-7.39038e-10	-1.99516	2.53153e-20	-7.39038e-10	-1.94599
56665057	chr1:56665057:C:T	2.0684e-21	-7.39038e-10	-1.97192	2.6177e-20	-7.39038e-10	-1.91252
56665119	chr1:56665119:G:A	2.11517e-21	-7.39038e-10	-1.94956	2.19836e-20	-7.39038e-10	-2.0871
56665281	chr1:56665281:C:T	1.81964e-22	-2.15412	-2.24852	2.40508e-21	-2.11056	-2.18925
56665650	chr1:56665650:C:T	2.49987e-22	-1.8985	-2.18654	3.31296e-21	-1.86602	-2.11353
56666297	chr1:56666297:G:A	1.50531e-21	-7.39038e-10	-2.28969	1.74185e-20	-7.39038e-10	-2.31986
56666758	chr1:56666758:A:G	1.65954e-21	-7.39038e-10	-2.19215	2.15799e-20	-7.39038e-10	-2.10564
56667321	chr1:56667321:G:A	2.6933e-22	-2.19153	-1.81898	2.88736e-21	-2.15057	-1.96648
56667336	chr1:56667336:T:G	2.05116e-21	-7.39038e-10	-1.98029	2.5955e-20	-7.39038e-10	-1.92103
56667491	chr1:56667491:C:T	1.7163e-21	-2.15852	-4.84864e-09	2.09338e-20	-2.13603	-4.84864e-09
56667501	chr1:56667501:G:A	4.24976e-22	-2.21276	-1.34166	3.95919e-21	-2.20268	-1.59867
56667570	chr1:56667570:A:ATC	2.23909e-21	-1.89262	-4.84864e-09	2.7854e-20	-1.85042	-4.84864e-09
56667571	chr1:56667571:AAG:A	2.23909e-21	-1.89262	-4.84864e-09	2.7854e-20	-1.85042	-4.84864e-09
56667887	chr1:56667887:T:C	2.0816e-21	-7.39038e-10	-1.96556	2.63701e-20	-7.39038e-10	-1.90517
56668189	chr1:56668189:A:G	2.06257e-21	-1.97474	-4.84864e-09	2.54734e-20	-1.93976	-4.84864e-09
56668616	chr1:56668616:T:G	2.53185e-22	-2.19695	-1.87538	2.73956e-21	-2.15929	-2.01031
56670141	chr1:56670141:G:A	2.53293e-22	-1.88415	-2.18775	3.3721e-21	-1.84985	-2.11202
56670257	chr1:56670257:A:C	4.27246e-21	-1.2465	-4.84864e-09	5.40132e-20	-1.18817	-4.84864e-09
56670777	chr1:56670777:G:A	1.20783e-21	-2.0267	-0.483164	7.17956e-21	-2.10662	-1.09954
56670779	chr1:56670779:G:A	2.19539e-21	-1.91233	-4.84864e-09	2.72333e-20	-1.87296	-4.84864e-09
56671054	chr1:56671054:T:G	1.46299e-21	-7.39038e-10	-2.31821	1.74159e-20	-7.39038e-10	-2.32001
56671506	chr1:56671506:T:G	3.31336e-22	-2.19946	-1.60385	3.53501e-21	-2.16204	-1.75264
56671518	chr1:56671518:A:G	1.9524e-21	-7.39038e-10	-2.02963	2.4603e-20	-7.39038e-10	-1.97453
56671787	chr1:56671787:T:C	2.34544e-21	-1.84622	-4.84864e-09	2.913e-20	-1.80563	-4.84864e-09
56672189	chr1:56672189:G:A	1.65627e-21	-7.39038e-10	-2.19413	1.72522e-20	-7.39038e-10	-2.32946
56672329	chr1:56672329:C:T	2.64548e-22	-1.83448	-2.19395	3.52553e-21	-1.79725	-2.12011
56672452	chr1:56672452:A:G	2.01374e-22	-2.16791	-2.13337	2.04755e-21	-2.19996	-2.26079
56672562	chr1:56672562:C:T	4.94862e-21	-1.09958	-4.84864e-09	6.27876e-20	-1.03764	-4.84864e-09
56672628	chr1:56672628:G:A	1.97719e-22	-2.16955	-2.15005	2.02655e-21	-2.20104	-2.27003
56672650	chr1:56672650:A:G	2.34042e-22	-2.07538	-2.07557	2.2633e-21	-2.132	-2.22857
56672686	chr1:56672686:G:A	1.96349e-22	-2.16849	-2.15806	2.02199e-21	-2.20039	-2.27293
56672777	chr1:56672777:C:T	2.6146e-22	-2.1987	-1.84147	2.81305e-21	-2.16259	-1.98053
56672936	chr1:56672936:A:G	3.72497e-21	-7.39038e-10	-1.38363	4.38168e-20	-7.39038e-10	-1.39738
56673004	chr1:56673004:C:G	2.30967e-22	-2.21336	-1.95082	2.50021e-21	-2.1842	-2.07682
56673039	chr1:56673039:C:T	1.6893e-21	-7.39038e-10	-2.17438	1.9547e-20	-7.39038e-10	-2.20457
56673251	chr1:56673251:T:C	2.92598e-21	-7.39038e-10	-1.62506	2.97022e-20	-7.39038e-10	-1.78617
56673491	chr1:56673491:T:C	1.6459e-21	-7.39038e-10	-2.2004	1.72428e-20	-7.39038e-10	-2.33
56673697	chr1:56673697:A:G	2.82839e-22	-2.21448	-1.74709	3.01231e-21	-2.19687	-1.87782
56673895	chr1:56673895:G:A	1.93915e-21	-7.39038e-10	-2.03644	2.44906e-20	-7.39038e-10	-1.97911
56673956	chr1:56673956:C:T	2.14903e-21	-1.93368	-4.84864e-09	2.6662e-20	-1.89416	-4.84864e-09
56674151	chr1:56674151:G:A	2.79264e-22	-2.21364	-1.76065	2.95551e-21	-2.20193	-1.89179
56674197	chr1:56674197:C:G	1.49557e-21	-7.39038e-10	-2.29618	1.88968e-20	-7.39038e-10	-2.2384
56674397	chr1:56674397:A:G	2.04891e-21	-1.98138	-4.84864e-09	2.16793e-20	-2.10104	-4.84864e-09
56674992	chr1:56674992:C:G	3.32375e-22	-2.20018	-1.6	3.32139e-21	-2.21437	-1.76265
56675007	chr1:56675007:T:C	2.49456e-22	-2.06384	-2.02332	3.2674e-21	-2.05633	-1.93707
56675084	chr1:56675084:A:G	1.93621e-21	-7.39038e-10	-2.03796	2.44346e-20	-7.39038e-10	-1.9814
56675121	chr1:56675121:G:T	2.86371e-22	-2.21434	-1.73482	3.06127e-21	-2.19028	-1.86829
56675165	chr1:56675165:TTGTGCAATAA:T	1.55577e-21	-7.39038e-10	-2.25672	1.87607e-20	-7.39038e-10	-2.24563
56675481	chr1:56675481:C:T	2.86204e-22	-2.21406	-1.73568	3.01841e-21	-2.20016	-1.87251
56675530	chr1:56675530:C:G	1.945e-21	-7.39038e-10	-2.03343	2.45707e-20	-7.39038e-10	-1.97584
56675533	chr1:56675533:G:A	2.15329e-21	-1.9317	-4.84864e-09	2.67386e-20	-1.89129	-4.84864e-09
56675624	chr1:56675624:A:T	2.27239e-21	-7.39038e-10	-1.87786	2.64317e-20	-7.39038e-10	-1.90283
56675974	chr1:56675974:A:ACT	2.12304e-21	-1.94584	-4.84864e-09	2.63047e-20	-1.90765	-4.84864e-09
56676026	chr1:56676026:T:C	2.85311e-22	-2.21445	-1.73842	3.02535e-21	-2.19719	-1.87318
56676400	chr1:56676400:G:C	1.44659e-21	-7.39038e-10	-2.32948	1.72476e-20	-7.39038e-10	-2.32972
56676655	chr1:56676655:T:A	3.01475e-21	-1.59517	-4.84864e-09	4.01141e-20	-1.48567	-4.84864e-09
56676689	chr1:56676689:G:C	4.36512e-21	-1.22505	-4.84864e-09	5.52925e-20	-1.16476	-4.84864e-09
56676788	chr1:56676788:C:T	2.77467e-22	-2.21449	-1.76625	2.96994e-21	-2.19228	-1.89658
56676892	chr1:56676892:T:C	1.46316e-21	-7.39038e-10	-2.3181	1.72646e-20	-7.39038e-10	-2.32874
56676945	chr1:56676945:A:G	1.952e-21	-2.02984	-4.84864e-09	2.38154e-20	-2.00706	-4.84864e-09
56677082	chr1:56677082:C:T	1.02908e-21	-1.95771	-0.712317	6.18866e-21	-2.07032	-1.28436
56677098	chr1:56677098:A:G	2.8726e-22	-2.21386	-1.7322	3.03221e-21	-2.20119	-1.86692
56677116	chr1:56677116:A:T	2.13582e-21	-1.93984	-4.84864e-09	2.64804e-20	-1.90099	-4.84864e-09
56677261	chr1:56677261:G:A	2.1438e-21	-1.93611	-4.84864e-09	2.65928e-20	-1.89676	-4.84864e-09
56677306	chr1:56677306:T:C	2.78373e-22	-2.21453	-1.76296	2.97085e-21	-2.19561	-1.89293
56677449	chr1:56677449:G:A	2.7855e-22	-2.21425	-1.7626	2.95462e-21	-2.19908	-1.89494
56677782	chr1:56677782:A:G	1.946e-22	-2.15728	-2.17822	2.49217e-21	-2.08661	-2.17763
56677815	chr1:56677815:C:T	3.39755e-22	-2.19515	-1.58308	3.54226e-21	-2.15759	-1.75504
56678003	chr1:56678003:C:T	2.78862e-22	-2.21425	-1.76148	2.95913e-21	-2.19925	-1.89325
56678075	chr1:56678075:G:A	2.78016e-22	-2.21444	-1.76433	2.95128e-21	-2.19736	-1.8978
56678313	chr1:56678313:A:G	2.87742e-22	-2.21453	-1.72986	3.05309e-21	-2.19577	-1.86547
56679592	chr1:56679592:C:T	4.23113e-21	-1.25622	-4.84864e-09	5.41445e-20	-1.18574	-4.84864e-09
56679636	chr1:56679636:T:G	3.36583e-21	-1.48502	-4.84864e-09	4.53597e-20	-1.36277	-4.84864e-09
56679784	chr1:56679784:A:C	2.20125e-21	-1.90967	-4.84864e-09	2.74893e-20	-1.8636	-4.84864e-09
56680069	chr1:56680069:G:A	2.19257e-21	-1.91362	-4.84864e-09	2.74896e-20	-1.86359	-4.84864e-09
56680243	chr1:56680243:A:G	2.19611e-21	-1.91201	-4.84864e-09	2.29695e-20	-2.04323	-4.84864e-09
56680258	chr1:56680258:G:A	2.21189e-21	-1.90485	-4.84864e-09	2.76318e-20	-1.85843	-4.84864e-09
56680364	chr1:56680364:T:A	1.09817e-21	-2.05053	-0.554514	8.58875e-21	-2.15568	-0.871267
56680522	chr1:56680522:T:C	2.20615e-21	-1.90745	-4.84864e-09	2.75772e-20	-1.86041	-4.84864e-09
56680532	chr1:56680532:T:C	1.12638e-21	-2.04294	-0.536737	8.80534e-21	-2.1501	-0.85194
56680605	chr1:56680605:G:A	2.22585e-21	-7.39038e-10	-1.89855	2.45055e-20	-7.39038e-10	-1.9785
56680667	chr1:56680667:G:A	1.08155e-21	-2.0504	-0.569895	8.59899e-21	-2.15504	-0.870714
56680763	chr1:56680763:G:A	1.53253e-21	-1.93416	-0.337615	1.12791e-20	-2.07109	-0.683362
56680842	chr1:56680842:A:T	1.477e-21	-7.39038e-10	-2.30868	1.73465e-20	-7.39038e-10	-2.324
56680858	chr1:56680858:A:C	1.08545e-21	-2.06093	-0.555774	8.62359e-21	-2.16131	-0.861587
56681713	chr1:56681713:A:G	4.90148e-22	-2.21237	-1.19937	5.04687e-21	-2.19325	-1.36538
56681783	chr1:56681783:T:G	1.35057e-21	-2.04131	-0.356852	1.09406e-20	-2.15058	-0.634335
56682044	chr1:56682044:G:A	2.02108e-21	-1.99506	-4.84864e-09	2.58954e-20	-1.92333	-4.84864e-09
56682435	chr1:56682435:T:C	7.74873e-22	-0.78858	-2.16517	7.0774e-21	-1.03125	-2.18924
56682877	chr1:56682877:T:C	1.26261e-21	-2.06224	-0.403278	1.03278e-20	-2.16254	-0.680016
56682948	chr1:56682948:G:A	3.48047e-22	-1.6424	-2.11171	4.6868e-21	-1.46475	-2.1679
56683192	chr1:56683192:A:G	1.44419e-21	-7.39038e-10	-2.33114	1.72264e-20	-7.39038e-10	-2.33095
56683407	chr1:56683407:G:A	2.19546e-21	-1.9123	-4.84864e-09	2.739e-20	-1.86722	-4.84864e-09
56683630	chr1:56683630:G:A	2.43895e-22	-1.87708	-2.23263	2.41187e-21	-2.05476	-2.24223
56683663	chr1:56683663:C:T	1.59278e-21	-2.04648	-0.186736	1.17754e-20	-2.15479	-0.556595
56683720	chr1:56683720:G:A	1.25716e-21	-2.05293	-0.416911	1.02665e-20	-2.15707	-0.69144
56684430	chr1:56684430:T:C	7.46143e-22	-0.806961	-2.18457	6.83545e-21	-1.04842	-2.20685
56684439	chr1:56684439:A:G	7.39566e-22	-0.844222	-2.15616	6.78825e-21	-1.08186	-2.18034
56684797	chr1:56684797:A:G	7.5455e-22	-0.807249	-2.17308	6.90705e-21	-1.04831	-2.19654
56685014	chr1:56685014:C:T	2.30216e-21	-1.86485	-4.84864e-09	2.88163e-20	-1.81645	-4.84864e-09
56685271	chr1:56685271:G:A	2.26602e-21	-1.88067	-4.84864e-09	2.83567e-20	-1.83253	-4.84864e-09
56685334	chr1:56685334:A:AG	2.20002e-21	-1.91023	-4.84864e-09	2.74728e-20	-1.8642	-4.84864e-09
56685678	chr1:56685678:G:T	1.62999e-21	-2.21012	-4.84864e-09	1.97277e-20	-2.19537	-4.84864e-09
56685822	chr1:56685822:A:C	3.39113e-21	-1.47753	-4.84864e-09	4.57728e-20	-1.35371	-4.84864e-09
56686135	chr1:56686135:A:T	1.85034e-21	-7.39038e-10	-2.08333	2.11978e-20	-7.39038e-10	-2.1235
56686183	chr1:56686183:G:A	2.04856e-21	-1.98156	-4.84864e-09	2.53499e-20	-1.94462	-4.84864e-09
56686281	chr1:56686281:G:T	1.51408e-21	-1.92697	-0.356909	1.11144e-20	-2.06578	-0.703371
56686971	chr1:56686971:A:G	2.10092e-21	-1.95632	-4.84864e-09	2.61954e-20	-1.91181	-4.84864e-09
56687111	chr1:56687111:C:T	1.00101e-21	-2.07029	-0.627399	7.87343e-21	-2.16601	-0.947888
56687118	chr1:56687118:A:G	8.37338e-22	-0.780741	-2.09548	7.48831e-21	-1.0169	-2.14715
56687136	chr1:56687136:G:A	8.59974e-19	-7.39038e-10	4.05821	8.45728e-18	-7.39038e-10	3.86539
56687294	chr1:56687294:T:A	4.39366e-22	-1.50759	-2.01353	5.82407e-21	-1.34818	-2.06722
56687341	chr1:56687341:C:G	6.33751e-22	-2.21312	-0.941674	5.60079e-21	-2.21382	-1.24067
56687363	chr1:56687363:T:C	4.00019e-22	-1.32519	-2.28974	3.96248e-21	-1.50468	-2.29585
56688054	chr1:56688054:C:G	2.35987e-21	-7.39038e-10	-1.84009	2.70904e-20	-7.39038e-10	-1.87822
56688173	chr1:56688173:G:A	1.68597e-21	-7.39038e-10	-2.17635	2.16085e-20	-7.39038e-10	-2.10431
56688283	chr1:56688283:T:C	1.65293e-21	-7.39038e-10	-2.19614	1.98286e-20	-7.39038e-10	-2.19027
56688546	chr1:56688546:A:T	1.48686e-21	-7.39038e-10	-2.30203	1.77346e-20	-7.39038e-10	-2.30188
56688704	chr1:56688704:A:G	1.80521e-20	0.194568	-4.84864e-09	2.38133e-19	0.295433	-4.84864e-09
56689385	chr1:56689385:T:C	2.03068e-21	-7.39038e-10	-1.99032	2.26472e-20	-7.39038e-10	-2.05736
56689460	chr1:56689460:G:A	1.87076e-20	-7.39038e-10	0.230235	1.50822e-19	-7.39038e-10	-0.161297
56689656	chr1:56689656:G:A	1.25626e-21	-1.73666	-0.733895	7.37821e-21	-1.88654	-1.29232
56689679	chr1:56689679:C:T	5.86043e-21	-0.93047	-4.84864e-09	7.63154e-20	-0.842521	-4.84864e-09
56689907	chr1:56689907:C:G	1.46635e-21	-7.39038e-10	-2.31592	1.73433e-20	-7.39038e-10	-2.32419
56689909	chr1:56689909:C:G	1.47996e-21	-7.39038e-10	-2.30668	1.84917e-20	-7.39038e-10	-2.26007
56689911	chr1:56689911:C:G	1.88393e-22	-2.18216	-2.18576	2.10737e-21	-2.20125	-2.2307
56690015	chr1:56690015:T:TTCAACAGTAGTCAATTCATTGTTTTATCTACG	7.58275e-21	-7.39038e-10	-0.672817	1.0889e-19	-7.39038e-10	-0.487055
56690147	chr1:56690147:G:A	3.60559e-21	-1.41621	-4.84864e-09	4.9211e-20	-1.28128	-4.84864e-09
56690180	chr1:56690180:T:C	3.02809e-21	-1.59076	-4.84864e-09	3.66558e-20	-1.57582	-4.84864e-09
56690229	chr1:56690229:T:C	1.69309e-21	-7.39038e-10	-2.17214	2.15725e-20	-7.39038e-10	-2.10598
56690353	chr1:56690353:C:T	2.85423e-21	-1.99423	0.344341	1.81425e-20	-2.12477	-0.154366
56690415	chr1:56690415:C:T	2.06883e-21	-7.39038e-10	-1.97171	2.30649e-20	-7.39038e-10	-2.03909
56691038	chr1:56691038:T:C	2.77928e-20	-7.39038e-10	0.626085	2.41802e-19	-7.39038e-10	0.310722
56691193	chr1:56691193:C:T	1.72131e-21	-2.15561	-4.84864e-09	1.95821e-20	-2.20278	-4.84864e-09
56692378	chr1:56692378:G:A	1.63617e-21	-0.158709	-2.04762	1.45109e-20	-0.392652	-2.10985
56692477	chr1:56692477:C:T	1.88536e-22	-2.13831	-2.22884	2.10376e-21	-2.17481	-2.25886
56692620	chr1:56692620:G:A	2.32321e-22	-2.21273	-1.9456	2.5777e-21	-2.21452	-2.01597
56692949	chr1:56692949:C:G	2.63324e-20	-7.39038e-10	0.572107	2.32105e-19	-7.39038e-10	0.269794
56693188	chr1:56693188:A:G	5.638e-21	-1.70668	0.737517	3.03862e-20	-1.89208	0.128678
56695047	chr1:56695047:CAT:C	1.4832e-21	-7.39038e-10	-2.30449	1.74942e-20	-7.39038e-10	-2.31553
56695201	chr1:56695201:TA:T	1.62648e-21	-2.21228	-4.84864e-09	1.95693e-20	-2.20343	-4.84864e-09
56695298	chr1:56695298:C:T	3.44658e-22	-1.61854	-2.14535	3.18478e-21	-1.83405	-2.18496
56695876	chr1:56695876:G:A	1.8032e-20	0.193455	-4.84864e-09	2.3786e-19	0.294288	-4.84864e-09
56695896	chr1:56695896:T:A	1.65613e-21	-7.39038e-10	-2.19421	1.98157e-20	-7.39038e-10	-2.19092
56696338	chr1:56696338:C:T	1.9039e-21	-7.39038e-10	-2.05479	2.14713e-20	-7.39038e-10	-2.11068
56696351	chr1:56696351:A:G	1.87159e-22	-2.13742	-2.23707	2.09062e-21	-2.17421	-2.26573
56696814	chr1:56696814:T:C	1.89527e-21	-7.39038e-10	-2.05933	2.139e-20	-7.39038e-10	-2.11447
56697581	chr1:56697581:T:A	2.74226e-21	-1.98871	0.2988	1.77037e-20	-2.12023	-0.18339
56697659	chr1:56697659:A:G	1.87199e-22	-2.1378	-2.23647	2.09102e-21	-2.17445	-2.26529
56698111	chr1:56698111:C:G	1.63412e-21	-2.20759	-4.84864e-09	1.97889e-20	-2.19228	-4.84864e-09
56698132	chr1:56698132:G:A	1.47117e-21	-7.39038e-10	-2.31264	1.83159e-20	-7.39038e-10	-2.26963
56698180	chr1:56698180:GT:G	1.478e-21	-0.239785	-2.06822	1.32011e-20	-0.46932	-2.12778
56698731	chr1:56698731:T:C	5.57201e-21	-0.980937	-4.84864e-09	7.23224e-20	-0.896262	-4.84864e-09
56698938	chr1:56698938:A:G	1.45561e-21	-0.262859	-2.06041	1.30143e-20	-0.490544	-2.1208
56699654	chr1:56699654:G:A	2.2893e-22	-2.21434	-1.95869	2.55947e-21	-2.21394	-2.02365
56699754	chr1:56699754:C:T	1.72414e-21	-7.39038e-10	-2.15397	2.22569e-20	-7.39038e-10	-2.07475
56700027	chr1:56700027:T:G	1.87397e-20	-7.39038e-10	0.23195	1.29419e-19	-7.39038e-10	-0.314344
56700139	chr1:56700139:A:G	3.89097e-22	-1.48894	-2.15367	5.21815e-21	-1.32992	-2.19533
56700634	chr1:56700634:T:C	4.72594e-21	-7.39038e-10	-1.14563	4.44278e-20	-7.39038e-10	-1.38353
56700901	chr1:56700901:C:T	5.82869e-21	-0.935901	-4.84864e-09	7.58176e-20	-0.849066	-4.84864e-09
56701144	chr1:56701144:T:C	1.44596e-21	-7.39038e-10	-2.32992	1.75316e-20	-7.39038e-10	-2.31339
56701196	chr1:56701196:A:T	2.11857e-22	-2.13616	-2.11438	2.30821e-21	-2.08947	-2.25145
56701264	chr1:56701264:G:A	1.92774e-21	-7.39038e-10	-2.04235	2.1697e-20	-7.39038e-10	-2.10022
56701629	chr1:56701629:G:T	2.37949e-22	-1.81743	-2.31696	2.62167e-21	-1.89946	-2.31413
56701687	chr1:56701687:C:T	2.09942e-21	-7.39038e-10	-1.95703	2.52312e-20	-7.39038e-10	-1.94931
56701717	chr1:56701717:A:G	3.90251e-22	-1.45533	-2.18432	5.3008e-21	-1.29077	-2.21877
56702039	chr1:56702039:T:C	2.77593e-20	-7.39038e-10	0.624876	2.41411e-19	-7.39038e-10	0.309104
56702114	chr1:56702114:A:G	2.74381e-20	-7.39038e-10	0.61324	2.39105e-19	-7.39038e-10	0.299507
56702296	chr1:56702296:C:T	3.41489e-22	-2.08224	-1.69089	4.72253e-21	-2.01993	-1.60512
56702308	chr1:56702308:C:T	7.73059e-22	-2.19663	-0.759464	7.09955e-21	-2.2095	-1.00786
56702329	chr1:56702329:T:C	1.44135e-21	-0.193939	-2.13918	2.026e-20	0.00439687	-2.17315
56702363	chr1:56702363:G:A	2.66635e-21	-1.98254	0.26456	1.71976e-20	-2.11738	-0.215247
56702388	chr1:56702388:T:G	1.58907e-21	-0.216641	-2.0189	1.4087e-20	-0.447684	-2.08446
56702680	chr1:56702680:G:A	2.15165e-22	-2.07723	-2.15781	2.39018e-21	-2.12689	-2.17914
56702901	chr1:56702901:A:G	2.75413e-20	-7.39038e-10	0.616993	2.39572e-19	-7.39038e-10	0.301457
56703131	chr1:56703131:A:G	4.44171e-22	-1.32465	-2.18559	6.11722e-21	-1.1465	-2.21979
56703752	chr1:56703752:A:G	5.21511e-22	-2.19389	-1.15583	4.73166e-21	-2.20895	-1.41417
56703792	chr1:56703792:C:A	1.88623e-21	-2.06411	-4.84864e-09	2.2737e-20	-2.0534	-4.84864e-09
56703860	chr1:56703860:A:G	1.69365e-21	-2.1718	-4.84864e-09	2.01281e-20	-2.17528	-4.84864e-09
56704556	chr1:56704556:T:C	6.535e-22	-2.19873	-0.925379	5.93946e-21	-2.21125	-1.18453
56704705	chr1:56704705:AATC:A	3.65855e-22	-2.02549	-1.67872	5.12725e-21	-1.95142	-1.59141
56705001	chr1:56705001:C:G	3.16792e-21	-1.54562	-4.84864e-09	3.51046e-20	-1.61906	-4.84864e-09
56705723	chr1:56705723:A:G	1.73624e-21	-2.14697	-4.84864e-09	2.05825e-20	-2.15295	-4.84864e-09
56706480	chr1:56706480:A:C	5.79675e-21	-7.39038e-10	-0.941396	5.68055e-20	-7.39038e-10	-1.13776
56706682	chr1:56706682:C:A	1.25062e-20	-7.39038e-10	-0.172467	1.01943e-19	-7.39038e-10	-0.552978
56707388	chr1:56707388:C:T	3.8555e-21	-1.34919	-4.84864e-09	5.28505e-20	-1.20993	-4.84864e-09
56707918	chr1:56707918:A:G	3.44323e-21	-1.46228	-4.84864e-09	4.677e-20	-1.33215	-4.84864e-09
56708266	chr1:56708266:C:T	1.47638e-21	-7.39038e-10	-2.3091	1.81447e-20	-7.39038e-10	-2.27902
56708590	chr1:56708590:C:T	3.67646e-22	-1.51944	-2.17989	4.72202e-21	-1.38124	-2.24392
56708615	chr1:56708615:A:G	6.71367e-22	-1.10736	-1.98977	5.51756e-21	-1.41243	-2.05703
56708744	chr1:56708744:G:T	1.81234e-20	-7.39038e-10	0.198511	1.23559e-19	-7.39038e-10	-0.360679
56709444	chr1:56709444:T:C	2.24447e-21	-1.89022	-4.84864e-09	2.82311e-20	-1.83697	-4.84864e-09
56709485	chr1:56709485:A:C	2.528e-21	-2.01434	0.243076	1.66322e-20	-2.13793	-0.22812
56709549	chr1:56709549:T:C	6.27904e-21	-7.39038e-10	-0.861477	6.08278e-20	-7.39038e-10	-1.06935
56709885	chr1:56709885:G:A	1.16875e-20	-7.39038e-10	-0.24017	9.58726e-20	-7.39038e-10	-0.614375
56710720	chr1:56710720:T:C	1.94277e-22	-2.15055	-2.18661	2.15285e-21	-2.18802	-2.22259
56711571	chr1:56711571:C:A	1.7829e-21	-1.62302	-0.497431	9.79413e-21	-1.80462	-1.09099
56711715	chr1:56711715:T:A	6.27517e-22	-0.947468	-2.21721	5.40009e-21	-1.26164	-2.22934
56712116	chr1:56712116:G:A	2.25418e-21	-1.9624	0.07649	1.71867e-20	-2.08923	-0.244034
56712329	chr1:56712329:C:T	1.67502e-21	-7.39038e-10	-2.18287	1.90896e-20	-7.39038e-10	-2.22825
56712481	chr1:56712481:TA:T	1.80837e-21	-7.39038e-10	-2.10627	2.6526e-20	-7.39038e-10	-1.89927
56712972	chr1:56712972:G:A	1.77485e-21	-7.39038e-10	-2.12498	2.20032e-20	-7.39038e-10	-2.08621
56713552	chr1:56713552:A:G	1.63257e-21	-2.20854	-4.84864e-09	1.96471e-20	-2.19947	-4.84864e-09
56713714	chr1:56713714:T:C	2.24492e-21	-7.39038e-10	-1.89002	3.25697e-20	-7.39038e-10	-1.69401
56713782	chr1:56713782:T:C	2.10298e-21	-7.39038e-10	-1.95534	1.85179e-20	-7.39038e-10	-2.25866
56714399	chr1:56714399:T:G	1.68121e-22	-2.20897	-2.27279	2.12297e-21	-2.14858	-2.276
56715194	chr1:56715194:A:G	1.75747e-22	-2.13201	-2.30539	1.91683e-21	-2.21153	-2.3152
56715409	chr1:56715409:A:G	2.71519e-21	-7.39038e-10	-1.69983	3.65282e-20	-7.39038e-10	-1.57931
56715565	chr1:56715565:T:C	1.11359e-21	-1.52886	-1.06225	1.14112e-20	-1.58376	-1.15904
56715648	chr1:56715648:A:G	3.91172e-22	-1.53968	-2.09762	7.25099e-21	-1.07467	-2.12159
56716075	chr1:56716075:A:G	3.25355e-21	-1.51895	-4.84864e-09	4.51125e-20	-1.36824	-4.84864e-09
56716289	chr1:56716289:G:A	4.4423e-21	-7.39038e-10	-1.20752	6.00182e-20	-7.39038e-10	-1.08275
56716408	chr1:56716408:G:T	2.04303e-21	-7.39038e-10	-1.98426	2.36565e-20	-7.39038e-10	-2.01376
56717129	chr1:56717129:G:A	3.96597e-21	-7.39038e-10	-1.32094	5.29594e-20	-7.39038e-10	-1.20787
56717149	chr1:56717149:T:G	1.80189e-21	-2.10986	-4.84864e-09	2.11224e-20	-2.12706	-4.84864e-09
56717368	chr1:56717368:G:A	4.31488e-22	-1.28182	-2.25739	4.44646e-21	-1.46462	-2.22066
56717442	chr1:56717442:C:T	2.94085e-22	-1.91178	-2.0108	2.77429e-21	-2.08528	-2.07172
56717454	chr1:56717454:C:T	3.02603e-22	-2.15322	-1.74081	3.98905e-21	-2.11115	-1.68269
56717941	chr1:56717941:C:T	2.05703e-22	-2.21407	-2.06594	2.35646e-21	-2.20889	-2.11134
56718171	chr1:56718171:T:G	5.98101e-21	-0.910104	-4.84864e-09	6.93893e-20	-0.937663	-4.84864e-09
56718763	chr1:56718763:A:G	9.8551e-22	-2.21433	-0.498962	1.05816e-20	-2.17242	-0.645859
56718792	chr1:56718792:T:G	5.87476e-22	-1.58393	-1.64668	6.2043e-21	-1.58534	-1.76681
56719667	chr1:56719667:T:C	1.00436e-21	-2.21453	-0.47981	1.0738e-20	-2.17988	-0.623727
56720081	chr1:56720081:A:G	1.71627e-21	-7.39038e-10	-2.15854	1.87461e-20	-7.39038e-10	-2.24641
56720104	chr1:56720104:T:C	4.28269e-21	-7.39038e-10	-1.24411	4.25236e-20	-7.39038e-10	-1.42734
56720145	chr1:56720145:A:G	7.32677e-22	-1.74522	-1.26452	7.87449e-21	-1.76642	-1.34734
56720786	chr1:56720786:G:C	2.46542e-21	-7.39038e-10	-1.79633	2.93912e-20	-7.39038e-10	-1.7967
56720975	chr1:56720975:G:A	2.33497e-21	-1.8507	-4.84864e-09	3.02034e-20	-1.76944	-4.84864e-09
56722111	chr1:56722111:T:G	3.04844e-21	-7.39038e-10	-1.58406	3.62446e-20	-7.39038e-10	-1.5871
56722671	chr1:56722671:A:G	2.83529e-19	-7.39038e-10	2.94862	4.76551e-18	-7.39038e-10	3.29176
56722863	chr1:56722863:C:A	7.33573e-22	-2.04757	-0.960956	7.61884e-21	-2.15758	-0.989189
56723711	chr1:56723711:C:T	2.15128e-21	-1.93263	-4.84864e-09	2.75083e-20	-1.86291	-4.84864e-09
56723826	chr1:56723826:C:T	4.69955e-22	-2.21205	-1.24176	5.92343e-21	-2.20088	-1.19761
56723848	chr1:56723848:T:TAC	4.08218e-22	-1.58005	-2.01459	5.90325e-21	-1.33949	-2.06241
56723990	chr1:56723990:T:A	5.94346e-22	-1.96867	-1.25031	8.75275e-21	-1.87015	-1.13787
56724063	chr1:56724063:TC:T	5.16801e-22	-1.22389	-2.1349	8.17047e-21	-0.907943	-2.16893
56724120	chr1:56724120:A:G	3.55138e-22	-2.12286	-1.61108	4.60131e-21	-1.95309	-1.69797
56724249	chr1:56724249:T:G	1.48731e-21	-7.39038e-10	-2.30173	1.72272e-20	-7.39038e-10	-2.33091
56725112	chr1:56725112:G:A	1.697e-21	-2.16983	-4.84864e-09	2.06385e-20	-2.15024	-4.84864e-09
56725471	chr1:56725471:T:G	5.06857e-21	-1.07564	-4.84864e-09	5.90282e-20	-1.09938	-4.84864e-09
56725948	chr1:56725948:C:T	8.71304e-22	-0.917171	-1.91929	1.41726e-20	-0.529983	-1.9961
56726267	chr1:56726267:C:T	3.90813e-22	-2.20512	-1.4331	4.91493e-21	-2.18714	-1.39797
56726680	chr1:56726680:TAAA:T	3.54006e-22	-2.20184	-1.53529	4.4376e-21	-2.18122	-1.50606
56727174	chr1:56727174:T:C	2.65741e-22	-2.20942	-1.81451	2.96056e-21	-2.20479	-1.88722
56727175	chr1:56727175:G:A	7.67915e-22	-0.998234	-1.96454	1.25454e-20	-0.621766	-2.02628
56727406	chr1:56727406:T:C	6.63547e-22	-0.970684	-2.13816	1.10453e-20	-0.593265	-2.18213
56728199	chr1:56728199:T:G	3.65222e-22	-2.06286	-1.64308	4.92285e-21	-1.84763	-1.73588
56728290	chr1:56728290:G:T	7.2782e-22	-0.89223	-2.12416	1.22329e-20	-0.503387	-2.16988
56728594	chr1:56728594:A:G	2.70193e-22	-1.89108	-2.11623	3.67415e-21	-1.79893	-2.07715
56728661	chr1:56728661:T:C	6.27419e-21	-7.39038e-10	-0.862249	7.19961e-20	-7.39038e-10	-0.900784
56728701	chr1:56728701:C:G	2.868e-21	-7.39038e-10	-1.64508	3.4153e-20	-7.39038e-10	-1.64655
56729003	chr1:56729003:G:A	1.62982e-21	-2.21022	-4.84864e-09	1.95064e-20	-2.20665	-4.84864e-09
56729120	chr1:56729120:T:G	8.5806e-22	-0.955488	-1.89629	1.05747e-20	-0.90308	-1.91585
56729321	chr1:56729321:G:A	4.04103e-22	-2.20411	-1.40067	5.19326e-21	-2.18482	-1.34522
56730012	chr1:56730012:T:G	5.96086e-22	-2.12009	-1.09597	6.11442e-21	-2.20145	-1.16529
56730126	chr1:56730126:AAAGG:A	2.70186e-21	-7.39038e-10	-1.70475	3.3796e-20	-7.39038e-10	-1.65705
56730596	chr1:56730596:A:T	7.87868e-22	-0.925265	-2.01185	1.32313e-20	-0.532515	-2.0623
56730768	chr1:56730768:C:T	1.62761e-21	-2.21158	-4.84864e-09	1.98456e-20	-2.18941	-4.84864e-09
56731028	chr1:56731028:A:T	2.22874e-21	-1.89726	-4.84864e-09	2.66031e-20	-1.89637	-4.84864e-09
56731095	chr1:56731095:A:G	1.84555e-21	-2.08592	-4.84864e-09	2.31129e-20	-2.03701	-4.84864e-09
56731249	chr1:56731249:G:A	1.85509e-21	-2.08076	-4.84864e-09	2.14411e-20	-2.11209	-4.84864e-09
56731380	chr1:56731380:A:G	1.65398e-21	-7.39038e-10	-2.19551	1.92312e-20	-7.39038e-10	-2.22086
56731769	chr1:56731769:A:G	3.49749e-22	-2.13783	-1.6114	4.47608e-21	-2.10463	-1.57402
56731926	chr1:56731926:A:G	9.36193e-22	-0.810876	-1.95375	1.57242e-20	-0.405371	-2.01682
56732216	chr1:56732216:G:T	2.18873e-21	-1.91537	-4.84864e-09	2.47123e-20	-1.97009	-4.84864e-09
56732369	chr1:56732369:T:C	5.88322e-22	-0.898628	-2.33055	4.32217e-21	-1.3942	-2.31944
56733159	chr1:56733159:G:A	1.95675e-22	-2.18471	-2.14529	2.23715e-21	-2.17301	-2.19918
56733464	chr1:56733464:C:T	2.51485e-21	-7.39038e-10	-1.77648	3.05361e-20	-7.39038e-10	-1.75849
56733532	chr1:56733532:C:T	1.74099e-21	-2.14424	-4.84864e-09	2.06767e-20	-2.14839	-4.84864e-09
56733779	chr1:56733779:A:C	3.32675e-21	-2.02842	0.53172	4.15547e-20	-2.07747	0.627087
56734317	chr1:56734317:AGATGGGTCTCCTGAATACAGCACACT:A	1.82924e-21	-1.62991	-0.464884	2.29606e-20	-1.50818	-0.535432
56734408	chr1:56734408:C:T	2.79697e-21	-1.67016	-4.84864e-09	3.18007e-20	-1.71791	-4.84864e-09
56734931	chr1:56734931:T:C	4.20937e-21	-7.39038e-10	-1.26138	4.99115e-20	-7.39038e-10	-1.26715
56734971	chr1:56734971:C:T	3.42713e-20	-7.39038e-10	0.835616	2.68085e-19	-7.39038e-10	0.413907
56735974	chr1:56735974:C:A	3.98765e-21	-7.39038e-10	-1.31549	4.70415e-20	-7.39038e-10	-1.32637
56736055	chr1:56736055:C:T	5.78813e-22	-2.15457	-1.0909	6.26572e-21	-2.03026	-1.31204
56736198	chr1:56736198:T:C	1.71159e-22	-2.20378	-2.26007	1.98933e-21	-2.21271	-2.27688
56736335	chr1:56736335:G:C	5.81215e-22	-1.9818	-1.25953	6.70959e-21	-2.0138	-1.26006
56736864	chr1:56736864:A:G	1.7272e-21	-2.15219	-4.84864e-09	2.06726e-20	-2.14859	-4.84864e-09
56737338	chr1:56737338:T:C	3.64543e-19	2.2257	0.974246	1.66099e-18	1.30689	0.930877
56737547	chr1:56737547:A:G	6.08389e-21	-0.893049	-4.84864e-09	6.54003e-20	-0.996869	-4.84864e-09
56737553	chr1:56737553:A:G	1.60585e-22	-2.20199	-2.32564	1.89396e-21	-2.2116	-2.32713
56737828	chr1:56737828:T:C	3.16061e-20	0.327795	0.426863	1.98406e-19	-0.333718	0.446639
56737941	chr1:56737941:C:T	1.46616e-21	-7.39038e-10	-2.31605	1.74054e-20	-7.39038e-10	-2.32062
56737998	chr1:56737998:C:A	2.31309e-21	-7.39038e-10	-1.86011	2.82109e-20	-7.39038e-10	-1.83769
56738056	chr1:56738056:C:A	1.45779e-21	-7.39038e-10	-2.32177	1.73195e-20	-7.39038e-10	-2.32557
56738424	chr1:56738424:G:C	3.22187e-22	-1.6745	-2.15681	3.96604e-21	-1.63904	-2.16059
56738879	chr1:56738879:G:A	1.53006e-21	-7.39038e-10	-2.27338	1.91445e-20	-7.39038e-10	-2.22538
56739667	chr1:56739667:C:T	9.36845e-22	-1.78179	-0.982137	1.04873e-20	-1.94971	-0.877525
56739867	chr1:56739867:A:G	2.46665e-21	-7.39038e-10	-1.79583	3.15412e-20	-7.39038e-10	-1.7261
56739900	chr1:56739900:T:C	6.23352e-21	-7.39038e-10	-0.868752	7.42453e-20	-7.39038e-10	-0.870022
56739922	chr1:56739922:A:G	5.68081e-22	-2.00116	-1.26302	6.54781e-21	-2.03172	-1.26655
56740471	chr1:56740471:C:A	1.45479e-21	-7.39038e-10	-2.32383	1.73964e-20	-7.39038e-10	-2.32113
56741711	chr1:56741711:C:T	4.39564e-22	-2.14934	-1.37132	4.23071e-21	-2.20875	-1.52627
56741841	chr1:56741841:A:G	9.84456e-22	-0.582008	-2.13235	1.74167e-20	-0.165531	-2.15443
56741843	chr1:56741843:C:A	4.57971e-22	-2.14778	-1.33186	4.40524e-21	-2.20832	-1.48628
56742515	chr1:56742515:C:T	1.90958e-21	-2.05181	-4.84864e-09	2.52892e-20	-1.94702	-4.84864e-09
56742749	chr1:56742749:C:G	7.15972e-22	-2.03179	-1.00102	6.1502e-21	-2.1549	-1.20601
56743139	chr1:56743139:T:C	3.14299e-21	-7.39038e-10	-1.55352	4.0196e-20	-7.39038e-10	-1.48363
56743178	chr1:56743178:A:T	2.1037e-19	2.14935	0.500823	9.76832e-19	1.61683	0.0900926
56744085	chr1:56744085:A:G	1.63008e-21	-7.39038e-10	-2.21006	2.19126e-20	-7.39038e-10	-2.09034
56745321	chr1:56745321:C:T	2.22061e-22	-1.88569	-2.3178	2.6599e-21	-1.87273	-2.32638
56745531	chr1:56745531:C:G	1.68415e-21	-0.400802	-1.77663	1.97801e-20	-0.318417	-1.8743
56745726	chr1:56745726:T:C	4.54512e-22	-1.1923	-2.29492	7.07686e-21	-0.939821	-2.28074
56746251	chr1:56746251:T:C	1.86584e-21	-7.39038e-10	-2.07498	2.10819e-20	-7.39038e-10	-2.12898
56746260	chr1:56746260:G:A	2.5098e-21	-1.77849	-4.84864e-09	3.00723e-20	-1.77379	-4.84864e-09
56746303	chr1:56746303:C:T	3.29293e-22	-2.18177	-1.62773	3.83714e-21	-2.1574	-1.67527
56746375	chr1:56746375:C:T	1.63614e-20	0.0962347	-4.84864e-09	1.19863e-19	-0.391049	-4.84864e-09
56746564	chr1:56746564:A:T	1.51431e-21	-7.39038e-10	-2.28373	1.77224e-20	-7.39038e-10	-2.30257
56746923	chr1:56746923:C:T	2.67939e-22	-1.79666	-2.21903	2.81325e-21	-1.8912	-2.25186
56747047	chr1:56747047:C:T	1.80285e-19	1.65073	0.845117	5.54233e-19	0.808305	0.331884
56747198	chr1:56747198:G:A	6.29171e-22	-2.1937	-0.968344	6.39099e-21	-2.16575	-1.15676
56747200	chr1:56747200:A:G	1.44496e-21	-7.39038e-10	-2.33061	1.72244e-20	-7.39038e-10	-2.33107
56747231	chr1:56747231:A:G	1.44488e-21	-7.39038e-10	-2.33067	1.72241e-20	-7.39038e-10	-2.33108
56747321	chr1:56747321:T:C	1.02852e-20	-0.367985	-4.84864e-09	1.05929e-19	-0.514628	-4.84864e-09
56747429	chr1:56747429:C:T	1.79967e-19	1.60969	0.88439	5.5197e-19	0.771051	0.365047
56747544	chr1:56747544:G:A	6.77777e-22	-2.1831	-0.904526	6.87708e-21	-2.15015	-1.09905
56747702	chr1:56747702:A:G	1.0467e-21	-2.18884	-0.464214	1.13611e-20	-2.17147	-0.575722
56747723	chr1:56747723:T:A	5.92253e-22	-2.18742	-1.03509	6.05308e-21	-2.15636	-1.22046
56747798	chr1:56747798:G:C	5.70656e-21	-0.957078	-4.84864e-09	6.07096e-20	-1.07129	-4.84864e-09
56748080	chr1:56748080:C:A	2.83054e-20	-7.39038e-10	0.644358	2.774e-19	-7.39038e-10	0.448066
56748313	chr1:56748313:C:G	6.83245e-22	-2.2061	-0.873496	6.72838e-21	-2.18618	-1.08488
56748554	chr1:56748554:T:C	1.8025e-21	-7.39038e-10	-2.10952	1.98128e-20	-7.39038e-10	-2.19107
56748671	chr1:56748671:C:A	1.09287e-20	-0.307305	-4.84864e-09	1.10828e-19	-0.469414	-4.84864e-09
56748953	chr1:56748953:G:A	6.37125e-22	-2.19029	-0.959191	6.46595e-21	-2.16015	-1.15069
56749867	chr1:56749867:G:A	2.0859e-21	-7.39038e-10	-1.96349	2.22324e-20	-7.39038e-10	-2.07585
```
